## Supplementary material for "Characterization of shared and ancestry-specific signals driving complex traits using multi-ancestry fine-mapping": susiex_nc2.cs80.snp

```
BP	SNP	PIP(CS1)	LogBF(CS1,Pop1)	LogBF(CS1,Pop2)	PIP(CS2)	LogBF(CS2,Pop1)	LogBF(CS2,Pop2)
50008322	chr12:50008322:C:T	2.0898e-09	-1.95781e-10	-0.872455	9.94115e-05	-1.95781e-10	-0.776183
50009147	chr12:50009147:G:A	2.99604e-09	-1.95781e-10	-0.512232	0.000149823	-1.95781e-10	-0.365997
50009353	chr12:50009353:A:T	2.02754e-09	-1.95781e-10	-0.902701	7.82648e-05	-1.95781e-10	-1.01535
50009616	chr12:50009616:A:G	2.58906e-09	-1.95781e-10	-0.658228	0.000127651	-1.95781e-10	-0.526149
50009980	chr12:50009980:C:T	1.38204e-09	-1.95781e-10	-1.28596	5.54815e-05	-1.95781e-10	-1.3594
50010164	chr12:50010164:C:T	2.59589e-09	-1.95781e-10	-0.655592	0.000128034	-1.95781e-10	-0.523154
50010167	chr12:50010167:A:G	1.43934e-09	-1.95781e-10	-1.24534	6.61778e-05	-1.95781e-10	-1.18311
50010213	chr12:50010213:C:T	3.58218e-09	-0.333552	-3.80397e-10	9.58744e-05	-0.812413	-3.80397e-10
50010361	chr12:50010361:T:G	1.541e-09	-1.95781e-10	-1.17709	6.76107e-05	-1.95781e-10	-1.16168
50010427	chr12:50010427:A:G	4.96741e-10	-1.09347	-1.21574	1.11804e-05	-1.70428	-1.25701
50010824	chr12:50010824:C:T	1.32502e-09	-1.95781e-10	-1.32809	5.59246e-05	-1.95781e-10	-1.35145
50010873	chr12:50010873:A:G	5.75624e-10	-0.796227	-1.3656	1.12359e-05	-1.58887	-1.36747
50011640	chr12:50011640:A:G	1.90354e-09	-1.95781e-10	-0.965807	9.14489e-05	-1.95781e-10	-0.859671
50011918	chr12:50011918:T:C	5.94521e-10	-1.18888	-0.940646	1.38565e-05	-1.75276	-0.993934
50012570	chr12:50012570:A:T	1.29719e-09	-1.95781e-10	-1.34932	5.47967e-05	-1.95781e-10	-1.37182
50012578	chr12:50012578:T:A	1.01037e-09	-1.56789	-0.0313169	2.0041e-05	-1.69314	-0.684528
50012713	chr12:50012713:C:T	4.064e-09	-1.13896	0.931604	0.000104391	-1.71578	0.988467
50012989	chr12:50012989:G:A	1.49277e-09	-1.20889	-3.80397e-10	4.87364e-05	-1.48903	-3.80397e-10
50013028	chr12:50013028:A:G	1.3306e-09	-1.95781e-10	-1.32389	5.57746e-05	-1.95781e-10	-1.35413
50013057	chr12:50013057:CTT:C	2.19543e-10	-1.74919	-1.37654	1.4004e-05	-1.3545	-1.38161
50013293	chr12:50013293:A:G	1.92027e-09	-1.95781e-10	-0.957058	7.46872e-05	-1.95781e-10	-1.06214
50013503	chr12:50013503:T:C	4.70785e-10	-1.1469	-1.21598	1.08385e-05	-1.73511	-1.25723
50014282	chr12:50014282:G:C	8.30714e-09	-1.26769	1.77528	0.000261237	-1.75941	1.94939
50014293	chr12:50014293:T:G	1.54141e-09	-1.14066	-0.0361684	3.54705e-05	-1.70149	-0.105259
50014436	chr12:50014436:A:C	1.05975e-09	-1.55149	-3.80397e-10	9.77575e-05	-0.792962	-3.80397e-10
50015217	chr12:50015217:A:G	7.44456e-09	-1.14665	1.54461	0.000192492	-1.71932	1.60393
50015671	chr12:50015671:G:A	5.98675e-10	-0.779439	-1.34312	1.15647e-05	-1.58116	-1.34634
50015674	chr12:50015674:C:T	4.46996e-09	-1.24109	1.12895	0.00012315	-1.7558	1.19375
50015851	chr12:50015851:T:C	6.03085e-08	-1.95781e-10	2.48995	0.000948506	-1.95781e-10	1.47944
50016088	chr12:50016088:T:C	1.13387e-09	-1.48389	-3.80397e-10	5.66658e-05	-1.33828	-3.80397e-10
50016155	chr12:50016155:G:A	1.81547e-09	-1.95781e-10	-1.01318	8.67395e-05	-1.95781e-10	-0.912542
50016356	chr12:50016356:T:A	2.73164e-09	-1.95781e-10	-0.60462	0.000135466	-1.95781e-10	-0.466733
50016452	chr12:50016452:T:C	8.69728e-10	-1.7491	-3.80397e-10	3.47293e-05	-1.82787	-3.80397e-10
50016496	chr12:50016496:G:A	1.01779e-09	-1.59189	-3.80397e-10	7.24279e-05	-1.09286	-3.80397e-10
50016738	chr12:50016738:T:C	1.65372e-09	-1.95781e-10	-1.1065	7.27652e-05	-1.95781e-10	-1.08821
50017048	chr12:50017048:T:C	2.71011e-09	-1.95781e-10	-0.612534	0.000134211	-1.95781e-10	-0.476039
50017058	chr12:50017058:T:C	1.28802e-09	-1.95781e-10	-1.35642	5.51298e-05	-1.95781e-10	-1.36576
50017634	chr12:50017634:G:T	2.0574e-09	-1.95781e-10	-0.888079	6.91389e-05	-1.95781e-10	-1.13933
50018852	chr12:50018852:A:T	3.82345e-09	-1.25892	0.990547	0.000104878	-1.76218	1.03952
50019128	chr12:50019128:C:A	1.34755e-09	-0.18689	-1.12435	2.21678e-05	-1.33335	-0.94346
50019186	chr12:50019186:C:G	1.1564e-09	-1.80638	0.342173	4.39079e-05	-1.63214	0.0387816
50019232	chr12:50019232:T:G	1.35449e-09	-1.95781e-10	-1.3061	6.26167e-05	-1.95781e-10	-1.23842
50019565	chr12:50019565:G:A	4.13474e-09	-1.95781e-10	-0.190098	0.000109871	-1.95781e-10	-0.676149
50020055	chr12:50020055:A:T	1.29085e-09	-1.95781e-10	-1.35422	5.43229e-05	-1.95781e-10	-1.38051
50020194	chr12:50020194:C:T	4.1568e-10	-1.22038	-1.26698	1.00487e-05	-1.7531	-1.31491
50020404	chr12:50020404:G:A	6.44015e-10	-0.763822	-1.28573	1.43697e-05	-1.74295	-0.967381
50020516	chr12:50020516:A:G	2.45582e-09	-1.95781e-10	-0.711062	8.36315e-05	-1.95781e-10	-0.949031
50020990	chr12:50020990:A:G	1.9173e-09	-1.95781e-10	-0.958606	8.85282e-05	-1.95781e-10	-0.89213
50021128	chr12:50021128:A:G	3.19797e-09	-1.95781e-10	-0.447006	0.000170769	-1.95781e-10	-0.235138
50021150	chr12:50021150:A:AT	3.19507e-09	-1.95781e-10	-0.447915	0.000170628	-1.95781e-10	-0.235964
50021255	chr12:50021255:A:G	2.41533e-09	-1.95781e-10	-0.727689	0.000138406	-1.95781e-10	-0.445256
50021918	chr12:50021918:C:T	1.36248e-09	-1.95781e-10	-1.30021	6.23824e-05	-1.95781e-10	-1.24217
50021931	chr12:50021931:T:C	1.86234e-09	-1.95781e-10	-0.987687	8.52744e-05	-1.95781e-10	-0.929578
50022242	chr12:50022242:A:G	1.69476e-09	-1.95781e-10	-1.08198	6.75562e-05	-1.95781e-10	-1.16249
50022372	chr12:50022372:C:T	1.17533e-09	-0.525659	-0.922312	2.33079e-05	-1.49983	-0.726826
50022438	chr12:50022438:C:T	2.99807e-09	0.801187	-1.31274	1.66681e-05	-1.74885	-0.813109
50022475	chr12:50022475:A:G	4.04614e-10	-1.2163	-1.29804	9.82705e-06	-1.7517	-1.33861
50022496	chr12:50022496:C:T	3.0209e-09	-1.95781e-10	-0.503969	0.000160366	-1.95781e-10	-0.297991
50022532	chr12:50022532:A:G	1.24874e-09	-1.95781e-10	-1.38739	5.44282e-05	-1.95781e-10	-1.37857
50022787	chr12:50022787:A:G	3.99645e-10	-1.23203	-1.29467	9.79685e-06	-1.75746	-1.33593
50023452	chr12:50023452:G:C	1.92025e-09	-1.95781e-10	-0.957069	7.46884e-05	-1.95781e-10	-1.06213
50023650	chr12:50023650:T:C	3.1036e-09	-1.95781e-10	-0.476958	0.00016504	-1.95781e-10	-0.269264
50023665	chr12:50023665:A:G	1.29057e-09	-1.95781e-10	-1.35444	5.43431e-05	-1.95781e-10	-1.38013
50023687	chr12:50023687:C:T	1.37088e-09	-1.95781e-10	-1.29407	6.95038e-05	-1.95781e-10	-1.13407
50024058	chr12:50024058:G:A	1.29941e-09	-1.95781e-10	-1.34761	5.45471e-05	-1.95781e-10	-1.37639
50024319	chr12:50024319:A:C	3.55409e-09	-1.95781e-10	-0.341422	0.000181408	-1.95781e-10	-0.174704
50024605	chr12:50024605:G:A	1.28614e-09	-1.95781e-10	-1.35788	5.42298e-05	-1.95781e-10	-1.38222
50024660	chr12:50024660:T:A	3.04422e-09	-1.95781e-10	-0.496277	0.000161574	-1.95781e-10	-0.29049
50026012	chr12:50026012:G:A	2.37554e-09	-1.95781e-10	-0.744297	0.000135197	-1.95781e-10	-0.468717
50026048	chr12:50026048:T:C	3.3791e-09	-1.95781e-10	-0.391914	0.000181927	-1.95781e-10	-0.171845
50026188	chr12:50026188:GGT:G	2.37455e-09	-1.95781e-10	-0.744716	0.000135131	-1.95781e-10	-0.469206
50026220	chr12:50026220:G:A	4.1485e-09	-1.29666	1.10989	0.000144643	-1.77566	1.37448
50026566	chr12:50026566:A:G	7.4735e-10	-0.979976	-0.920769	1.70047e-05	-1.68917	-0.852787
50026709	chr12:50026709:A:G	3.33995e-09	-1.95781e-10	-0.403566	0.000179848	-1.95781e-10	-0.183338
50027190	chr12:50027190:G:A	1.27525e-09	-1.95781e-10	-1.36638	5.3995e-05	-1.95781e-10	-1.38656
50027228	chr12:50027228:C:T	1.92941e-09	-1.95781e-10	-0.952308	8.883e-05	-1.95781e-10	-0.888727
50027364	chr12:50027364:C:T	3.22796e-09	-1.95781e-10	-0.437671	0.000173023	-1.95781e-10	-0.22203
50027474	chr12:50027474:A:G	6.08495e-10	-0.775798	-1.33049	1.17628e-05	-1.57991	-1.3306
50027498	chr12:50027498:A:G	1.2723e-09	-1.95781e-10	-1.3687	5.59922e-05	-1.95781e-10	-1.35024
50027742	chr12:50027742:C:T	1.14952e-09	-0.443905	-1.02628	2.40638e-05	-1.2355	-0.959249
50027942	chr12:50027942:C:T	1.37229e-09	-1.95781e-10	-1.29304	5.45145e-05	-1.95781e-10	-1.37699
50027968	chr12:50027968:G:A	2.54672e-09	-1.95781e-10	-0.674716	0.000146107	-1.95781e-10	-0.391113
50028157	chr12:50028157:T:A	2.84766e-09	-1.95781e-10	-0.563026	0.000148504	-1.95781e-10	-0.374843
50028506	chr12:50028506:C:T	5.18353e-09	0.0359646	-3.80397e-10	7.38621e-05	-1.07325	-3.80397e-10
50028598	chr12:50028598:G:A	1.42375e-08	1.04636	-3.80397e-10	0.000300542	0.330135	-3.80397e-10
50029379	chr12:50029379:C:T	1.62078e-09	-1.95781e-10	-1.12662	6.7539e-05	-1.95781e-10	-1.16275
50029615	chr12:50029615:T:C	4.74192e-10	-0.988619	-1.36705	1.03028e-05	-1.65849	-1.38454
50029646	chr12:50029646:A:C	3.185e-09	-1.95781e-10	-0.451069	0.0001304	-1.95781e-10	-0.504842
50029837	chr12:50029837:G:C	2.81289e-09	-0.949784	0.374474	4.5981e-05	-1.62341	0.0761827
50030005	chr12:50030005:T:G	3.30077e-09	-1.95781e-10	-0.415367	0.000135031	-1.95781e-10	-0.469944
50030014	chr12:50030014:T:TAATC	3.42634e-09	-1.95781e-10	-0.37803	0.000131315	-1.95781e-10	-0.49785
50030276	chr12:50030276:G:A	1.5836e-09	-1.14982	-3.80397e-10	5.09829e-05	-1.44396	-3.80397e-10
50030407	chr12:50030407:A:G	4.72908e-10	-1.01691	-1.34147	1.03191e-05	-1.67322	-1.36824
50030643	chr12:50030643:T:C	4.79973e-10	-0.973363	-1.37018	1.03542e-05	-1.65249	-1.38557
50030646	chr12:50030646:G:A	1.26889e-09	-1.95781e-10	-1.37138	5.43052e-05	-1.95781e-10	-1.38083
50030676	chr12:50030676:G:A	1.70743e-08	-1.95781e-10	1.22805	0.000381071	-1.95781e-10	0.567533
50031228	chr12:50031228:G:A	4.83523e-10	-1.0332	-1.30298	1.05699e-05	-1.67783	-1.33961
50031377	chr12:50031377:A:G	2.77182e-09	-1.95781e-10	-0.590018	0.000113587	-1.95781e-10	-0.642886
50031663	chr12:50031663:C:T	3.85972e-09	-0.258928	-3.80397e-10	0.00010537	-0.717975	-3.80397e-10
50031738	chr12:50031738:T:A	3.64568e-09	-1.95781e-10	-0.315979	0.000141757	-1.95781e-10	-0.421335
50031979	chr12:50031979:G:A	1.29035e-09	-1.54076	0.186151	2.16682e-05	-1.71903	-0.580574
50032020	chr12:50032020:G:A	1.27575e-09	-1.95781e-10	-1.36599	5.44991e-05	-1.95781e-10	-1.37727
50033289	chr12:50033289:G:T	2.04078e-10	-1.83084	-1.36794	1.11356e-05	-1.57864	-1.38667
50033305	chr12:50033305:C:T	4.17674e-09	-0.619708	0.439716	6.45468e-05	-1.36505	0.156989
50033374	chr12:50033374:T:C	1.96699e-09	-1.95781e-10	-0.933018	7.61536e-05	-1.95781e-10	-1.0427
50033408	chr12:50033408:G:A	8.06633e-10	-1.82441	-3.80397e-10	3.51234e-05	-1.81658	-3.80397e-10
50033694	chr12:50033694:C:G	4.43514e-09	-1.95781e-10	-0.119964	0.000180249	-1.95781e-10	-0.181111
50033721	chr12:50033721:G:A	1.38075e-09	-1.95781e-10	-1.28689	5.41205e-05	-1.95781e-10	-1.38424
50034758	chr12:50034758:C:T	1.30232e-09	-1.71601	0.37064	3.93669e-05	-1.74373	0.0412015
50034804	chr12:50034804:A:G	3.07437e-09	-1.95781e-10	-0.486421	0.000121343	-1.95781e-10	-0.576833
50035130	chr12:50035130:C:T	3.59054e-09	-0.88662	0.555401	5.65699e-05	-1.59268	0.252704
50035237	chr12:50035237:G:A	1.24265e-09	-1.95781e-10	-1.39228	5.36874e-05	-1.95781e-10	-1.39227
50035241	chr12:50035241:A:G	7.64697e-10	-0.527473	-1.35032	1.25233e-05	-1.46543	-1.38243
50036793	chr12:50036793:G:A	1.89957e-09	-1.95781e-10	-0.967894	7.51504e-05	-1.95781e-10	-1.05596
50037047	chr12:50037047:G:A	1.82195e-09	-1.95781e-10	-1.00961	7.45728e-05	-1.95781e-10	-1.06368
50037170	chr12:50037170:C:T	2.34049e-09	-1.95781e-10	-0.759164	0.000132673	-1.95781e-10	-0.487566
50037357	chr12:50037357:G:A	1.74365e-09	-1.95781e-10	-1.05354	7.14111e-05	-1.95781e-10	-1.107
50037457	chr12:50037457:T:C	1.84486e-09	-1.95781e-10	-0.99712	7.54543e-05	-1.95781e-10	-1.05192
50037843	chr12:50037843:T:C	3.09346e-09	-1.95781e-10	-0.480234	0.000134173	-1.95781e-10	-0.476319
50038088	chr12:50038088:G:A	4.10087e-10	-1.15605	-1.34486	1.15812e-05	-1.82961	-1.09646
50038386	chr12:50038386:G:A	1.92286e-09	-1.95781e-10	-0.955711	7.83306e-05	-1.95781e-10	-1.01451
50038557	chr12:50038557:T:A	4.21784e-09	-1.95781e-10	-0.1702	0.000173497	-1.95781e-10	-0.21929
50038713	chr12:50038713:C:T	1.87526e-09	-1.95781e-10	-0.980777	7.66277e-05	-1.95781e-10	-1.03649
50038929	chr12:50038929:C:T	2.10078e-09	-1.95781e-10	-0.867213	8.53596e-05	-1.95781e-10	-0.928579
50039087	chr12:50039087:G:A	7.9946e-10	-1.83334	-3.80397e-10	4.23567e-05	-1.62932	-3.80397e-10
50039220	chr12:50039220:C:A	5.21554e-10	-0.89837	-1.36209	1.07712e-05	-1.61682	-1.38176
50039451	chr12:50039451:C:T	1.2549e-09	-1.67773	0.295258	3.5664e-05	-1.77208	-0.0292314
50040219	chr12:50040219:G:A	7.52846e-09	-1.95781e-10	0.409168	0.000383404	-1.95781e-10	0.573637
50040316	chr12:50040316:C:G	2.49892e-08	-0.763579	2.3725	0.000537109	-1.52685	2.4376
50040426	chr12:50040426:G:A	6.15227e-09	-1.95781e-10	0.207299	0.000147259	-1.95781e-10	-0.383255
50040446	chr12:50040446:C:T	3.12599e-10	-1.61136	-1.161	1.02358e-05	-1.83599	-1.21357
50042591	chr12:50042591:C:T	4.76779e-09	-1.05146	1.00382	0.000191182	-1.61173	1.48951
50042833	chr12:50042833:ACTCAT:A	2.67602e-10	-1.67913	-1.24865	1.05457e-05	-1.83433	-1.18541
50043372	chr12:50043372:T:A	3.70925e-09	-1.95781e-10	-0.298694	0.000220483	-1.95781e-10	0.0203686
50043581	chr12:50043581:G:A	8.32094e-09	1.79483	-1.28558	2.19233e-05	-1.56986	-0.718047
50044389	chr12:50044389:C:A	1.12655e-09	-1.49036	-3.80397e-10	4.15322e-05	-1.64898	-3.80397e-10
50044765	chr12:50044765:GGGAGCCCATA:G	1.36733e-09	-1.95781e-10	-1.29666	7.10187e-05	-1.95781e-10	-1.11251
50044951	chr12:50044951:C:T	1.24832e-09	-1.95781e-10	-1.38772	5.49923e-05	-1.95781e-10	-1.36826
50045563	chr12:50045563:G:A	1.32837e-09	-1.95781e-10	-1.32557	7.78689e-05	-1.95781e-10	-1.02043
50045833	chr12:50045833:C:G	1.27431e-09	-1.95781e-10	-1.36711	5.60828e-05	-1.95781e-10	-1.34862
50046091	chr12:50046091:T:C	4.66047e-10	-1.19263	-1.18036	1.10339e-05	-1.76891	-1.20557
50046159	chr12:50046159:C:T	8.43604e-10	-1.77959	-3.80397e-10	3.47006e-05	-1.8287	-3.80397e-10
50046162	chr12:50046162:A:G	1.3241e-09	-1.95781e-10	-1.32879	6.17534e-05	-1.95781e-10	-1.2523
50046354	chr12:50046354:A:G	1.65368e-09	-0.131059	-0.975459	2.07295e-05	-1.4096	-0.934294
50046367	chr12:50046367:A:G	1.647e-09	-1.95781e-10	-1.11057	0.00012709	-1.95781e-10	-0.530558
50046435	chr12:50046435:G:A	3.18091e-09	-1.95781e-10	-0.452355	0.000132253	-1.95781e-10	-0.490735
50046736	chr12:50046736:T:G	1.43264e-09	-0.307692	-0.942315	1.96878e-05	-1.4968	-0.89865
50047283	chr12:50047283:A:C	1.41108e-09	-1.95781e-10	-1.26516	9.10251e-05	-1.95781e-10	-0.864316
50047341	chr12:50047341:T:C	1.41141e-09	-1.95781e-10	-1.26493	9.10411e-05	-1.95781e-10	-0.864141
50047651	chr12:50047651:G:A	4.99623e-08	2.30175	-3.80397e-10	0.000128499	-0.519531	-3.80397e-10
50047652	chr12:50047652:A:T	1.2616e-09	-1.95781e-10	-1.37714	5.58989e-05	-1.95781e-10	-1.35191
50047968	chr12:50047968:A:T	2.07534e-10	-1.80036	-1.38163	9.04395e-06	-1.79157	-1.38178
50047972	chr12:50047972:A:G	1.52223e-09	-1.95781e-10	-1.18935	0.000106959	-1.95781e-10	-0.703004
50048593	chr12:50048593:G:C	1.41503e-09	-1.95781e-10	-1.26238	9.15743e-05	-1.95781e-10	-0.858301
50049155	chr12:50049155:A:G	1.39419e-09	-1.95781e-10	-1.27721	8.87874e-05	-1.95781e-10	-0.889206
50049523	chr12:50049523:T:C	1.24109e-08	-1.95781e-10	0.909055	0.000748865	-1.95781e-10	1.24311
50049640	chr12:50049640:C:T	1.3836e-09	-1.95781e-10	-1.28484	8.73897e-05	-1.95781e-10	-0.905074
50049685	chr12:50049685:T:C	4.76957e-09	-0.0472658	-3.80397e-10	0.00012885	-0.516803	-3.80397e-10
50049803	chr12:50049803:C:T	2.44736e-08	-1.95781e-10	1.58807	0.000524781	-1.95781e-10	0.88753
50050183	chr12:50050183:C:G	1.60104e-09	-1.95781e-10	-1.13887	0.000120837	-1.95781e-10	-0.581006
50050363	chr12:50050363:T:C	2.33369e-10	-1.67318	-1.39148	8.5946e-06	-1.83772	-1.3866
50050509	chr12:50050509:C:A	1.16166e-09	-1.45967	-3.80397e-10	3.56172e-05	-1.80262	-3.80397e-10
50050532	chr12:50050532:C:G	1.25114e-09	-1.95781e-10	-1.38546	5.37512e-05	-1.95781e-10	-1.39108
50050967	chr12:50050967:C:T	2.00288e-09	-1.95781e-10	-0.914938	7.24431e-05	-1.95781e-10	-1.09265
50051164	chr12:50051164:G:A	1.28177e-09	-1.95781e-10	-1.36128	5.59721e-05	-1.95781e-10	-1.3506
50051399	chr12:50051399:C:T	1.33435e-09	-1.95781e-10	-1.32108	6.05738e-05	-1.95781e-10	-1.27159
50051428	chr12:50051428:T:C	1.24599e-09	-1.95781e-10	-1.38959	5.37228e-05	-1.95781e-10	-1.39161
50051432	chr12:50051432:C:A	1.29245e-09	-1.95781e-10	-1.35298	5.48601e-05	-1.95781e-10	-1.37066
50051454	chr12:50051454:T:C	5.04127e-10	-1.76513	-0.529321	2.49907e-05	-1.83721	-0.319741
50051690	chr12:50051690:C:A	1.28469e-09	-1.95781e-10	-1.359	5.42075e-05	-1.95781e-10	-1.38263
50052620	chr12:50052620:C:T	5.60149e-10	-1.80892	-0.380159	2.75165e-05	-1.73258	-0.328086
50052632	chr12:50052632:G:A	1.70117e-09	-1.95781e-10	-1.07821	0.000134565	-1.95781e-10	-0.473403
50053032	chr12:50053032:A:G	1.36883e-09	-1.95781e-10	-1.29556	5.38691e-05	-1.95781e-10	-1.38889
50053220	chr12:50053220:G:A	5.42302e-10	-1.67921	-0.542246	2.48989e-05	-1.82952	-0.331106
50053336	chr12:50053336:T:C	1.41028e-09	-1.95781e-10	-1.26573	6.50538e-05	-1.95781e-10	-1.20024
50053616	chr12:50053616:A:C	1.40122e-09	-1.95781e-10	-1.27218	7.45638e-05	-1.95781e-10	-1.0638
50054145	chr12:50054145:C:T	2.32407e-08	-1.95781e-10	1.53638	0.00119355	-1.95781e-10	1.70924
50054407	chr12:50054407:C:T	2.01836e-09	0.218938	-1.12617	1.25687e-05	-1.65002	-1.19423
50054774	chr12:50054774:C:T	1.3969e-09	-1.95781e-10	-1.27527	7.38276e-05	-1.95781e-10	-1.07372
50055222	chr12:50055222:A:G	1.24338e-09	-1.95781e-10	-1.39169	5.38527e-05	-1.95781e-10	-1.3892
50055735	chr12:50055735:T:C	1.00461e-09	-1.56054	-0.0443841	4.57694e-05	-1.78624	0.234407
50056328	chr12:50056328:T:C	1.49873e-09	-1.95781e-10	-1.2049	6.48338e-05	-1.95781e-10	-1.20362
50057045	chr12:50057045:C:T	1.00749e-09	-0.527109	-1.07495	0.000180568	0.825339	-1.00468
50057319	chr12:50057319:A:G	7.85477e-10	-0.547798	-1.30319	0.000135383	0.800666	-1.26801
50057959	chr12:50057959:G:C	1.01702e-09	-0.405552	-1.18709	0.000188551	1.00046	-1.13654
50058844	chr12:50058844:A:G	1.24629e-09	-1.95781e-10	-1.38935	5.51956e-05	-1.95781e-10	-1.36457
50059393	chr12:50059393:T:A	1.40458e-09	-1.95781e-10	-1.26979	5.86384e-05	-1.95781e-10	-1.30406
50059957	chr12:50059957:G:A	1.24266e-09	-1.95781e-10	-1.39227	5.39166e-05	-1.95781e-10	-1.38801
50060080	chr12:50060080:G:A	1.21618e-09	-1.41381	-3.80397e-10	3.76006e-05	-1.74843	-3.80397e-10
50060308	chr12:50060308:G:T	8.42673e-10	-0.456125	-1.32457	0.000135021	0.87704	-1.34706
50060574	chr12:50060574:G:A	6.03149e-10	-0.7663	-1.34881	8.51109e-05	0.435131	-1.36663
50060697	chr12:50060697:C:T	4.46666e-09	-1.95781e-10	-0.112883	0.000190653	-1.95781e-10	-0.124994
50061286	chr12:50061286:C:T	9.01284e-10	-0.333118	-1.38034	0.00015374	1.03295	-1.37314
50062609	chr12:50062609:CA:C	6.61261e-10	-1.34941	-0.673724	7.88889e-05	-0.457772	-0.549639
50062619	chr12:50062619:C:T	8.80768e-10	-0.351478	-1.38501	0.00014889	1.00704	-1.37928
50063351	chr12:50063351:G:A	9.9014e-09	0.683154	-3.80397e-10	0.000190455	-0.126038	-3.80397e-10
50063746	chr12:50063746:G:A	9.92327e-10	-0.557237	-1.05999	0.000142475	0.685837	-1.10212
50064022	chr12:50064022:C:G	1.24404e-09	-1.95781e-10	-1.39116	5.37554e-05	-1.95781e-10	-1.39101
50064047	chr12:50064047:C:T	6.57886e-10	-0.702296	-1.32595	9.65901e-05	0.529233	-1.33421
50064122	chr12:50064122:G:A	7.48919e-10	-1.42245	-0.476198	8.59712e-05	-0.582048	-0.339391
50064229	chr12:50064229:TC:T	1.42519e-09	-1.95781e-10	-1.25522	5.8099e-05	-1.95781e-10	-1.3133
50064290	chr12:50064290:T:C	8.15979e-10	-0.420584	-1.3923	0.000133933	0.91359	-1.3917
50064313	chr12:50064313:G:T	2.01988e-09	-1.23647	0.329981	9.54329e-05	-1.07675	0.259724
50064667	chr12:50064667:A:G	1.19021e-09	-1.43539	-3.80397e-10	3.80335e-05	-1.73698	-3.80397e-10
50064947	chr12:50064947:C:A	3.65338e-09	-1.95781e-10	-0.31387	0.00019994	-1.95781e-10	-0.0774355
50065528	chr12:50065528:G:A	1.08922e-09	-1.52406	-3.80397e-10	3.62709e-05	-1.78444	-3.80397e-10
50065995	chr12:50065995:A:G	1.55949e-09	-0.460435	-0.704732	0.000232995	0.827357	-0.751792
50066612	chr12:50066612:G:T	1.62206e-09	-1.95781e-10	-1.12583	5.52869e-05	-1.95781e-10	-1.36291
50067290	chr12:50067290:A:T	3.09326e-09	-1.95781e-10	-0.480296	0.000131796	-1.95781e-10	-0.494194
50067405	chr12:50067405:C:T	7.25098e-10	-0.558052	-1.37292	0.000112836	0.717697	-1.36721
50067569	chr12:50067569:C:T	8.05203e-09	1.61727	-1.14087	8.91527e-06	-1.80293	-1.38476
50067671	chr12:50067671:G:A	3.70409e-09	-1.95781e-10	-0.300084	0.000157803	-1.95781e-10	-0.314106
50067764	chr12:50067764:T:C	1.30908e-09	-1.95781e-10	-1.3402	5.56986e-05	-1.95781e-10	-1.3555
50068196	chr12:50068196:A:G	7.4824e-10	-0.508607	-1.39095	0.000118713	0.789965	-1.3887
50068200	chr12:50068200:G:T	2.84084e-09	-1.95781e-10	-0.565425	0.000129849	-1.95781e-10	-0.509078
50068485	chr12:50068485:A:G	3.55011e-09	-1.95781e-10	-0.342544	0.000151337	-1.95781e-10	-0.355942
50068604	chr12:50068604:A:G	1.2441e-09	-1.95781e-10	-1.39111	5.36868e-05	-1.95781e-10	-1.39228
50068864	chr12:50068864:T:C	1.77019e-08	2.62008	-1.35594	1.79604e-05	-1.4224	-1.06488
50069178	chr12:50069178:G:A	4.45134e-09	-1.95781e-10	-0.116317	0.000189189	-1.95781e-10	-0.132704
50069542	chr12:50069542:T:C	9.63173e-09	1.23512	-0.579579	4.51024e-05	-1.82912	0.262606
50069678	chr12:50069678:T:C	8.12748e-10	-1.36734	-0.449518	3.29156e-05	-1.73226	-0.14924
50069888	chr12:50069888:C:T	2.85511e-10	-1.51493	-1.34807	9.78324e-06	-1.71778	-1.377
50070471	chr12:50070471:G:A	4.15271e-09	-1.95781e-10	-0.18576	0.000259746	-1.95781e-10	0.184252
50070687	chr12:50070687:A:G	8.71376e-08	4.23611	-1.37815	1.53689e-05	-1.31592	-1.32719
50071444	chr12:50071444:T:G	3.25394e-09	-1.95781e-10	-0.429656	0.000137021	-1.95781e-10	-0.455316
50071572	chr12:50071572:A:G	2.39697e-08	2.83144	-1.26417	1.80752e-05	-1.68168	-0.799226
50072161	chr12:50072161:G:A	4.74678e-09	-1.95781e-10	-0.0520567	0.000344071	-1.95781e-10	0.465398
50072302	chr12:50072302:A:G	1.9617e-09	-0.189257	-0.746456	0.000325041	1.19774	-0.789238
50073066	chr12:50073066:G:A	1.25107e-09	-1.95781e-10	-1.38552	5.40927e-05	-1.95781e-10	-1.38475
50073125	chr12:50073125:A:G	4.54695e-09	-1.95781e-10	-0.095067	0.000256298	-1.95781e-10	0.17089
50073861	chr12:50073861:G:T	8.0336e-08	3.80528	-1.02859	1.22233e-05	-1.51126	-1.36085
50074258	chr12:50074258:C:T	1.02133e-09	-1.58842	-3.80397e-10	3.43329e-05	-1.83935	-3.80397e-10
50074724	chr12:50074724:T:A	2.81623e-09	-1.95781e-10	-0.574125	0.000153759	-1.95781e-10	-0.340065
50075032	chr12:50075032:C:T	1.60375e-09	-1.95781e-10	-1.13718	6.00361e-05	-1.95781e-10	-1.28051
50075133	chr12:50075133:C:T	2.24269e-09	-1.95781e-10	-0.801848	0.000129201	-1.95781e-10	-0.514078
50075456	chr12:50075456:G:A	1.66097e-09	-1.95781e-10	-1.10212	6.6165e-05	-1.95781e-10	-1.1833
50076209	chr12:50076209:G:A	1.2564e-09	-1.95781e-10	-1.38127	5.43017e-05	-1.95781e-10	-1.3809
50076602	chr12:50076602:G:A	1.64478e-09	-1.95781e-10	-1.11191	6.56181e-05	-1.95781e-10	-1.1916
50077326	chr12:50077326:C:T	1.24718e-09	-1.95781e-10	-1.38863	5.38999e-05	-1.95781e-10	-1.38832
50077459	chr12:50077459:C:T	3.02639e-09	-1.95781e-10	-0.502151	0.000187381	-1.95781e-10	-0.142306
50077601	chr12:50077601:G:A	2.36298e-09	-1.95781e-10	-0.7496	0.000139036	-1.95781e-10	-0.440716
50077847	chr12:50077847:A:G	1.92828e-07	5.01277	-1.3605	3.38387e-05	-0.797101	-1.05674
50078185	chr12:50078185:T:G	1.08413e-09	-1.52875	-3.80397e-10	3.61901e-05	-1.78667	-3.80397e-10
50078327	chr12:50078327:G:A	1.65831e-09	-1.95781e-10	-1.10372	6.60746e-05	-1.95781e-10	-1.18467
50079650	chr12:50079650:C:T	4.82477e-10	-1.20693	-1.13141	6.22963e-05	-0.249457	-0.994092
50079972	chr12:50079972:A:G	4.68061e-09	-1.95781e-10	-0.0660936	0.000274276	-1.95781e-10	0.238684
50080110	chr12:50080110:T:C	2.26738e-09	-1.95781e-10	-0.790896	0.000133447	-1.95781e-10	-0.481744
50080257	chr12:50080257:T:C	2.06157e-09	-1.75756	0.871503	0.000124254	-1.76792	1.2148
50080626	chr12:50080626:A:G	1.70806e-09	-1.95781e-10	-1.07416	6.76608e-05	-1.95781e-10	-1.16095
50081692	chr12:50081692:A:G	1.69857e-09	-1.95781e-10	-1.07974	6.73267e-05	-1.95781e-10	-1.1659
50082218	chr12:50082218:G:T	1.26612e-09	-1.95781e-10	-1.37357	5.3851e-05	-1.95781e-10	-1.38923
50082439	chr12:50082439:G:A	2.01581e-09	-1.95781e-10	-0.908501	6.85814e-05	-1.95781e-10	-1.14743
50083690	chr12:50083690:G:C	1.85919e-09	-0.98938	-3.80397e-10	0.000134942	-0.470604	-3.80397e-10
50083691	chr12:50083691:G:A	9.49508e-10	-1.66133	-3.80397e-10	6.1765e-05	-1.25211	-3.80397e-10
50084376	chr12:50084376:AAAATCTGAGG:A	2.9613e-09	-1.95781e-10	-0.523895	0.000184585	-1.95781e-10	-0.157339
50084666	chr12:50084666:A:C	2.32512e-09	-1.71274	0.946989	0.00013145	-1.79959	1.30277
50086046	chr12:50086046:C:T	1.65831e-09	-1.95781e-10	-1.10372	6.60746e-05	-1.95781e-10	-1.18467
50086152	chr12:50086152:C:T	2.59472e-10	-1.62848	-1.33014	1.02407e-05	-1.83394	-1.21514
50086431	chr12:50086431:T:G	1.43865e-09	-1.95781e-10	-1.24581	0.000105707	-1.95781e-10	-0.714781
50087084	chr12:50087084:C:G	5.65532e-09	-1.95781e-10	0.123074	0.000269929	-1.95781e-10	0.222709
50088012	chr12:50088012:A:G	5.71435e-09	-1.95781e-10	0.133459	0.000273005	-1.95781e-10	0.234037
50088244	chr12:50088244:C:G	1.24576e-09	-1.95781e-10	-1.38978	5.43218e-05	-1.95781e-10	-1.38053
50089006	chr12:50089006:A:AT	3.76628e-09	-1.95781e-10	-0.283434	0.000161097	-1.95781e-10	-0.293444
50089221	chr12:50089221:C:T	3.06787e-09	-1.95781e-10	-0.48854	0.000191801	-1.95781e-10	-0.118995
50089249	chr12:50089249:G:A	5.8516e-10	-1.07966	-1.06573	1.31373e-05	-1.59703	-1.20297
50089540	chr12:50089540:T:C	1.7086e-09	-1.95781e-10	-1.07385	6.76805e-05	-1.95781e-10	-1.16065
50089663	chr12:50089663:G:C	3.91395e-09	-1.95781e-10	-0.244976	0.000223584	-1.95781e-10	0.0343364
50090230	chr12:50090230:G:A	2.8323e-09	-0.300285	-0.268147	1.33247e-05	-1.80291	-0.982917
50090622	chr12:50090622:C:T	8.0273e-10	-1.82926	-3.80397e-10	5.19102e-05	-1.42594	-3.80397e-10
50091666	chr12:50091666:A:T	3.03599e-09	-1.95781e-10	-0.498985	0.000189543	-1.95781e-10	-0.130833
50091766	chr12:50091766:ACGGGGCTTCACCATGTTTG:A	2.30563e-07	4.77878	-0.947776	1.61065e-05	-1.26079	-1.33543
50091869	chr12:50091869:C:T	2.7182e-09	-1.95781e-10	-0.609552	0.000165862	-1.95781e-10	-0.264298
50091926	chr12:50091926:G:T	8.33967e-10	-1.79108	-3.80397e-10	3.46909e-05	-1.82897	-3.80397e-10
50092206	chr12:50092206:G:A	2.5666e-09	-1.95781e-10	-0.666942	0.000154976	-1.95781e-10	-0.332183
50092457	chr12:50092457:C:T	1.27251e-09	-1.95781e-10	-1.36853	5.55172e-05	-1.95781e-10	-1.35876
50092468	chr12:50092468:C:T	1.73798e-09	-1.95781e-10	-1.0568	6.86787e-05	-1.95781e-10	-1.14601
50092644	chr12:50092644:A:G	1.87106e-09	-1.95781e-10	-0.983016	0.000105337	-1.95781e-10	-0.718289
50093427	chr12:50093427:A:G	1.47995e-09	-1.95781e-10	-1.21751	5.85185e-05	-1.95781e-10	-1.30611
50094079	chr12:50094079:A:T	1.48071e-09	-1.95781e-10	-1.217	5.97666e-05	-1.95781e-10	-1.285
50094623	chr12:50094623:T:G	1.24261e-09	-1.95781e-10	-1.39231	5.37381e-05	-1.95781e-10	-1.39133
50094764	chr12:50094764:G:A	4.98165e-08	3.58401	-1.28519	2.23235e-05	-0.884334	-1.38548
50095480	chr12:50095480:C:T	1.24511e-09	-1.95781e-10	-1.3903	5.37092e-05	-1.95781e-10	-1.39187
50095518	chr12:50095518:A:G	3.34247e-07	5.16819	-0.965834	6.52053e-05	-1.11583	-0.0820855
50095597	chr12:50095597:GA:G	1.2578e-09	-1.38016	-3.80397e-10	4.16192e-05	-1.64689	-3.80397e-10
50095599	chr12:50095599:TCACAGGC:T	1.25034e-09	-1.3861	-3.80397e-10	4.14597e-05	-1.65073	-3.80397e-10
50095917	chr12:50095917:G:A	7.98762e-10	-1.83421	-3.80397e-10	5.09378e-05	-1.44485	-3.80397e-10
50095978	chr12:50095978:T:C	1.24578e-09	-1.95781e-10	-1.38976	5.43235e-05	-1.95781e-10	-1.38049
50096223	chr12:50096223:T:C	3.76269e-09	-1.95781e-10	-0.284387	0.000160958	-1.95781e-10	-0.29431
50097147	chr12:50097147:G:A	1.25863e-09	-1.95781e-10	-1.3795	5.39955e-05	-1.95781e-10	-1.38655
50097358	chr12:50097358:C:T	2.22652e-07	4.8201	-1.02402	1.59006e-05	-1.24888	-1.36022
50097365	chr12:50097365:A:C	1.28485e-09	-1.95781e-10	-1.35888	5.63203e-05	-1.95781e-10	-1.3444
50097784	chr12:50097784:A:G	2.49803e-09	-1.5982	0.90418	0.000120699	-1.83897	1.25682
50097847	chr12:50097847:C:T	4.49063e-08	3.58703	-1.39197	1.35792e-05	-1.55645	-1.21046
50098038	chr12:50098038:A:G	2.44118e-07	4.81781	-0.929682	1.58654e-05	-1.25236	-1.35895
50098230	chr12:50098230:A:T	4.88632e-09	-1.95781e-10	-0.0230827	0.000191299	-1.95781e-10	-0.121614
50100658	chr12:50100658:C:A	1.72979e-09	-1.95781e-10	-1.06152	6.84226e-05	-1.95781e-10	-1.14975
50101629	chr12:50101629:C:T	8.51761e-10	-1.76997	-3.80397e-10	4.3972e-05	-1.5919	-3.80397e-10
50102381	chr12:50102381:C:A	1.2124e-09	-1.41692	-3.80397e-10	3.80848e-05	-1.73563	-3.80397e-10
50102679	chr12:50102679:T:TA	1.57371e-09	-1.95781e-10	-1.15609	6.31838e-05	-1.95781e-10	-1.2294
50104336	chr12:50104336:G:A	8.4125e-10	-1.78239	-3.80397e-10	4.67757e-05	-1.53009	-3.80397e-10
50104356	chr12:50104356:T:G	3.40857e-10	-1.7131	-0.972715	2.06714e-05	-1.79569	-0.55101
50104365	chr12:50104365:C:A	1.13206e-09	-1.48549	-3.80397e-10	3.90536e-05	-1.71052	-3.80397e-10
50104692	chr12:50104692:A:G	4.24996e-09	-1.95781e-10	-0.162612	0.000181628	-1.95781e-10	-0.173491
50105281	chr12:50105281:C:T	4.53343e-09	-1.95781e-10	-0.0980448	0.000177719	-1.95781e-10	-0.195248
50106174	chr12:50106174:G:A	3.89589e-09	-0.249601	-3.80397e-10	0.000106307	-0.709117	-3.80397e-10
50106215	chr12:50106215:G:A	8.52095e-10	-1.76958	-3.80397e-10	3.70695e-05	-1.76266	-3.80397e-10
50106232	chr12:50106232:G:A	4.06875e-09	0.995788	-1.20197	2.49954e-05	-0.982476	-1.17428
50106598	chr12:50106598:A:T	1.98949e-08	1.38094	-3.80397e-10	9.79693e-05	-0.790797	-3.80397e-10
50106736	chr12:50106736:C:T	1.8876e-09	-1.95781e-10	-0.974218	7.29397e-05	-1.95781e-10	-1.08582
50107136	chr12:50107136:G:T	1.29448e-09	-1.95781e-10	-1.35141	5.46426e-05	-1.95781e-10	-1.37464
50107211	chr12:50107211:A:G	1.26558e-09	-1.95781e-10	-1.37399	5.3732e-05	-1.95781e-10	-1.39144
50107466	chr12:50107466:T:C	1.51151e-09	-1.95781e-10	-1.19641	5.40509e-05	-1.95781e-10	-1.38552
50109067	chr12:50109067:G:A	1.29764e-09	-1.95781e-10	-1.34897	5.73993e-05	-1.95781e-10	-1.32542
50109299	chr12:50109299:A:G	2.44899e-06	7.44251	-1.2486	2.89094e-05	-0.796157	-1.21513
50109486	chr12:50109486:C:T	2.08873e-06	7.30637	-1.27158	2.78464e-05	-0.848991	-1.19976
50109495	chr12:50109495:G:A	1.86523e-09	-1.95781e-10	-0.986139	7.55272e-05	-1.95781e-10	-1.05096
50110384	chr12:50110384:C:T	1.29939e-09	-1.95781e-10	-1.34763	5.47536e-05	-1.95781e-10	-1.37261
50110804	chr12:50110804:GGGA:G	8.91682e-10	-1.72417	-3.80397e-10	3.43156e-05	-1.83985	-3.80397e-10
50110850	chr12:50110850:G:A	1.37991e-09	-1.95781e-10	-1.2875	6.17343e-05	-1.95781e-10	-1.25261
50112057	chr12:50112057:T:C	2.75983e-08	-1.95781e-10	1.70823	0.00139243	-1.95781e-10	1.86335
50112104	chr12:50112104:A:C	1.33232e-08	-1.95781e-10	0.979985	0.000589705	-1.95781e-10	1.00417
50112186	chr12:50112186:G:A	1.13321e-09	-1.48447	-3.80397e-10	6.97786e-05	-1.13012	-3.80397e-10
50112393	chr12:50112393:C:T	1.38701e-09	-1.95781e-10	-1.28237	5.83423e-05	-1.95781e-10	-1.30912
50112702	chr12:50112702:T:C	2.08619e-09	-1.95781e-10	-0.874184	7.992e-05	-1.95781e-10	-0.994425
50113021	chr12:50113021:G:T	1.25104e-09	-1.95781e-10	-1.38554	5.48553e-05	-1.95781e-10	-1.37075
50113033	chr12:50113033:G:T	2.36622e-09	0.175116	-0.923346	6.60957e-05	-0.785866	-0.398481
50113036	chr12:50113036:G:T	2.65588e-09	-1.95781e-10	-0.632748	9.3078e-05	-1.95781e-10	-0.842013
50113331	chr12:50113331:T:C	1.72571e-09	-1.06388	-3.80397e-10	0.000104933	-0.722129	-3.80397e-10
50113396	chr12:50113396:C:T	6.42906e-09	0.976734	-0.725428	0.00016706	-0.28765	0.0305523
50113460	chr12:50113460:C:T	4.90987e-09	1.37377	-1.39204	9.65952e-06	-1.76109	-1.34642
50113656	chr12:50113656:G:A	4.2675e-09	-1.95781e-10	-0.158494	0.000248108	-1.95781e-10	0.138414
50113926	chr12:50113926:C:T	1.33456e-09	-0.485405	-0.835519	4.21545e-05	-1.53191	-0.102199
50115239	chr12:50115239:G:A	3.68597e-09	-1.95781e-10	-0.304989	0.000210817	-1.95781e-10	-0.0244595
50115800	chr12:50115800:C:A	8.19546e-10	-0.417613	-1.39091	1.28641e-05	-1.50856	-1.31245
50116154	chr12:50116154:A:G	1.86516e-06	7.03814	-1.11656	2.23656e-05	-0.988265	-1.27966
50116186	chr12:50116186:A:G	1.97564e-09	-1.95781e-10	-0.928631	7.60748e-05	-1.95781e-10	-1.04373
50116249	chr12:50116249:C:T	1.43662e-09	-1.95781e-10	-1.24723	5.4414e-05	-1.95781e-10	-1.37883
50116994	chr12:50116994:C:T	1.4542e-09	-0.479075	-0.755991	4.73144e-05	-1.5271	0.00846121
50117164	chr12:50117164:C:A	5.23366e-09	-0.473248	0.518835	0.000273504	-1.51863	1.75449
50117318	chr12:50117318:G:A	1.3939e-09	-1.95781e-10	-1.27742	0.000127223	-1.95781e-10	-0.529507
50117625	chr12:50117625:T:C	2.07451e-06	7.123	-1.09504	2.25863e-05	-0.96586	-1.29225
50118065	chr12:50118065:G:A	3.45767e-09	0.498806	-0.867735	6.3846e-05	-1.11078	-0.108201
50118269	chr12:50118269:ACTCCTGACCTCAGGTGATCCACC:A	5.8379e-09	1.54574	-1.39089	9.7456e-06	-1.73147	-1.36717
50118417	chr12:50118417:T:C	6.0368e-09	1.58051	-1.39216	9.89189e-06	-1.72508	-1.35865
50118510	chr12:50118510:G:A	3.99816e-09	1.16625	-1.38994	9.15626e-06	-1.78668	-1.37433
50118583	chr12:50118583:C:T	1.26109e-09	-1.95781e-10	-1.37754	5.49986e-05	-1.95781e-10	-1.36814
50118834	chr12:50118834:T:C	5.28567e-09	-1.95781e-10	0.0554765	0.000282347	-1.95781e-10	0.267685
50118849	chr12:50118849:T:C	6.46665e-09	-0.393813	0.650949	0.000339959	-1.48016	1.93354
50119192	chr12:50119192:G:A	6.20657e-09	-0.441899	0.657985	0.000334706	-1.50385	1.94166
50119736	chr12:50119736:G:T	6.40641e-09	-0.404392	0.652169	0.00033878	-1.48538	1.93528
50119904	chr12:50119904:C:T	8.49034e-10	-0.381517	-1.39166	1.36361e-05	-1.49139	-1.27134
50120299	chr12:50120299:C:G	1.36755e-09	-1.95781e-10	-1.2965	5.77867e-05	-1.95781e-10	-1.31869
50120310	chr12:50120310:C:T	1.13971e-08	-1.95781e-10	0.823835	0.000508685	-1.95781e-10	0.856378
50120407	chr12:50120407:A:G	1.57702e-09	-1.95781e-10	-1.15398	6.30804e-05	-1.95781e-10	-1.23104
50120582	chr12:50120582:G:A	8.62692e-10	-0.365381	-1.39184	1.37107e-05	-1.48347	-1.27381
50120695	chr12:50120695:A:G	5.93598e-09	1.56379	-1.39228	9.93209e-06	-1.72805	-1.35163
50121147	chr12:50121147:C:T	1.26635e-09	-1.95781e-10	-1.37339	6.25145e-05	-1.95781e-10	-1.24005
50121982	chr12:50121982:T:C	2.62394e-09	0.645061	-1.2899	1.00198e-05	-1.74824	-1.32264
50122025	chr12:50122025:C:T	3.53718e-09	1.0399	-1.38609	8.85597e-06	-1.80226	-1.3921
50122045	chr12:50122045:G:A	4.90295e-09	-0.572349	0.552662	0.00027524	-1.56478	1.80697
50122053	chr12:50122053:C:T	1.26519e-09	-1.95781e-10	-1.3743	5.3907e-05	-1.95781e-10	-1.38819
50122642	chr12:50122642:C:A	2.13849e-09	-1.95781e-10	-0.849422	8.51693e-05	-1.95781e-10	-0.930811
50122665	chr12:50122665:G:A	2.03545e-09	-1.95781e-10	-0.898806	7.82099e-05	-1.95781e-10	-1.01605
50122815	chr12:50122815:C:T	1.2531e-09	-1.95781e-10	-1.3839	5.47839e-05	-1.95781e-10	-1.37205
50122914	chr12:50122914:T:C	2.15611e-09	-1.95781e-10	-0.841218	8.58131e-05	-1.95781e-10	-0.92328
50122965	chr12:50122965:T:C	6.41076e-09	1.58268	-1.33422	9.56085e-06	-1.72573	-1.39205
50123170	chr12:50123170:T:C	1.35518e-09	-1.95781e-10	-1.30559	5.73424e-05	-1.95781e-10	-1.32641
50123299	chr12:50123299:A:G	3.64413e-09	-1.95781e-10	-0.316405	0.000208834	-1.95781e-10	-0.0339136
50123717	chr12:50123717:G:A	3.36321e-08	-1.95781e-10	1.90596	0.00170441	-1.95781e-10	2.06553
50123912	chr12:50123912:C:T	1.24423e-09	-1.95781e-10	-1.39101	5.47609e-05	-1.95781e-10	-1.37248
50124034	chr12:50124034:G:T	1.24373e-09	-1.95781e-10	-1.3914	5.40319e-05	-1.95781e-10	-1.38588
50124070	chr12:50124070:C:G	2.24548e-09	-1.95781e-10	-0.800603	9.04024e-05	-1.95781e-10	-0.87118
50124258	chr12:50124258:AC:A	1.38179e-08	1.01645	-3.80397e-10	7.65132e-05	-1.03799	-3.80397e-10
50125143	chr12:50125143:C:T	1.73803e-06	6.96758	-1.11659	2.17746e-05	-1.01583	-1.27887
50126578	chr12:50126578:C:T	3.18296e-08	-1.95781e-10	1.85087	0.00162269	-1.95781e-10	2.01639
50126840	chr12:50126840:A:AG	1.44335e-06	6.7818	-1.11659	2.05796e-05	-1.07228	-1.27887
50126893	chr12:50126893:G:A	1.38329e-09	-0.365559	-0.9195	4.41761e-05	-1.47094	-0.116326
50127058	chr12:50127058:G:A	3.96336e-09	1.15987	-1.3923	9.05505e-06	-1.78713	-1.385
50127211	chr12:50127211:T:C	1.65749e-09	-1.95781e-10	-1.10422	6.17083e-05	-1.95781e-10	-1.25303
50127593	chr12:50127593:G:A	9.2707e-10	-1.68525	-3.80397e-10	3.70446e-05	-1.76333	-3.80397e-10
50127739	chr12:50127739:C:T	1.45483e-09	-1.95781e-10	-1.23463	6.25455e-05	-1.95781e-10	-1.23956
50128593	chr12:50128593:C:G	2.34349e-09	-0.164857	-0.593026	1.80451e-05	-1.39442	-1.08815
50128658	chr12:50128658:G:A	2.14143e-09	-1.95781e-10	-0.84805	8.38271e-05	-1.95781e-10	-0.946695
50129692	chr12:50129692:A:ATT	4.30806e-08	-1.95781e-10	2.15355	0.0021903	-1.95781e-10	2.31634
50129746	chr12:50129746:T:C	1.3896e-09	-1.95781e-10	-1.28051	5.75321e-05	-1.95781e-10	-1.32311
50130256	chr12:50130256:A:G	1.30697e-09	-1.95781e-10	-1.34181	5.56867e-05	-1.95781e-10	-1.35571
50130308	chr12:50130308:C:T	1.27651e-09	-1.95781e-10	-1.36539	5.62102e-05	-1.95781e-10	-1.34635
50130356	chr12:50130356:A:C	9.55681e-10	-1.65485	-3.80397e-10	3.44852e-05	-1.83492	-3.80397e-10
50130486	chr12:50130486:G:T	1.99347e-09	-1.95781e-10	-0.919643	7.66629e-05	-1.95781e-10	-1.03603
50131254	chr12:50131254:T:A	2.95809e-09	-1.95781e-10	-0.524978	0.000161811	-1.95781e-10	-0.289024
50131286	chr12:50131286:C:T	1.2774e-09	-1.95781e-10	-1.3647	5.4507e-05	-1.95781e-10	-1.37712
50131485	chr12:50131485:G:A	1.88989e-09	-1.95781e-10	-0.973006	7.30246e-05	-1.95781e-10	-1.08465
50132004	chr12:50132004:C:T	7.48416e-09	-0.464065	0.867331	0.000444435	-1.51588	2.23723
50132007	chr12:50132007:A:C	1.98506e-09	-1.95781e-10	-0.923876	8.08641e-05	-1.95781e-10	-0.982681
50132210	chr12:50132210:A:G	2.45979e-09	-1.95781e-10	-0.709447	0.000236088	-1.95781e-10	0.0887551
50132378	chr12:50132378:G:A	4.02287e-09	-1.95781e-10	-0.217528	0.000234805	-1.95781e-10	0.0833032
50132642	chr12:50132642:T:TTGATTATAGC	1.38799e-08	-1.95781e-10	1.02092	0.000619154	-1.95781e-10	1.0529
50132708	chr12:50132708:A:AGAGTGT	3.98382e-09	1.1636	-1.39088	9.01037e-06	-1.78486	-1.39222
50132763	chr12:50132763:A:G	1.517e-08	-1.95781e-10	1.1098	0.000678945	-1.95781e-10	1.14509
50132773	chr12:50132773:A:T	1.34218e-09	-1.31523	-3.80397e-10	0.000115886	-0.622846	-3.80397e-10
50133144	chr12:50133144:T:C	1.97109e-09	-1.95781e-10	-0.930933	7.60562e-05	-1.95781e-10	-1.04398
50133312	chr12:50133312:G:A	1.29737e-09	-1.95781e-10	-1.34918	5.94395e-05	-1.95781e-10	-1.29049
50133440	chr12:50133440:T:TG	1.24373e-09	-1.95781e-10	-1.39141	5.40364e-05	-1.95781e-10	-1.38579
50134134	chr12:50134134:G:A	1.30179e-09	-1.95781e-10	-1.34578	5.52973e-05	-1.95781e-10	-1.36273
50134294	chr12:50134294:C:CCTT	3.35296e-06	7.67976	-1.17168	2.79118e-05	-0.808735	-1.23767
50134903	chr12:50134903:GA:G	8.41456e-09	1.91236	-1.39192	1.02354e-05	-1.66394	-1.38565
50135047	chr12:50135047:G:A	1.2546e-09	-1.95781e-10	-1.3827	5.54251e-05	-1.95781e-10	-1.36042
50135531	chr12:50135531:C:T	8.09133e-09	-0.558288	1.03956	0.000487526	-1.56215	2.37604
50135953	chr12:50135953:G:A	7.77149e-09	-0.628328	1.06927	0.000476809	-1.59467	2.38633
50136153	chr12:50136153:A:G	1.74831e-06	7.03045	-1.17357	2.27846e-05	-1.01426	-1.23511
50136445	chr12:50136445:C:G	1.6302e-09	-1.95781e-10	-1.12082	6.48301e-05	-1.95781e-10	-1.20368
50137053	chr12:50137053:T:A	1.71402e-09	-1.95781e-10	-1.07068	7.09437e-05	-1.95781e-10	-1.11356
50138409	chr12:50138409:A:AC	1.52495e-09	-1.95781e-10	-1.18756	6.10304e-05	-1.95781e-10	-1.26408
50139645	chr12:50139645:T:G	4.70411e-08	-1.95781e-10	2.2415	0.0023785	-1.95781e-10	2.39878
50140376	chr12:50140376:A:C	1.35692e-08	2.36286	-1.36458	1.11665e-05	-1.57228	-1.39025
50140623	chr12:50140623:C:T	1.3569e-09	-1.95781e-10	-1.30432	6.06214e-05	-1.95781e-10	-1.2708
50140818	chr12:50140818:A:G	3.92846e-09	-1.95781e-10	-0.241274	0.000140862	-1.95781e-10	-0.427668
50141059	chr12:50141059:T:A	9.32966e-09	2.00894	-1.38526	1.03793e-05	-1.64372	-1.39192
50141207	chr12:50141207:C:T	6.35323e-09	-0.749008	0.988448	0.000410589	-1.64586	2.288
50141695	chr12:50141695:T:G	3.83583e-09	-1.95781e-10	-0.265137	0.000150223	-1.95781e-10	-0.363328
50141832	chr12:50141832:G:A	3.51006e-09	-1.95781e-10	-0.353888	0.000134771	-1.95781e-10	-0.471871
50141833	chr12:50141833:G:A	1.34874e-08	-1.95781e-10	0.99223	0.000600445	-1.95781e-10	1.02222
50141927	chr12:50141927:A:G	9.61353e-09	2.03681	-1.38316	1.03965e-05	-1.64174	-1.39224
50142172	chr12:50142172:C:T	6.37923e-09	1.62984	-1.38632	9.945e-06	-1.71834	-1.36004
50142807	chr12:50142807:A:G	2.17338e-09	-1.95781e-10	-0.833239	8.19623e-05	-1.95781e-10	-0.969192
50143274	chr12:50143274:G:A	1.33395e-09	-1.95781e-10	-1.32138	5.66095e-05	-1.95781e-10	-1.33927
50143404	chr12:50143404:C:CTTG	2.5917e-08	2.58404	-0.938668	1.70741e-05	-1.55582	-0.982066
50143601	chr12:50143601:A:G	2.07414e-09	-1.95781e-10	-0.879978	8.40131e-05	-1.95781e-10	-0.944479
50144032	chr12:50144032:A:G	9.41813e-06	8.78495	-1.24408	3.97624e-05	-0.536786	-1.15574
50144093	chr12:50144093:A:T	1.24774e-09	-1.95781e-10	-1.38819	5.6154e-05	-1.95781e-10	-1.34735
50144638	chr12:50144638:C:A	3.60585e-09	-1.95781e-10	-0.326965	0.000137961	-1.95781e-10	-0.448483
50144842	chr12:50144842:A:G	1.32574e-08	2.20578	-1.23075	1.20434e-05	-1.64201	-1.24492
50145011	chr12:50145011:G:A	1.9828e-09	-1.95781e-10	-0.925012	7.71761e-05	-1.95781e-10	-1.02936
50145358	chr12:50145358:CACTAGGAAAACTCTATATTGCCACTTTCAGG:C	1.41479e-09	-1.95781e-10	-1.26254	6.36364e-05	-1.95781e-10	-1.22227
50145483	chr12:50145483:T:G	1.9205e-09	-1.95781e-10	-0.956938	7.50236e-05	-1.95781e-10	-1.05765
50145636	chr12:50145636:T:G	4.32773e-08	0.695623	1.46248	0.00178525	-0.864666	2.97653
50145806	chr12:50145806:C:T	1.01422e-09	-1.5954	-3.80397e-10	8.09257e-05	-0.98192	-3.80397e-10
50145828	chr12:50145828:A:G	2.15925e-06	7.44182	-1.37382	4.73928e-05	-0.971323	-0.545657
50145981	chr12:50145981:G:C	1.73258e-08	2.47721	-1.23454	1.27754e-05	-1.57839	-1.24954
50146579	chr12:50146579:G:A	1.6015e-09	-1.95781e-10	-1.13858	6.27164e-05	-1.95781e-10	-1.23683
50146864	chr12:50146864:AAG:A	2.77934e-08	-1.95781e-10	1.71527	0.00123739	-1.95781e-10	1.74531
50146917	chr12:50146917:C:A	3.68703e-09	-1.95781e-10	-0.304701	0.000140875	-1.95781e-10	-0.42758
50146942	chr12:50146942:T:G	3.13201e-09	-1.95781e-10	-0.467848	0.000137682	-1.95781e-10	-0.450502
50147087	chr12:50147087:T:C	3.85197e-06	8.03779	-1.39097	4.76139e-05	-0.784869	-0.727458
50147344	chr12:50147344:A:G	1.51285e-08	-0.128472	1.23553	0.000873835	-1.32578	2.72322
50147882	chr12:50147882:A:G	1.30694e-09	-1.95781e-10	-1.34184	5.41786e-05	-1.95781e-10	-1.38317
50148027	chr12:50148027:G:A	1.6417e-08	2.42823	-1.23943	1.2578e-05	-1.59024	-1.25327
50148214	chr12:50148214:G:A	1.90143e-09	-0.966919	-3.80397e-10	4.95032e-05	-1.47341	-3.80397e-10
50148575	chr12:50148575:C:T	1.32598e-09	-1.95781e-10	-1.32737	5.47756e-05	-1.95781e-10	-1.37221
50148617	chr12:50148617:C:T	1.05456e-08	-1.95781e-10	0.746191	0.000466077	-1.95781e-10	0.768899
50148646	chr12:50148646:C:T	1.43224e-09	-1.95781e-10	-1.25028	5.79878e-05	-1.95781e-10	-1.31522
50148830	chr12:50148830:G:A	1.28574e-09	-1.95781e-10	-1.35818	5.38484e-05	-1.95781e-10	-1.38928
50149418	chr12:50149418:A:G	4.89325e-06	8.26782	-1.38173	5.75295e-05	-0.70874	-0.614414
50149465	chr12:50149465:T:C	3.37166e-09	-1.95781e-10	-0.394117	0.00012952	-1.95781e-10	-0.511617
50149639	chr12:50149639:T:C	8.89211e-09	1.75904	-1.1834	1.07895e-05	-1.73277	-1.26411
50150185	chr12:50150185:C:A	1.27983e-09	-1.95781e-10	-1.3628	6.10915e-05	-1.95781e-10	-1.26308
50150189	chr12:50150189:G:A	1.8627e-09	-1.95781e-10	-0.987494	7.29513e-05	-1.95781e-10	-1.08566
50150508	chr12:50150508:T:C	1.28145e-09	-1.95781e-10	-1.36153	5.37965e-05	-1.95781e-10	-1.39024
50150858	chr12:50150858:T:C	1.16994e-09	-1.45257	-3.80397e-10	0.000104536	-0.725923	-3.80397e-10
50151097	chr12:50151097:AT:A	1.43953e-09	-1.95781e-10	-1.24521	5.82137e-05	-1.95781e-10	-1.31133
50151904	chr12:50151904:C:T	1.3618e-09	-1.95781e-10	-1.30071	6.0887e-05	-1.95781e-10	-1.26643
50152046	chr12:50152046:C:T	7.97396e-10	-1.83593	-3.80397e-10	5.54101e-05	-1.36069	-3.80397e-10
50152084	chr12:50152084:G:A	1.43697e-09	-1.95781e-10	-1.24699	5.81386e-05	-1.95781e-10	-1.31262
50152363	chr12:50152363:A:G	9.91856e-09	-1.95781e-10	0.684885	0.000228589	-1.95781e-10	0.0564727
50152460	chr12:50152460:G:A	1.80569e-09	-1.95781e-10	-1.01858	7.37454e-05	-1.95781e-10	-1.07483
50152927	chr12:50152927:A:G	2.15935e-09	-0.152464	-0.687253	6.9981e-05	-1.34593	0.218704
50153745	chr12:50153745:A:G	1.26992e-08	2.29807	-1.36605	1.06958e-05	-1.63243	-1.37317
50153789	chr12:50153789:C:T	1.41711e-09	-1.95781e-10	-1.2609	5.75197e-05	-1.95781e-10	-1.32332
50153917	chr12:50153917:G:T	1.86417e-09	-1.95781e-10	-0.986705	7.30187e-05	-1.95781e-10	-1.08474
50155230	chr12:50155230:A:T	1.82214e-09	-1.95781e-10	-1.00951	7.15239e-05	-1.95781e-10	-1.10542
50155289	chr12:50155289:A:T	1.24408e-09	-1.95781e-10	-1.39112	5.52909e-05	-1.95781e-10	-1.36284
50155433	chr12:50155433:G:A	2.73592e-09	-1.95781e-10	-0.603056	6.09226e-05	-1.95781e-10	-1.26585
50156261	chr12:50156261:G:A	2.18757e-08	2.31388	-0.838026	1.74914e-05	-1.61899	-0.894754
50156286	chr12:50156286:C:T	1.42975e-08	-1.95781e-10	1.05056	0.000637877	-1.95781e-10	1.08269
50156600	chr12:50156600:A:T	5.77776e-06	8.37197	-1.31973	3.89961e-05	-0.686976	-1.02501
50156757	chr12:50156757:G:A	8.19279e-10	-1.80885	-3.80397e-10	5.87021e-05	-1.30298	-3.80397e-10
50156760	chr12:50156760:G:A	1.78848e-08	2.10863	-0.834201	1.67268e-05	-1.66627	-0.892166
50157165	chr12:50157165:G:A	4.95831e-06	8.28017	-1.38087	5.80049e-05	-0.708355	-0.606569
50157559	chr12:50157559:C:G	2.82446e-09	-1.95781e-10	-0.571206	6.1706e-05	-1.95781e-10	-1.25307
50157760	chr12:50157760:C:A	1.37135e-08	2.22661	-1.21776	1.22292e-05	-1.63885	-1.23278
50158606	chr12:50158606:T:C	1.28112e-09	-1.95781e-10	-1.36179	5.37948e-05	-1.95781e-10	-1.39028
50159101	chr12:50159101:C:T	1.56146e-08	-1.95781e-10	1.13869	0.000696251	-1.95781e-10	1.17026
50159214	chr12:50159214:A:G	1.64197e-08	-0.00291735	1.19188	0.000785422	-1.24344	2.53421
50159419	chr12:50159419:C:T	4.10391e-06	8.07756	-1.36739	5.95012e-05	-0.77651	-0.512945
50159555	chr12:50159555:T:C	4.25878e-08	-1.95781e-10	2.14205	0.00214667	-1.95781e-10	2.29622
50160070	chr12:50160070:C:T	1.3006e-09	-1.95781e-10	-1.3467	5.53368e-05	-1.95781e-10	-1.36201
50160479	chr12:50160479:TG:T	3.76306e-09	-1.95781e-10	-0.284291	0.000143541	-1.95781e-10	-0.408827
50160562	chr12:50160562:C:T	3.33026e-09	-1.95781e-10	-0.406472	0.000128147	-1.95781e-10	-0.522272
50160799	chr12:50160799:C:T	1.39985e-09	-1.95781e-10	-1.27316	6.28554e-05	-1.95781e-10	-1.23461
50161184	chr12:50161184:G:T	1.42557e-08	1.97164	-0.924012	1.43645e-05	-1.73176	-0.978934
50161229	chr12:50161229:A:G	1.40013e-09	-1.95781e-10	-1.27296	6.28685e-05	-1.95781e-10	-1.23441
50161916	chr12:50161916:C:T	1.27706e-09	-1.95781e-10	-1.36496	5.77875e-05	-1.95781e-10	-1.31868
50162156	chr12:50162156:A:G	5.86303e-09	0.90194	-0.742796	1.39123e-05	-1.8377	-0.904979
50162846	chr12:50162846:C:T	1.27691e-09	-1.95781e-10	-1.36508	5.3764e-05	-1.95781e-10	-1.39085
50162850	chr12:50162850:C:T	1.3942e-08	1.86512	-0.839741	1.52579e-05	-1.74951	-0.900845
50162999	chr12:50162999:A:G	4.1177e-06	8.09521	-1.38168	5.44718e-05	-0.770929	-0.606838
50163022	chr12:50163022:C:T	1.54256e-09	-1.17608	-3.80397e-10	0.000173838	-0.217327	-3.80397e-10
50163027	chr12:50163027:T:C	1.90029e-08	-1.95781e-10	1.33507	0.000843122	-1.95781e-10	1.36166
50163614	chr12:50163614:T:C	1.29115e-09	-1.95781e-10	-1.35399	5.50602e-05	-1.95781e-10	-1.36702
50164357	chr12:50164357:C:T	1.37354e-09	-0.350877	-0.941254	9.14911e-06	-1.82349	-1.3383
50164868	chr12:50164868:C:T	2.91411e-09	-1.95781e-10	-0.539959	0.0001163	-1.95781e-10	-0.619282
50165169	chr12:50165169:C:T	1.68515e-09	-1.95781e-10	-1.08767	6.68736e-05	-1.95781e-10	-1.17265
50165191	chr12:50165191:A:G	3.59908e-06	7.9684	-1.38949	4.79045e-05	-0.81293	-0.693311
50165345	chr12:50165345:A:G	1.99171e-08	0.1682	1.21386	0.00103928	-0.998331	2.56917
50166635	chr12:50166635:TC:T	1.26186e-09	-1.95781e-10	-1.37693	5.46978e-05	-1.95781e-10	-1.37363
50166720	chr12:50166720:T:C	1.51824e-09	-1.95781e-10	-1.19197	6.55582e-05	-1.95781e-10	-1.19251
50167136	chr12:50167136:C:T	1.28e-09	-1.95781e-10	-1.36266	5.4249e-05	-1.95781e-10	-1.38187
50167303	chr12:50167303:G:A	1.69646e-09	-1.95781e-10	-1.08098	6.72155e-05	-1.95781e-10	-1.16755
50167460	chr12:50167460:G:A	1.95249e-09	-1.95781e-10	-0.940415	7.78092e-05	-1.95781e-10	-1.02119
50167576	chr12:50167576:G:C	2.88339e-09	0.821679	-1.37224	8.78e-06	-1.83729	-1.36569
50167690	chr12:50167690:A:T	1.37526e-09	-1.95781e-10	-1.29088	6.22848e-05	-1.95781e-10	-1.24373
50167754	chr12:50167754:C:T	4.04514e-09	-1.95781e-10	-0.212006	0.000205728	-1.95781e-10	-0.0488966
50167833	chr12:50167833:C:G	8.39182e-08	-1.95781e-10	2.82032	0.000871211	-1.95781e-10	1.39443
50168117	chr12:50168117:G:A	1.36698e-09	-1.95781e-10	-1.29692	5.66702e-05	-1.95781e-10	-1.3382
50168215	chr12:50168215:A:G	7.56383e-06	7.83658	-0.514969	0.000144474	-0.79058	0.38823
50168310	chr12:50168310:T:C	1.87712e-09	-1.95781e-10	-0.979781	7.63993e-05	-1.95781e-10	-1.03948
50168581	chr12:50168581:G:A	1.27658e-09	-1.95781e-10	-1.36533	5.41554e-05	-1.95781e-10	-1.38359
50168897	chr12:50168897:G:A	1.58092e-09	-1.95781e-10	-1.15152	6.18369e-05	-1.95781e-10	-1.25095
50169220	chr12:50169220:G:A	1.65027e-08	-1.95781e-10	1.194	0.000734468	-1.95781e-10	1.2237
50169271	chr12:50169271:C:T	1.38773e-09	-1.95781e-10	-1.28186	5.92691e-05	-1.95781e-10	-1.29336
50169483	chr12:50169483:CA:C	1.3747e-09	-1.95781e-10	-1.29129	6.22546e-05	-1.95781e-10	-1.24422
50170107	chr12:50170107:T:C	9.58947e-07	6.04913	-0.792821	7.32314e-05	-1.05364	-0.028186
50170167	chr12:50170167:G:C	1.28887e-09	-1.95781e-10	-1.35576	5.37048e-05	-1.95781e-10	-1.39195
50170757	chr12:50170757:T:G	2.10673e-09	-1.95781e-10	-0.864384	8.46713e-05	-1.95781e-10	-0.936674
50170765	chr12:50170765:G:T	4.52937e-09	-1.95781e-10	-0.0989393	0.000220888	-1.95781e-10	0.0222028
50170828	chr12:50170828:G:A	1.85904e-08	-1.95781e-10	1.31313	0.000927409	-1.95781e-10	1.45694
50171015	chr12:50171015:C:T	1.26992e-09	-1.95781e-10	-1.37057	5.3688e-05	-1.95781e-10	-1.39226
50171512	chr12:50171512:C:T	2.68708e-09	-1.95781e-10	-0.621068	0.000107334	-1.95781e-10	-0.699503
50171620	chr12:50171620:C:T	1.51778e-09	-1.95781e-10	-1.19227	7.87693e-05	-1.95781e-10	-1.00893
50172875	chr12:50172875:C:T	3.2665e-09	-1.95781e-10	-0.425803	0.000100049	-1.95781e-10	-0.769792
50173433	chr12:50173433:A:C	1.55163e-08	1.13237	-3.80397e-10	7.8362e-05	-1.01411	-3.80397e-10
50174017	chr12:50174017:A:T	1.60157e-09	-1.95781e-10	-1.13854	7.79793e-05	-1.95781e-10	-1.01901
50174482	chr12:50174482:G:T	6.29423e-07	6.18511	-1.34983	2.48416e-05	-1.08872	-1.07422
50174769	chr12:50174769:C:T	7.7635e-09	-1.95781e-10	0.439911	0.000198293	-1.95781e-10	-0.0857051
50175101	chr12:50175101:C:T	1.54271e-09	-1.95781e-10	-1.17598	5.3877e-05	-1.95781e-10	-1.38875
50175137	chr12:50175137:G:A	2.29954e-09	-1.95781e-10	-0.776814	8.20907e-05	-1.95781e-10	-0.967627
50175593	chr12:50175593:A:AT	7.09425e-09	-1.95781e-10	0.349762	0.000184065	-1.95781e-10	-0.160163
50175979	chr12:50175979:A:G	1.35965e-09	-1.95781e-10	-1.30229	6.37175e-05	-1.95781e-10	-1.22099
50176117	chr12:50176117:A:AATTAGTGTCTC	1.51901e-09	-1.95781e-10	-1.19146	5.38642e-05	-1.95781e-10	-1.38898
50176315	chr12:50176315:C:T	1.39096e-09	-1.95781e-10	-1.27953	5.37611e-05	-1.95781e-10	-1.3909
50176736	chr12:50176736:G:A	2.59682e-08	0.604195	1.04316	0.00147734	-0.86645	2.789
50176884	chr12:50176884:ATGTGTTTTT:A	8.35977e-10	-1.78868	-3.80397e-10	4.30145e-05	-1.61391	-3.80397e-10
50177286	chr12:50177286:G:A	1.51238e-09	-1.95781e-10	-1.19584	6.45379e-05	-1.95781e-10	-1.2082
50178467	chr12:50178467:A:G	1.24341e-09	-1.95781e-10	-1.39166	5.39594e-05	-1.95781e-10	-1.38722
50178592	chr12:50178592:T:A	1.36674e-09	-1.95781e-10	-1.2971	5.68361e-05	-1.95781e-10	-1.33528
50178866	chr12:50178866:C:T	1.61614e-09	-1.95781e-10	-1.12948	6.44838e-05	-1.95781e-10	-1.20904
50179044	chr12:50179044:T:C	4.66248e-06	8.22994	-1.39216	4.53379e-05	-0.766206	-0.795103
50179254	chr12:50179254:A:G	4.40317e-06	8.16981	-1.38925	4.16745e-05	-0.790095	-0.855467
50179330	chr12:50179330:C:T	1.24657e-09	-1.95781e-10	-1.38913	5.42836e-05	-1.95781e-10	-1.38123
50179565	chr12:50179565:G:A	1.49464e-09	-1.95781e-10	-1.20764	6.89509e-05	-1.95781e-10	-1.14206
50179650	chr12:50179650:G:C	9.82829e-09	-0.412657	1.0884	0.000836098	-1.44727	2.80057
50179723	chr12:50179723:A:C	8.72081e-08	1.59442	1.26435	0.0034228	-0.240971	3.00373
50180278	chr12:50180278:C:T	1.28372e-09	-1.95781e-10	-1.35976	5.43019e-05	-1.95781e-10	-1.38089
50180528	chr12:50180528:T:C	6.11994e-06	8.2198	-1.11002	2.78198e-05	-0.783929	-1.26577
50180980	chr12:50180980:C:T	2.68884e-08	0.473776	1.20839	0.00168884	-0.946712	3.00306
50181485	chr12:50181485:A:G	1.27833e-09	-1.95781e-10	-1.36397	5.39819e-05	-1.95781e-10	-1.3868
50182074	chr12:50182074:C:T	1.26776e-09	-1.95781e-10	-1.37227	5.39386e-05	-1.95781e-10	-1.3876
50182487	chr12:50182487:G:T	1.35378e-09	-1.95781e-10	-1.30662	5.73437e-05	-1.95781e-10	-1.32639
50182533	chr12:50182533:G:C	6.65543e-06	8.12263	-0.92896	0.000193242	-0.799949	0.688442
50183040	chr12:50183040:A:G	1.28501e-09	-1.95781e-10	-1.35875	5.39365e-05	-1.95781e-10	-1.38764
50183067	chr12:50183067:T:C	4.26907e-09	-1.95781e-10	-0.158127	0.000162062	-1.95781e-10	-0.287471
50183103	chr12:50183103:G:A	1.5622e-09	-1.95781e-10	-1.16343	5.41011e-05	-1.95781e-10	-1.3846
50183134	chr12:50183134:A:G	4.37616e-06	7.93008	-1.15568	2.62034e-05	-0.877159	-1.2324
50183159	chr12:50183159:G:A	1.25079e-09	-1.95781e-10	-1.38575	5.36862e-05	-1.95781e-10	-1.3923
50184275	chr12:50184275:A:G	1.29918e-09	-1.95781e-10	-1.34779	5.55241e-05	-1.95781e-10	-1.35863
50184893	chr12:50184893:G:A	3.66291e-08	-1.95781e-10	1.99132	0.00184167	-1.95781e-10	2.14298
50184922	chr12:50184922:T:G	4.45219e-08	0.443699	1.74276	0.00233846	-1.36031	3.74211
50185615	chr12:50185615:C:T	5.42895e-10	-1.36737	-0.852995	1.9222e-05	-1.46657	-0.952826
50185849	chr12:50185849:T:G	2.93069e-09	-1.95781e-10	-0.534284	0.000112632	-1.95781e-10	-0.651326
50186109	chr12:50186109:C:T	1.26311e-09	-1.95781e-10	-1.37594	7.32641e-05	-1.95781e-10	-1.08138
50186509	chr12:50186509:G:A	1.00219e-09	-1.60734	-3.80397e-10	3.76556e-05	-1.74697	-3.80397e-10
50186613	chr12:50186613:A:C	2.10206e-09	-0.866604	-3.80397e-10	0.000151559	-0.354475	-3.80397e-10
50187110	chr12:50187110:G:A	1.32305e-08	-1.95781e-10	0.973003	0.000547836	-1.95781e-10	0.930525
50187707	chr12:50187707:C:T	1.90658e-07	2.78662	0.854346	0.00132327	-0.654663	2.46708
50187805	chr12:50187805:T:C	1.33846e-09	-1.95781e-10	-1.318	5.44339e-05	-1.95781e-10	-1.37846
50187864	chr12:50187864:T:C	3.55131e-05	10.0749	-1.20679	2.63107e-05	-1.02701	-1.07846
50188188	chr12:50188188:A:G	1.33211e-09	-1.95781e-10	-1.32276	5.62133e-05	-1.95781e-10	-1.3463
50189367	chr12:50189367:A:G	1.62762e-07	2.85279	0.629979	0.00102208	-0.622353	2.17649
50189421	chr12:50189421:C:T	2.11077e-07	2.89346	0.849243	0.00139329	-0.600946	2.46492
50189574	chr12:50189574:G:A	1.36524e-09	-1.95781e-10	-1.29819	5.40601e-05	-1.95781e-10	-1.38535
50190089	chr12:50190089:C:T	3.17609e-09	0.180928	-0.634799	1.33486e-05	-1.81086	-0.973174
50190110	chr12:50190110:C:T	1.38573e-09	-1.95781e-10	-1.28329	5.75543e-05	-1.95781e-10	-1.32272
50190584	chr12:50190584:T:A	1.31212e-09	-1.95781e-10	-1.33788	6.83501e-05	-1.95781e-10	-1.15081
50190605	chr12:50190605:C:A	4.88448e-09	-1.95781e-10	-0.0234592	0.000220239	-1.95781e-10	0.0192634
50191365	chr12:50191365:A:AAC	1.82884e-09	-1.95781e-10	-1.00584	7.44479e-05	-1.95781e-10	-1.06535
50192318	chr12:50192318:G:C	1.35063e-09	-1.95781e-10	-1.30895	5.73174e-05	-1.95781e-10	-1.32685
50192803	chr12:50192803:A:G	1.75515e-09	-1.95781e-10	-1.04697	0.00010343	-1.95781e-10	-0.736556
50192844	chr12:50192844:G:A	2.98748e-06	7.4223	-1.02964	1.49669e-05	-1.40798	-1.26164
50193322	chr12:50193322:G:A	1.88095e-09	-1.95781e-10	-0.977745	7.99236e-05	-1.95781e-10	-0.99438
50193941	chr12:50193941:C:T	2.16419e-09	-1.95781e-10	-0.837479	8.64654e-05	-1.95781e-10	-0.915707
50194876	chr12:50194876:T:C	9.75313e-08	4.36068	-1.39002	0.000128671	0.735269	-1.25346
50195410	chr12:50195410:C:T	2.10523e-09	-1.95781e-10	-0.865098	8.4402e-05	-1.95781e-10	-0.93986
50195503	chr12:50195503:G:A	4.84202e-09	-1.95781e-10	-0.0321904	0.000192025	-1.95781e-10	-0.117825
50196053	chr12:50196053:G:A	2.29617e-09	-1.95781e-10	-0.778282	7.56835e-05	-1.95781e-10	-1.04889
50196108	chr12:50196108:C:T	1.262e-09	-1.95781e-10	-1.37683	5.36975e-05	-1.95781e-10	-1.39209
50196243	chr12:50196243:C:T	1.3295e-09	-1.95781e-10	-1.32472	5.55835e-05	-1.95781e-10	-1.35756
50196244	chr12:50196244:G:A	2.22411e-09	-1.95781e-10	-0.810166	8.87614e-05	-1.95781e-10	-0.8895
50197674	chr12:50197674:C:T	2.72808e-09	-1.95781e-10	-0.605926	9.09891e-05	-1.95781e-10	-0.864712
50198645	chr12:50198645:C:T	9.93447e-09	-1.95781e-10	0.686488	0.000416582	-1.95781e-10	0.656631
50198709	chr12:50198709:T:C	8.70045e-10	-1.74873	-3.80397e-10	6.11679e-05	-1.26183	-3.80397e-10
50198830	chr12:50198830:A:T	4.75061e-08	2.59889	-0.347558	0.000255304	-0.96071	1.12771
50198879	chr12:50198879:C:T	1.35566e-09	-1.95781e-10	-1.30523	5.56185e-05	-1.95781e-10	-1.35694
50199514	chr12:50199514:T:C	1.78729e-09	-1.02882	-3.80397e-10	3.44017e-05	-1.83735	-3.80397e-10
50199671	chr12:50199671:G:A	1.65706e-08	-1.95781e-10	1.19811	0.000832448	-1.95781e-10	1.34892
50199755	chr12:50199755:T:G	2.2328e-09	-0.806268	-3.80397e-10	0.000215949	-0.000409726	-3.80397e-10
50200076	chr12:50200076:T:G	1.17167e-05	8.94393	-1.18468	1.98464e-05	-1.2887	-1.09873
50200084	chr12:50200084:G:A	3.45336e-07	3.12428	1.11071	0.00272196	-0.693599	3.22726
50200360	chr12:50200360:C:T	9.28409e-10	-1.68381	-3.80397e-10	5.22711e-05	-1.41901	-3.80397e-10
50200522	chr12:50200522:C:T	1.95412e-09	-1.95781e-10	-0.93958	7.59035e-05	-1.95781e-10	-1.04599
50200959	chr12:50200959:A:G	1.7506e-09	-1.95781e-10	-1.04957	6.49669e-05	-1.95781e-10	-1.20157
50201164	chr12:50201164:A:G	1.3171e-05	9.08402	-1.20777	2.11144e-05	-1.25537	-1.07013
50201480	chr12:50201480:A:T	5.48301e-08	2.61218	-0.217459	0.000314193	-0.954916	1.32947
50201662	chr12:50201662:T:C	1.10532e-05	8.906	-1.20504	2.02056e-05	-1.29614	-1.07335
50202616	chr12:50202616:T:C	4.16655e-09	-1.95781e-10	-0.182435	0.000243734	-1.95781e-10	0.120627
50203054	chr12:50203054:G:C	1.85963e-09	-1.95781e-10	-0.989143	6.79549e-05	-1.95781e-10	-1.15661
50203351	chr12:50203351:C:A	1.90735e-09	-1.95781e-10	-0.963808	5.51122e-05	-1.95781e-10	-1.36608
50203357	chr12:50203357:C:T	7.85356e-09	-1.95781e-10	0.451444	0.000310695	-1.95781e-10	0.363359
50203789	chr12:50203789:T:C	9.29128e-09	-1.95781e-10	0.619553	0.000364306	-1.95781e-10	0.522544
50205246	chr12:50205246:T:C	1.9374e-09	-1.95781e-10	-0.948176	7.53324e-05	-1.95781e-10	-1.05354
50205436	chr12:50205436:A:G	5.86945e-08	2.68036	-0.217534	0.000323857	-0.924647	1.3295
50205926	chr12:50205926:T:C	2.31007e-07	4.20341	-0.370483	0.000668283	-0.0125696	1.14183
50207144	chr12:50207144:C:T	1.73938e-09	-1.95781e-10	-1.05599	6.4686e-05	-1.95781e-10	-1.20591
50207372	chr12:50207372:C:T	1.07181e-09	-0.519931	-1.02024	1.5459e-05	-1.69326	-0.944002
50208158	chr12:50208158:G:T	5.89055e-08	2.68531	-0.218897	0.00032117	-0.921931	1.31845
50208213	chr12:50208213:C:T	4.45153e-09	-0.116274	-3.80397e-10	0.00011873	-0.598603	-3.80397e-10
50208268	chr12:50208268:G:A	1.26517e-09	-1.95781e-10	-1.37431	5.37452e-05	-1.95781e-10	-1.3912
50208512	chr12:50208512:T:A	3.68887e-07	3.08298	1.21799	0.00310714	-0.715221	3.38123
50208695	chr12:50208695:T:C	1.0313e-08	-1.95781e-10	0.723883	0.000433492	-1.95781e-10	0.696423
50208792	chr12:50208792:G:A	1.05948e-08	-1.95781e-10	0.750842	0.000445299	-1.95781e-10	0.723294
50208951	chr12:50208951:G:A	2.95837e-07	2.9201	1.16018	0.00264631	-0.794198	3.29967
50209119	chr12:50209119:G:A	8.11122e-10	-1.81886	-3.80397e-10	5.20628e-05	-1.423	-3.80397e-10
50209931	chr12:50209931:G:A	3.1489e-07	3.03216	1.11054	0.00262227	-0.739489	3.23583
50210244	chr12:50210244:G:A	1.28476e-09	-1.95781e-10	-1.35895	5.36982e-05	-1.95781e-10	-1.39207
50211445	chr12:50211445:T:C	5.98774e-07	6.12718	-1.34182	3.47154e-05	-1.62508	-0.203189
50211539	chr12:50211539:C:T	1.74223e-09	-1.05436	-3.80397e-10	3.44651e-05	-1.8355	-3.80397e-10
50211562	chr12:50211562:T:C	1.26009e-09	-1.95781e-10	-1.37834	5.80044e-05	-1.95781e-10	-1.31493
50211972	chr12:50211972:A:AC	6.1123e-08	2.72604	-0.222678	0.000327956	-0.904839	1.32227
50212077	chr12:50212077:A:C	2.84995e-09	-1.95781e-10	-0.562222	0.000288722	-1.95781e-10	0.290014
50212564	chr12:50212564:G:C	1.18407e-09	-1.44057	-3.80397e-10	7.66805e-05	-1.0358	-3.80397e-10
50213930	chr12:50213930:C:A	9.21601e-09	-1.95781e-10	0.61142	0.00036572	-1.95781e-10	0.526417
50214526	chr12:50214526:T:C	1.57212e-09	-1.95781e-10	-1.1571	6.57134e-05	-1.95781e-10	-1.19015
50215418	chr12:50215418:G:A	1.04128e-08	-1.95781e-10	0.733508	0.000437445	-1.95781e-10	0.705501
50215811	chr12:50215811:A:G	1.65457e-09	-1.95781e-10	-1.10598	6.78934e-05	-1.95781e-10	-1.15751
50216190	chr12:50216190:C:T	1.26942e-09	-1.95781e-10	-1.37096	5.43563e-05	-1.95781e-10	-1.37989
50216538	chr12:50216538:T:C	4.25903e-08	3.06114	-0.91904	0.000143131	-0.757257	0.345565
50217193	chr12:50217193:C:T	3.48087e-07	3.12874	1.11419	0.0027721	-0.691875	3.24378
50217363	chr12:50217363:C:T	1.36176e-09	-1.95781e-10	-1.30075	5.36894e-05	-1.95781e-10	-1.39223
50217560	chr12:50217560:C:A	1.36864e-09	-1.95781e-10	-1.29571	5.54428e-05	-1.95781e-10	-1.3601
50218050	chr12:50218050:G:A	6.11319e-07	5.92551	-1.11941	1.23892e-05	-1.66216	-1.19647
50218066	chr12:50218066:A:G	1.02196e-08	-1.95781e-10	0.714786	0.00040378	-1.95781e-10	0.62542
50218067	chr12:50218067:A:G	1.02514e-08	-1.95781e-10	0.717891	0.000404245	-1.95781e-10	0.626569
50218087	chr12:50218087:A:T	1.36373e-09	-1.95781e-10	-1.2993	5.77556e-05	-1.95781e-10	-1.31923
50218671	chr12:50218671:C:T	2.33314e-09	-1.95781e-10	-0.762308	7.71801e-05	-1.95781e-10	-1.02931
50218775	chr12:50218775:TAC:T	1.24428e-09	-1.95781e-10	-1.39096	8.23117e-05	-1.95781e-10	-0.964938
50219210	chr12:50219210:G:A	1.2652e-08	-1.95781e-10	0.928295	0.000565899	-1.95781e-10	0.962964
50219504	chr12:50219504:A:C	1.39253e-09	-1.95781e-10	-1.2784	5.53238e-05	-1.95781e-10	-1.36225
50219646	chr12:50219646:A:C	1.14522e-08	-1.95781e-10	0.828656	0.000481141	-1.95781e-10	0.800709
50219712	chr12:50219712:G:A	1.31872e-08	-1.95781e-10	0.969721	0.000512046	-1.95781e-10	0.862963
50219734	chr12:50219734:G:T	3.82042e-09	-1.95781e-10	-0.269161	0.000113547	-1.95781e-10	-0.643235
50219865	chr12:50219865:T:C	1.3454e-09	-1.95781e-10	-1.31283	5.44369e-05	-1.95781e-10	-1.37841
50219975	chr12:50219975:G:A	1.34933e-09	-1.95781e-10	-1.30991	5.45003e-05	-1.95781e-10	-1.37724
50220779	chr12:50220779:C:CT	1.14392e-08	-1.95781e-10	0.827524	0.000480706	-1.95781e-10	0.799805
50220924	chr12:50220924:A:G	2.29098e-07	2.81774	1.00688	0.00208976	-0.840815	3.11017
50221627	chr12:50221627:C:T	1.52079e-09	-1.95781e-10	-1.19029	5.75077e-05	-1.95781e-10	-1.32353
50222563	chr12:50222563:A:G	2.43415e-07	2.71929	1.16595	0.00249245	-0.896528	3.3421
50222892	chr12:50222892:G:C	2.16104e-09	-0.838931	-3.80397e-10	0.000206664	-0.0443561	-3.80397e-10
50223398	chr12:50223398:G:A	8.37349e-10	-1.78704	-3.80397e-10	5.49775e-05	-1.36853	-3.80397e-10
50223549	chr12:50223549:G:A	4.1265e-09	-1.95781e-10	-0.192092	0.000121007	-1.95781e-10	-0.579602
50223717	chr12:50223717:A:T	1.35389e-09	-1.95781e-10	-1.30654	5.45807e-05	-1.95781e-10	-1.37577
50223857	chr12:50223857:G:A	3.20914e-09	-1.95781e-10	-0.44352	9.80907e-05	-1.95781e-10	-0.789559
50225263	chr12:50225263:T:C	8.23021e-10	-1.8043	-3.80397e-10	3.51374e-05	-1.81618	-3.80397e-10
50225446	chr12:50225446:T:C	1.08638e-08	-1.95781e-10	0.77591	0.000456603	-1.95781e-10	0.748362
50225835	chr12:50225835:T:C	5.21522e-08	2.46103	-0.116388	0.000341226	-1.01908	1.47618
50226607	chr12:50226607:G:A	1.35498e-09	-1.95781e-10	-1.30574	5.46427e-05	-1.95781e-10	-1.37464
50226711	chr12:50226711:C:T	1.08229e-08	-1.95781e-10	0.772141	0.000454909	-1.95781e-10	0.744645
50226946	chr12:50226946:C:A	1.36878e-09	-1.95781e-10	-1.2956	5.59942e-05	-1.95781e-10	-1.3502
50227364	chr12:50227364:G:A	1.86388e-09	0.0848816	-1.07174	3.93538e-05	-0.813729	-0.88913
50227460	chr12:50227460:G:A	1.2714e-09	-1.95781e-10	-1.3694	5.4039e-05	-1.95781e-10	-1.38575
50227520	chr12:50227520:G:T	1.37523e-09	-1.95781e-10	-1.2909	5.49851e-05	-1.95781e-10	-1.36839
50228008	chr12:50228008:C:T	7.29063e-10	-1.00041	-0.925109	2.28834e-05	-1.23643	-1.0086
50228077	chr12:50228077:C:A	3.77023e-07	3.1077	1.21508	0.00323915	-0.69772	3.40533
50228211	chr12:50228211:A:C	3.19853e-09	-1.95781e-10	-0.446833	9.77748e-05	-1.95781e-10	-0.792784
50229390	chr12:50229390:C:T	5.78118e-08	2.56315	-0.115483	0.000356453	-0.975314	1.47607
50229875	chr12:50229875:G:A	5.52707e-08	2.52067	-0.117954	0.000347033	-0.993464	1.46743
50230470	chr12:50230470:GAAGA:G	1.72477e-09	-1.95781e-10	-1.06443	7.05486e-05	-1.95781e-10	-1.11915
50230646	chr12:50230646:G:A	1.36357e-09	-1.95781e-10	-1.29941	5.583e-05	-1.95781e-10	-1.35314
50230711	chr12:50230711:G:C	1.24473e-09	-1.95781e-10	-1.3906	5.59685e-05	-1.95781e-10	-1.35066
50230767	chr12:50230767:C:T	4.01153e-07	3.00129	1.38353	0.00384222	-0.760195	3.63855
50231649	chr12:50231649:AT:A	3.2631e-09	-1.95781e-10	-0.426845	9.938e-05	-1.95781e-10	-0.7765
50232275	chr12:50232275:T:C	2.28859e-09	-1.95781e-10	-0.781587	7.56965e-05	-1.95781e-10	-1.04872
50232282	chr12:50232282:A:T	3.56541e-07	3.02115	1.24578	0.00323433	-0.746167	3.45229
50232344	chr12:50232344:G:A	1.24799e-09	-1.95781e-10	-1.38799	5.36938e-05	-1.95781e-10	-1.39215
50232952	chr12:50232952:A:G	1.64695e-09	-1.95781e-10	-1.1106	7.62629e-05	-1.95781e-10	-1.04126
50233567	chr12:50233567:C:T	7.8506e-09	-1.95781e-10	0.451068	0.000408181	-1.95781e-10	0.636261
50233871	chr12:50233871:C:T	6.47203e-07	5.93437	-1.07124	1.20099e-05	-1.65902	-1.2307
50234159	chr12:50234159:G:A	3.61122e-09	-1.95781e-10	-0.325478	0.000208109	-1.95781e-10	-0.037389
50234683	chr12:50234683:T:C	1.19071e-05	9.09318	-1.31781	6.05669e-05	-1.24723	-0.0244741
50234816	chr12:50234816:C:A	3.25216e-09	-1.95781e-10	-0.430204	9.91594e-05	-1.95781e-10	-0.778723
50234920	chr12:50234920:A:G	1.09224e-09	-1.52129	-3.80397e-10	6.58533e-05	-1.18802	-3.80397e-10
50235127	chr12:50235127:T:C	3.45898e-08	2.83009	-0.896053	0.000137127	-0.863163	0.40862
50235411	chr12:50235411:G:A	1.26754e-09	-1.95781e-10	-1.37244	5.3956e-05	-1.95781e-10	-1.38728
50235829	chr12:50235829:G:A	5.38678e-08	2.53371	-0.156703	0.00033135	-0.987359	1.41508
50235882	chr12:50235882:C:T	4.19539e-09	-1.95781e-10	-0.175536	0.000122623	-1.95781e-10	-0.566336
50236087	chr12:50236087:C:T	1.55593e-09	-1.95781e-10	-1.16745	6.44797e-05	-1.95781e-10	-1.2091
50236100	chr12:50236100:G:A	1.45672e-09	-1.95781e-10	-1.23334	6.08561e-05	-1.95781e-10	-1.26694
50237098	chr12:50237098:A:G	5.60287e-09	-1.95781e-10	0.113756	0.000208288	-1.95781e-10	-0.0365274
50237637	chr12:50237637:A:C	3.09998e-09	-1.95781e-10	-0.478126	9.62672e-05	-1.95781e-10	-0.808324
50238086	chr12:50238086:T:C	1.37093e-09	-1.95781e-10	-1.29403	5.49021e-05	-1.95781e-10	-1.3699
50239630	chr12:50239630:ACT:A	1.85447e-07	2.88705	0.726192	0.00146601	-0.806915	2.72176
50239830	chr12:50239830:T:C	1.31784e-09	-1.95781e-10	-1.33353	5.43367e-05	-1.95781e-10	-1.38025
50240052	chr12:50240052:ATAAC:A	2.03824e-10	-1.82426	-1.37577	9.74926e-06	-1.70796	-1.3903
50240269	chr12:50240269:A:C	1.32369e-09	-1.95781e-10	-1.3291	5.60271e-05	-1.95781e-10	-1.34962
50241304	chr12:50241304:C:G	2.90309e-09	-1.95781e-10	-0.543749	9.14915e-05	-1.95781e-10	-0.859206
50242135	chr12:50242135:T:C	8.2579e-10	-1.80094	-3.80397e-10	3.63143e-05	-1.78324	-3.80397e-10
50242347	chr12:50242347:T:G	3.0179e-09	-0.504962	-3.80397e-10	6.10507e-05	-1.26375	-3.80397e-10
50242472	chr12:50242472:C:T	1.05364e-08	-1.95781e-10	0.745312	0.000443247	-1.95781e-10	0.718677
50242581	chr12:50242581:A:G	5.59398e-08	2.61563	-0.200876	0.00032599	-0.952472	1.36389
50242759	chr12:50242759:A:G	3.00361e-09	-1.95781e-10	-0.509708	9.39404e-05	-1.95781e-10	-0.832791
50242761	chr12:50242761:G:A	1.16403e-09	-1.28655	-0.171084	7.16452e-05	-0.873238	-0.230487
50242791	chr12:50242791:A:G	1.13851e-08	-1.95781e-10	0.822782	0.000478197	-1.95781e-10	0.794571
50243104	chr12:50243104:C:T	1.38439e-09	-1.95781e-10	-1.28427	5.51655e-05	-1.95781e-10	-1.36511
50243157	chr12:50243157:T:C	3.08518e-07	3.0057	1.11656	0.00268652	-0.752592	3.27314
50243168	chr12:50243168:C:T	1.24317e-09	-1.95781e-10	-1.39186	6.40208e-05	-1.95781e-10	-1.21624
50243512	chr12:50243512:T:C	2.91528e-07	2.93116	1.13445	0.00265701	-0.788034	3.29754
50243513	chr12:50243513:T:C	1.48729e-09	-1.95781e-10	-1.21257	5.51611e-05	-1.95781e-10	-1.36519
50243780	chr12:50243780:T:C	1.30752e-09	-1.95781e-10	-1.34139	5.41517e-05	-1.95781e-10	-1.38366
50243797	chr12:50243797:C:A	1.28416e-09	-1.95781e-10	-1.35942	0.000102146	-1.95781e-10	-0.749047
50244464	chr12:50244464:C:G	1.26636e-09	-1.95781e-10	-1.37337	5.39282e-05	-1.95781e-10	-1.3878
50244776	chr12:50244776:G:T	1.10769e-08	-1.95781e-10	0.795343	0.000465766	-1.95781e-10	0.768232
50245027	chr12:50245027:T:C	1.3341e-05	9.14511	-1.25604	2.31484e-05	-1.23913	-0.994398
50245175	chr12:50245175:G:T	2.15735e-09	-1.95781e-10	-0.840643	8.61685e-05	-1.95781e-10	-0.919147
50245999	chr12:50245999:C:T	1.40842e-09	-0.312436	-0.95462	1.5583e-05	-1.75075	-0.878526
50246362	chr12:50246362:G:A	1.37557e-09	-1.95781e-10	-1.29065	5.50203e-05	-1.95781e-10	-1.36775
50246421	chr12:50246421:C:T	1.0247e-08	-1.95781e-10	0.717462	0.000460122	-1.95781e-10	0.756039
50247131	chr12:50247131:C:T	1.34101e-09	-1.95781e-10	-1.3161	5.65057e-05	-1.95781e-10	-1.34111
50247174	chr12:50247174:C:T	1.19151e-08	-1.95781e-10	0.868287	0.000500523	-1.95781e-10	0.840203
50248051	chr12:50248051:C:T	7.95265e-10	-1.8386	-3.80397e-10	4.56341e-05	-1.5548	-3.80397e-10
50248148	chr12:50248148:TA:T	1.47456e-09	-0.244536	-0.976627	1.50873e-05	-1.76041	-0.901186
50248410	chr12:50248410:ATAAC:A	1.71862e-09	-1.95781e-10	-1.068	6.73744e-05	-1.95781e-10	-1.16519
50248531	chr12:50248531:A:G	1.38235e-09	-0.331988	-0.953746	1.57889e-05	-1.74005	-0.876095
50250175	chr12:50250175:A:G	1.90886e-09	-0.137433	-0.825581	1.70586e-05	-1.78269	-0.756106
50250710	chr12:50250710:G:A	9.07488e-09	-1.95781e-10	0.595988	0.000246344	-1.95781e-10	0.131277
50251344	chr12:50251344:G:C	3.41651e-09	-0.380902	-3.80397e-10	9.46371e-05	-0.825401	-3.80397e-10
50251688	chr12:50251688:G:A	1.59858e-09	-0.221523	-0.918886	1.59844e-05	-1.76579	-0.838049
50252959	chr12:50252959:A:G	8.52051e-10	-1.76963	-3.80397e-10	5.78629e-05	-1.31738	-3.80397e-10
50252971	chr12:50252971:G:A	7.72946e-08	2.79871	-0.060608	0.000424601	-0.880263	1.55596
50253102	chr12:50253102:G:A	9.82306e-10	-1.62738	-3.80397e-10	3.44388e-05	-1.83627	-3.80397e-10
50253183	chr12:50253183:CAT:C	1.36153e-09	-1.95781e-10	-1.30092	5.47311e-05	-1.95781e-10	-1.37302
50253344	chr12:50253344:T:G	1.36551e-09	-1.95781e-10	-1.298	5.78229e-05	-1.95781e-10	-1.31807
50253441	chr12:50253441:C:T	4.5298e-07	3.21377	1.29256	0.0037479	-0.665855	3.51936
50253821	chr12:50253821:T:C	1.26792e-09	-1.95781e-10	-1.37214	5.37177e-05	-1.95781e-10	-1.39171
50253943	chr12:50253943:G:A	8.37376e-10	-1.787	-3.80397e-10	3.46688e-05	-1.82961	-3.80397e-10
50254787	chr12:50254787:C:T	1.85965e-09	-1.95781e-10	-0.989137	7.63791e-05	-1.95781e-10	-1.03974
50254884	chr12:50254884:A:G	1.23958e-08	-1.95781e-10	0.907835	0.000520444	-1.95781e-10	0.879231
50254979	chr12:50254979:T:C	1.11128e-08	-1.95781e-10	0.798577	0.000466457	-1.95781e-10	0.769715
50255142	chr12:50255142:C:T	1.26151e-09	-1.95781e-10	-1.37721	5.37881e-05	-1.95781e-10	-1.3904
50255177	chr12:50255177:A:G	5.12492e-07	3.33072	1.29904	0.00400525	-0.608848	3.52876
50255395	chr12:50255395:G:GA	1.24267e-09	-1.95781e-10	-1.39226	6.47681e-05	-1.95781e-10	-1.20464
50255435	chr12:50255435:G:A	1.34098e-09	-1.95781e-10	-1.31612	5.48381e-05	-1.95781e-10	-1.37107
50256038	chr12:50256038:T:C	7.30571e-09	-1.95781e-10	0.379133	0.000566945	-1.95781e-10	0.964812
50256136	chr12:50256136:C:T	1.64849e-09	-0.186437	-0.923225	1.21385e-05	-1.76987	-1.10919
50256258	chr12:50256258:A:C	1.1346e-08	2.17721	-1.35787	1.37233e-05	-1.38386	-1.37249
50256274	chr12:50256274:T:C	1.08168e-06	6.59938	-1.22263	1.18204e-05	-1.81921	-1.08642
50256530	chr12:50256530:G:A	4.09972e-09	-1.95781e-10	-0.198603	0.000120245	-1.95781e-10	-0.58592
50256781	chr12:50256781:G:A	4.60462e-07	3.26273	1.25998	0.0036771	-0.641843	3.47627
50256968	chr12:50256968:C:T	4.1117e-09	-1.95781e-10	-0.195686	0.000120534	-1.95781e-10	-0.583523
50257206	chr12:50257206:A:G	1.36071e-09	-1.95781e-10	-1.30152	5.57325e-05	-1.95781e-10	-1.35489
50257673	chr12:50257673:T:A	5.61228e-07	3.31291	1.40769	0.00459573	-0.618063	3.67549
50258450	chr12:50258450:G:A	8.00659e-10	-1.83184	-3.80397e-10	4.2986e-05	-1.61458	-3.80397e-10
50258497	chr12:50258497:G:A	7.60575e-07	6.08569	-1.06114	1.20607e-05	-1.64911	-1.23639
50258743	chr12:50258743:C:G	4.05058e-07	5.42767	-1.03316	1.08101e-05	-1.73954	-1.25543
50258760	chr12:50258760:G:A	5.06265e-09	0.0123668	-3.80397e-10	6.52653e-05	-1.19699	-3.80397e-10
50258786	chr12:50258786:C:T	6.30736e-07	5.90138	-1.06401	1.17526e-05	-1.67675	-1.23463
50258796	chr12:50258796:C:T	1.17611e-08	-1.95781e-10	0.855272	0.000494347	-1.95781e-10	0.827786
50259146	chr12:50259146:T:C	4.57488e-07	3.24738	1.26885	0.00368636	-0.649827	3.48677
50260151	chr12:50260151:T:C	5.44655e-07	3.28653	1.4041	0.00447896	-0.630784	3.66248
50260304	chr12:50260304:T:C	1.24474e-09	-1.95781e-10	-1.3906	5.59612e-05	-1.95781e-10	-1.35079
50260445	chr12:50260445:A:T	1.20056e-08	-1.95781e-10	0.875855	0.000504184	-1.95781e-10	0.84749
50260878	chr12:50260878:T:G	1.26893e-09	-1.95781e-10	-1.37135	5.37099e-05	-1.95781e-10	-1.39185
50261054	chr12:50261054:T:A	2.55611e-07	-1.95781e-10	3.93413	0.00257521	-1.95781e-10	2.47823
50261586	chr12:50261586:A:G	1.24355e-09	-1.95781e-10	-1.39155	5.42178e-05	-1.95781e-10	-1.38244
50261621	chr12:50261621:G:T	1.75618e-09	-1.95781e-10	-1.04638	9.18259e-05	-1.95781e-10	-0.855557
50261852	chr12:50261852:T:C	1.26699e-09	-1.95781e-10	-1.37288	5.37252e-05	-1.95781e-10	-1.39157
50262538	chr12:50262538:C:A	1.25669e-09	-1.95781e-10	-1.38104	5.82323e-05	-1.95781e-10	-1.31101
50262735	chr12:50262735:C:T	2.85907e-07	5.22594	-1.1798	0.000161239	1.08702	-1.37959
50263075	chr12:50263075:C:T	4.00218e-09	-1.95781e-10	-0.222684	0.0001179	-1.95781e-10	-0.605617
50263260	chr12:50263260:G:A	1.26166e-09	-1.95781e-10	-1.37709	5.37859e-05	-1.95781e-10	-1.39044
50263495	chr12:50263495:T:C	1.16286e-08	-1.95781e-10	0.843944	0.000487348	-1.95781e-10	0.813527
50263546	chr12:50263546:T:C	1.55901e-09	-1.95781e-10	-1.16547	6.52227e-05	-1.95781e-10	-1.19764
50263671	chr12:50263671:C:T	1.39584e-09	-1.95781e-10	-1.27602	5.5404e-05	-1.95781e-10	-1.3608
50263939	chr12:50263939:C:T	1.24663e-09	-1.95781e-10	-1.38908	6.35181e-05	-1.95781e-10	-1.22413
50263949	chr12:50263949:C:G	7.27159e-08	2.72655	-0.0495119	0.000416914	-0.914856	1.57228
50267666	chr12:50267666:C:T	1.22327e-08	-1.95781e-10	0.894593	0.000513606	-1.95781e-10	0.866006
50267870	chr12:50267870:G:C	1.38496e-09	-1.95781e-10	-1.28385	5.51819e-05	-1.95781e-10	-1.36482
50267971	chr12:50267971:C:T	1.33827e-09	-1.95781e-10	-1.31815	5.68372e-05	-1.95781e-10	-1.33526
50267972	chr12:50267972:G:A	1.0185e-09	-0.683309	-0.907881	0.000296873	1.29964	-0.981787
50268654	chr12:50268654:G:A	7.92276e-10	-1.29814	-0.54423	7.09706e-05	-0.861622	-0.251564
50268907	chr12:50268907:C:T	1.10161e-08	-1.95781e-10	0.789834	0.000462605	-1.95781e-10	0.761421
50269603	chr12:50269603:G:A	8.6621e-10	-1.36178	-0.391374	4.29383e-05	-1.27923	-0.336458
50269892	chr12:50269892:C:G	1.25683e-09	-1.95781e-10	-1.38093	5.38799e-05	-1.95781e-10	-1.38869
50270073	chr12:50270073:A:G	4.1986e-07	3.21999	1.21041	0.00335334	-0.663854	3.40611
50270454	chr12:50270454:AG:A	1.20038e-08	-1.95781e-10	0.875702	0.000503908	-1.95781e-10	0.846942
50270915	chr12:50270915:ACC:A	1.369e-09	-1.95781e-10	-1.29544	5.48715e-05	-1.95781e-10	-1.37046
50271139	chr12:50271139:C:T	1.01212e-08	-1.95781e-10	0.705111	0.00042554	-1.95781e-10	0.677908
50271376	chr12:50271376:G:T	1.26638e-09	-1.95781e-10	-1.37336	5.37306e-05	-1.95781e-10	-1.39147
50271444	chr12:50271444:T:C	4.48058e-07	3.29661	1.19879	0.00342769	-0.626446	3.39064
50271691	chr12:50271691:G:A	2.83701e-09	-0.566772	-3.80397e-10	5.86487e-05	-1.30389	-3.80397e-10
50272163	chr12:50272163:G:T	7.45359e-08	2.81783	-0.116075	0.000394047	-0.872563	1.47358
50272907	chr12:50272907:G:A	3.67312e-09	-0.308482	-3.80397e-10	0.00010024	-0.767879	-3.80397e-10
50273699	chr12:50273699:C:T	1.39552e-09	-1.95781e-10	-1.27625	5.66786e-05	-1.95781e-10	-1.33805
50273933	chr12:50273933:C:T	1.26302e-09	-1.95781e-10	-1.37601	5.37668e-05	-1.95781e-10	-1.3908
50274361	chr12:50274361:G:A	4.64144e-07	3.30196	1.22871	0.00357268	-0.623065	3.42868
50274755	chr12:50274755:C:T	4.7648e-07	3.31923	1.23767	0.00363731	-0.615161	3.43871
50274971	chr12:50274971:T:C	2.49973e-08	-1.95781e-10	1.60925	0.00126178	-1.95781e-10	1.76483
50275008	chr12:50275008:C:A	1.39969e-08	-1.95781e-10	1.02932	0.000586124	-1.95781e-10	0.998081
50275366	chr12:50275366:A:C	1.25704e-09	-1.95781e-10	-1.38076	5.37723e-05	-1.95781e-10	-1.39069
50276422	chr12:50276422:T:C	4.17095e-09	-1.95781e-10	-0.181379	0.000122039	-1.95781e-10	-0.571107
50277025	chr12:50277025:TAGA:T	2.67022e-09	-0.62736	-3.80397e-10	5.54781e-05	-1.35946	-3.80397e-10
50277587	chr12:50277587:T:C	6.61647e-08	2.75857	-0.175943	0.000352544	-0.899624	1.38935
50278094	chr12:50278094:G:T	1.59375e-09	-1.14343	-3.80397e-10	3.50283e-05	-1.81929	-3.80397e-10
50278186	chr12:50278186:C:T	1.36449e-09	-1.95781e-10	-1.29874	5.47894e-05	-1.95781e-10	-1.37195
50278377	chr12:50278377:G:A	1.24468e-09	-1.95781e-10	-1.39064	5.37267e-05	-1.95781e-10	-1.39154
50279047	chr12:50279047:C:T	1.2472e-09	-1.95781e-10	-1.38862	5.64229e-05	-1.95781e-10	-1.34258
50279200	chr12:50279200:T:G	2.38983e-09	-1.95781e-10	-0.7383	9.19101e-05	-1.95781e-10	-0.85464
50279489	chr12:50279489:G:C	2.26775e-09	-1.95781e-10	-0.790732	8.76545e-05	-1.95781e-10	-0.902048
50279701	chr12:50279701:G:A	2.0172e-05	9.56901	-1.26648	8.04448e-05	-1.1531	0.16522
50279739	chr12:50279739:C:T	1.18664e-08	-1.95781e-10	0.864185	0.000498402	-1.95781e-10	0.835955
50280266	chr12:50280266:C:T	2.19991e-07	3.15693	0.627138	0.00137887	-0.692993	2.54656
50280954	chr12:50280954:C:G	1.2435e-09	-1.95781e-10	-1.39159	5.57507e-05	-1.95781e-10	-1.35456
50280970	chr12:50280970:C:T	3.96186e-07	3.1298	1.24256	0.00335647	-0.706523	3.44972
50281281	chr12:50281281:T:C	1.36118e-09	-1.95781e-10	-1.30117	5.52892e-05	-1.95781e-10	-1.36287
50281597	chr12:50281597:TAAC:T	4.1375e-09	-1.95781e-10	-0.189432	0.000121228	-1.95781e-10	-0.577781
50282555	chr12:50282555:G:A	1.32671e-09	-1.95781e-10	-1.32682	5.48156e-05	-1.95781e-10	-1.37148
50283317	chr12:50283317:C:A	1.17866e-09	-0.41972	-1.02542	1.49663e-05	-1.71516	-0.954489
50283723	chr12:50283723:T:C	3.09817e-08	2.75901	-0.935138	0.000104772	-0.908045	0.184376
50283850	chr12:50283850:A:G	4.10114e-09	-1.95781e-10	-0.198258	0.000120257	-1.95781e-10	-0.585822
50284052	chr12:50284052:G:A	1.31741e-09	-1.95781e-10	-1.33386	5.45933e-05	-1.95781e-10	-1.37554
50284310	chr12:50284310:C:T	8.77728e-10	-1.73994	-3.80397e-10	3.45339e-05	-1.83351	-3.80397e-10
50284576	chr12:50284576:G:A	4.66402e-07	3.32273	1.2128	0.00353397	-0.613738	3.40846
50284851	chr12:50284851:G:C	7.34793e-08	2.78509	-0.0976053	0.000401078	-0.887853	1.50656
50285539	chr12:50285539:T:A	2.408e-09	-1.95781e-10	-0.730724	0.000120054	-1.95781e-10	-0.587511
50285635	chr12:50285635:T:C	2.99355e-09	0.831672	-1.34473	1.27896e-05	-1.81402	-1.01281
50285827	chr12:50285827:C:G	4.65619e-07	3.35332	1.18052	0.00343753	-0.599365	3.36642
50286187	chr12:50286187:C:T	3.41792e-09	-1.95781e-10	-0.38049	0.000102795	-1.95781e-10	-0.742717
50286195	chr12:50286195:C:T	2.30998e-08	-1.95781e-10	1.5303	0.00116672	-1.95781e-10	1.6865
50286339	chr12:50286339:G:A	5.03492e-07	3.3846	1.22745	0.00371412	-0.58437	3.42881
50286793	chr12:50286793:A:G	1.14865e-07	2.74561	0.388628	0.000758359	-0.898592	2.1543
50287254	chr12:50287254:G:A	1.33769e-09	-1.95781e-10	-1.31858	5.43114e-05	-1.95781e-10	-1.38072
50287493	chr12:50287493:T:C	2.24611e-08	-1.95781e-10	1.50226	0.0011327	-1.95781e-10	1.65691
50287540	chr12:50287540:G:C	1.26104e-07	2.84627	0.381308	0.000796107	-0.854755	2.15904
50287756	chr12:50287756:C:T	3.1508e-07	3.36478	0.778527	0.00195164	-0.59233	2.7933
50288042	chr12:50288042:A:G	2.68494e-09	-1.95781e-10	-0.621865	0.000110804	-1.95781e-10	-0.667691
50288677	chr12:50288677:C:T	1.53945e-09	-1.95781e-10	-1.1781	6.37023e-05	-1.95781e-10	-1.22123
50288749	chr12:50288749:C:T	4.38517e-09	-1.95781e-10	-0.131294	0.000127041	-1.95781e-10	-0.53094
50288840	chr12:50288840:T:G	1.2539e-09	-1.95781e-10	-1.38326	5.39639e-05	-1.95781e-10	-1.38714
50288898	chr12:50288898:C:T	1.89266e-09	-1.95781e-10	-0.971538	7.31481e-05	-1.95781e-10	-1.08297
50288899	chr12:50288899:G:A	1.25511e-09	-1.95781e-10	-1.3823	5.39305e-05	-1.95781e-10	-1.38775
50288934	chr12:50288934:A:G	2.19232e-08	-1.95781e-10	1.47802	0.00110514	-1.95781e-10	1.63228
50289621	chr12:50289621:G:A	3.34617e-09	-1.95781e-10	-0.401707	0.000101348	-1.95781e-10	-0.756887
50289663	chr12:50289663:A:G	8.49221e-10	-1.77296	-3.80397e-10	6.98918e-05	-1.1285	-3.80397e-10
50290017	chr12:50290017:A:G	1.25217e-09	-1.95781e-10	-1.38465	5.3701e-05	-1.95781e-10	-1.39202
50290880	chr12:50290880:C:T	2.16535e-08	2.76447	-1.29883	2.58274e-05	-1.41654	-0.707474
50290923	chr12:50290923:C:A	1.33905e-09	-1.95781e-10	-1.31756	5.43346e-05	-1.95781e-10	-1.38029
50291374	chr12:50291374:G:A	1.89888e-09	-0.968259	-3.80397e-10	5.79609e-05	-1.31568	-3.80397e-10
50291379	chr12:50291379:T:C	1.25324e-09	-1.95781e-10	-1.38379	5.39879e-05	-1.95781e-10	-1.38669
50291958	chr12:50291958:A:C	4.52444e-07	3.25142	1.25372	0.00361235	-0.649265	3.46593
50291970	chr12:50291970:T:G	1.09743e-07	2.66656	0.422066	0.000766437	-0.934265	2.20057
50292729	chr12:50292729:G:A	1.53895e-06	3.07721	2.65213	0.0169749	-0.390774	4.75482
50293377	chr12:50293377:A:G	4.81386e-07	3.39034	1.1768	0.00347954	-0.581061	3.36026
50293434	chr12:50293434:A:G	1.94547e-09	-1.95781e-10	-0.944017	7.96402e-05	-1.95781e-10	-0.997933
50293494	chr12:50293494:C:T	1.39147e-09	-1.95781e-10	-1.27916	5.65373e-05	-1.95781e-10	-1.34055
50293566	chr12:50293566:C:G	2.39596e-09	-1.95781e-10	-0.735741	9.18615e-05	-1.95781e-10	-0.85517
50294029	chr12:50294029:C:T	1.32998e-09	-1.95781e-10	-1.32436	5.41891e-05	-1.95781e-10	-1.38297
50294575	chr12:50294575:T:C	1.75325e-09	-1.95781e-10	-1.04805	6.85551e-05	-1.95781e-10	-1.14781
50294980	chr12:50294980:A:G	1.26774e-09	-1.95781e-10	-1.37229	5.37179e-05	-1.95781e-10	-1.39171
50295017	chr12:50295017:C:T	1.24594e-09	-1.95781e-10	-1.38963	5.44066e-05	-1.95781e-10	-1.37897
50295296	chr12:50295296:C:T	1.82846e-08	-1.95781e-10	1.29654	0.000908501	-1.95781e-10	1.43634
50295317	chr12:50295317:G:A	2.11234e-08	-1.95781e-10	1.44086	0.00106235	-1.95781e-10	1.59279
50296017	chr12:50296017:G:T	4.16881e-09	-1.95781e-10	-0.181893	0.000121843	-1.95781e-10	-0.572721
50296248	chr12:50296248:A:G	8.00964e-10	-1.83146	-3.80397e-10	4.29059e-05	-1.61644	-3.80397e-10
50296671	chr12:50296671:T:C	1.2312e-07	2.80992	0.39372	0.000799282	-0.870671	2.17893
50297443	chr12:50297443:C:T	1.27527e-09	-1.95781e-10	-1.36637	5.56958e-05	-1.95781e-10	-1.35555
50297526	chr12:50297526:T:C	5.15244e-07	2.86191	1.77321	0.00560855	-0.840883	4.09748
50297587	chr12:50297587:T:C	3.29175e-09	-1.95781e-10	-0.418104	0.000150054	-1.95781e-10	-0.364459
50297691	chr12:50297691:T:A	5.30234e-07	3.44381	1.21999	0.00379674	-0.554853	3.4213
50297860	chr12:50297860:GA:G	1.29724e-09	-1.95781e-10	-1.34929	5.47612e-05	-1.95781e-10	-1.37247
50298064	chr12:50298064:T:C	1.25268e-09	-1.95781e-10	-1.38424	5.40071e-05	-1.95781e-10	-1.38634
50299343	chr12:50299343:A:G	1.99117e-09	-1.95781e-10	-0.920798	9.32249e-05	-1.95781e-10	-0.840437
50299351	chr12:50299351:T:C	1.31022e-09	-1.95781e-10	-1.33933	5.39169e-05	-1.95781e-10	-1.38801
50299583	chr12:50299583:G:A	9.8734e-08	2.5995	0.383409	0.000717258	-0.964944	2.16493
50299923	chr12:50299923:G:C	2.54129e-09	-1.95781e-10	-0.676852	0.000101268	-1.95781e-10	-0.757682
50299935	chr12:50299935:C:T	1.31409e-09	-1.95781e-10	-1.33638	8.42744e-05	-1.95781e-10	-0.941374
50300064	chr12:50300064:C:T	3.66492e-09	-1.95781e-10	-0.310715	0.000110265	-1.95781e-10	-0.672567
50300098	chr12:50300098:C:T	1.82319e-09	-1.95781e-10	-1.00894	7.50791e-05	-1.95781e-10	-1.05691
50300163	chr12:50300163:C:T	8.28112e-09	-1.95781e-10	0.504455	0.000323908	-1.95781e-10	0.405009
50300232	chr12:50300232:G:A	1.15927e-09	-1.46173	-3.80397e-10	4.02749e-05	-1.67972	-3.80397e-10
50300446	chr12:50300446:T:C	4.14817e-09	-1.95781e-10	-0.186855	0.000121381	-1.95781e-10	-0.576519
50300580	chr12:50300580:A:G	5.70152e-07	3.45263	1.28375	0.00415718	-0.547408	3.50455
50300841	chr12:50300841:G:A	2.24108e-08	2.7951	-1.29508	2.65251e-05	-1.4055	-0.69186
50300925	chr12:50300925:C:G	1.2628e-09	-1.95781e-10	-1.37619	5.37888e-05	-1.95781e-10	-1.39039
50301588	chr12:50301588:A:T	1.64441e-09	-1.95781e-10	-1.11214	6.8516e-05	-1.95781e-10	-1.14838
50302271	chr12:50302271:G:A	1.10353e-09	-1.51101	-3.80397e-10	4.06949e-05	-1.66935	-3.80397e-10
50302373	chr12:50302373:G:A	4.11892e-09	-1.95781e-10	-0.193932	0.000120675	-1.95781e-10	-0.58235
50302694	chr12:50302694:C:T	1.32879e-09	-1.95781e-10	-1.32526	5.41745e-05	-1.95781e-10	-1.38324
50302740	chr12:50302740:C:G	1.34947e-09	-1.95781e-10	-1.30981	5.48967e-05	-1.95781e-10	-1.37
50302866	chr12:50302866:C:A	2.34106e-09	-1.95781e-10	-0.758921	8.99884e-05	-1.95781e-10	-0.87577
50303368	chr12:50303368:C:G	1.76674e-09	-1.95781e-10	-1.04038	6.90013e-05	-1.95781e-10	-1.14133
50303743	chr12:50303743:G:A	3.69082e-09	-0.303675	-3.80397e-10	0.000101266	-0.757698	-3.80397e-10
50304122	chr12:50304122:A:G	4.03584e-07	3.20269	1.18817	0.00322101	-0.673467	3.37547
50304221	chr12:50304221:C:T	1.26376e-09	-1.95781e-10	-1.37543	5.38975e-05	-1.95781e-10	-1.38837
50304403	chr12:50304403:C:T	1.30368e-09	-1.95781e-10	-1.34433	5.36969e-05	-1.95781e-10	-1.3921
50304974	chr12:50304974:A:G	2.37019e-09	-1.95781e-10	-0.746551	8.79303e-05	-1.95781e-10	-0.898907
50305089	chr12:50305089:T:G	2.20217e-09	-1.95781e-10	-0.820081	7.3759e-05	-1.95781e-10	-1.07465
50305257	chr12:50305257:T:C	1.72249e-09	-1.95781e-10	-1.06575	8.30321e-05	-1.95781e-10	-0.956225
50305289	chr12:50305289:C:T	4.04937e-09	-1.95781e-10	-0.210962	0.000118993	-1.95781e-10	-0.596389
50305712	chr12:50305712:C:T	4.09115e-07	4.41938	-0.0149014	0.00128874	0.0882683	1.6977
50305838	chr12:50305838:C:T	8.01752e-10	-1.83048	-3.80397e-10	4.26795e-05	-1.62173	-3.80397e-10
50306896	chr12:50306896:T:A	1.57426e-08	1.04477	0.102077	0.000356664	-1.5675	2.06884
50307248	chr12:50307248:G:A	3.39102e-09	0.910964	-1.29936	1.16808e-05	-1.80222	-1.11528
50308088	chr12:50308088:G:A	2.19661e-08	-1.95781e-10	1.47998	0.00110714	-1.95781e-10	1.63408
50308229	chr12:50308229:AG:A	3.71556e-09	-1.95781e-10	-0.296993	0.000109802	-1.95781e-10	-0.676774
50308320	chr12:50308320:T:C	1.25235e-09	-1.95781e-10	-1.3845	5.76696e-05	-1.95781e-10	-1.32072
50308957	chr12:50308957:T:C	1.25642e-09	-1.95781e-10	-1.38126	5.39065e-05	-1.95781e-10	-1.3882
50309553	chr12:50309553:G:A	1.32925e-09	-1.95781e-10	-1.32491	5.4864e-05	-1.95781e-10	-1.37059
50309601	chr12:50309601:G:A	9.28084e-06	8.81819	-1.292	1.34284e-05	-1.82455	-0.953529
50309704	chr12:50309704:C:G	5.60478e-10	-1.16669	-1.0218	1.22151e-05	-1.6601	-1.21268
50309841	chr12:50309841:G:A	1.77456e-09	-1.95781e-10	-1.03597	9.30784e-05	-1.95781e-10	-0.842009
50311222	chr12:50311222:C:T	2.2736e-09	-1.95781e-10	-0.78816	8.76073e-05	-1.95781e-10	-0.902587
50311403	chr12:50311403:C:T	2.24745e-08	-1.95781e-10	1.50286	0.00112766	-1.95781e-10	1.65245
50311458	chr12:50311458:T:C	4.13607e-09	-1.95781e-10	-0.189776	0.000121061	-1.95781e-10	-0.579156
50311584	chr12:50311584:C:A	7.96118e-10	-1.83753	-3.80397e-10	3.79231e-05	-1.73989	-3.80397e-10
50311810	chr12:50311810:T:C	1.34092e-09	-1.95781e-10	-1.31617	5.69142e-05	-1.95781e-10	-1.33391
50311905	chr12:50311905:C:A	1.17769e-07	2.77613	0.38307	0.000776183	-0.885488	2.16443
50311932	chr12:50311932:T:C	4.62058e-09	1.12643	-1.20543	3.84748e-05	-1.77212	0.0466727
50312089	chr12:50312089:T:C	5.56052e-07	3.48303	1.22831	0.00392177	-0.535618	3.43446
50313589	chr12:50313589:C:T	1.2712e-09	-1.95781e-10	-1.36956	5.61672e-05	-1.95781e-10	-1.34712
50313665	chr12:50313665:C:T	5.22667e-07	3.41479	1.23463	0.0038151	-0.569393	3.44066
50314070	chr12:50314070:G:A	4.20185e-09	1.16401	-1.33801	1.31497e-05	-1.76782	-1.03124
50314103	chr12:50314103:G:A	5.21942e-07	3.37448	1.27355	0.00394084	-0.589344	3.49304
50314242	chr12:50314242:C:T	3.78891e-09	-1.95781e-10	-0.277445	0.000112681	-1.95781e-10	-0.650892
50314316	chr12:50314316:C:T	5.74882e-07	3.55309	1.19156	0.00383575	-0.501784	3.37845
50314613	chr12:50314613:C:T	5.10904e-07	3.37882	1.24784	0.00381142	-0.58717	3.45748
50315062	chr12:50315062:A:T	1.25332e-09	-1.95781e-10	-1.38373	5.72921e-05	-1.95781e-10	-1.32729
50315233	chr12:50315233:A:G	1.34957e-09	-1.95781e-10	-1.30974	8.68278e-05	-1.95781e-10	-0.911524
50315753	chr12:50315753:T:C	2.90966e-07	3.18243	0.881256	0.00200799	-0.682066	2.9115
50316546	chr12:50316546:T:C	9.2718e-08	2.84125	0.0787949	0.000502158	-0.865627	1.70909
50316591	chr12:50316591:A:G	7.97554e-10	-1.83573	-3.80397e-10	3.74102e-05	-1.75351	-3.80397e-10
50317037	chr12:50317037:G:A	3.9501e-09	-1.95781e-10	-0.235783	0.000116614	-1.95781e-10	-0.616585
50318297	chr12:50318297:T:C	5.00808e-07	2.86645	1.74025	0.00534339	-0.840009	4.04817
50318319	chr12:50318319:C:T	1.29276e-09	-1.11658	-0.236165	8.47878e-05	-0.648966	-0.286335
50318820	chr12:50318820:G:C	2.82368e-09	-1.95781e-10	-0.571483	0.000102717	-1.95781e-10	-0.743477
50319308	chr12:50319308:G:C	4.36742e-07	3.29671	1.1731	0.00330922	-0.626621	3.35564
50319311	chr12:50319311:G:A	4.95295e-07	3.37102	1.22461	0.00367882	-0.590942	3.42584
50319514	chr12:50319514:G:A	3.53526e-09	1.00699	-1.35373	1.34228e-05	-1.79103	-0.987466
50319641	chr12:50319641:T:C	2.21182e-08	-1.95781e-10	1.48688	0.00111486	-1.95781e-10	1.64103
50319711	chr12:50319711:G:A	3.10627e-09	-1.95781e-10	-0.476098	9.54668e-05	-1.95781e-10	-0.816673
50319715	chr12:50319715:T:C	1.13132e-07	2.85447	0.26456	0.000708672	-0.842446	2.03039
50319720	chr12:50319720:A:G	1.33936e-09	-1.95781e-10	-1.31733	5.4344e-05	-1.95781e-10	-1.38012
50319721	chr12:50319721:G:A	1.09657e-07	2.7667	0.321133	0.000707608	-0.88984	2.07628
50319816	chr12:50319816:C:A	1.28566e-09	-1.95781e-10	-1.35825	5.44467e-05	-1.95781e-10	-1.37823
50319935	chr12:50319935:G:A	3.44232e-09	-1.95781e-10	-0.373376	0.00017892	-1.95781e-10	-0.18851
50320462	chr12:50320462:A:T	4.95554e-07	3.43532	1.16083	0.00348576	-0.559299	3.34029
50320576	chr12:50320576:G:A	1.3246e-09	-1.95781e-10	-1.32841	5.41119e-05	-1.95781e-10	-1.3844
50320595	chr12:50320595:A:G	1.33674e-09	-1.95781e-10	-1.31929	5.50856e-05	-1.95781e-10	-1.36656
50321069	chr12:50321069:C:T	4.02973e-09	-1.95781e-10	-0.215824	0.00011852	-1.95781e-10	-0.600369
50321419	chr12:50321419:T:C	4.018e-09	-0.218739	-3.80397e-10	0.000108901	-0.685013	-3.80397e-10
50321469	chr12:50321469:G:T	8.55054e-07	6.34507	-1.20343	1.17465e-05	-1.80175	-1.11015
50321555	chr12:50321555:T:A	1.27485e-09	-1.95781e-10	-1.36669	5.41613e-05	-1.95781e-10	-1.38349
50321708	chr12:50321708:C:T	1.31912e-09	-1.95781e-10	-1.33256	5.58692e-05	-1.95781e-10	-1.35244
50322525	chr12:50322525:C:T	1.33537e-09	-1.95781e-10	-1.32032	8.45933e-05	-1.95781e-10	-0.937596
50322669	chr12:50322669:A:G	3.28681e-09	0.923727	-1.34333	1.28699e-05	-1.80123	-1.01934
50323062	chr12:50323062:G:A	3.75291e-09	-1.95781e-10	-0.286991	0.000195659	-1.95781e-10	-0.0990805
50323175	chr12:50323175:C:A	4.11824e-09	0.978473	-1.17257	4.12067e-05	-1.79287	0.136015
50323421	chr12:50323421:T:G	2.17362e-08	-1.95781e-10	1.46946	0.00109479	-1.95781e-10	1.62287
50323645	chr12:50323645:G:GGGT	1.34602e-09	-1.95781e-10	-1.31237	5.44494e-05	-1.95781e-10	-1.37818
50323797	chr12:50323797:T:C	1.15501e-07	2.85871	0.281047	0.000684162	-0.847827	2.00057
50323822	chr12:50323822:G:A	1.33437e-09	-1.95781e-10	-1.32106	5.39553e-05	-1.95781e-10	-1.3873
50324933	chr12:50324933:A:G	9.54511e-10	-1.65608	-3.80397e-10	3.43355e-05	-1.83927	-3.80397e-10
50324948	chr12:50324948:T:G	1.31456e-09	-1.95781e-10	-1.33602	5.42899e-05	-1.95781e-10	-1.38111
50324966	chr12:50324966:C:T	1.26442e-09	-1.95781e-10	-1.37491	5.39174e-05	-1.95781e-10	-1.388
50325598	chr12:50325598:G:A	3.47609e-09	0.988359	-1.35197	1.33083e-05	-1.7936	-0.993465
50326056	chr12:50326056:G:A	1.25343e-09	-1.95781e-10	-1.38364	5.37692e-05	-1.95781e-10	-1.39075
50326397	chr12:50326397:C:T	5.15111e-09	-1.95781e-10	0.0296892	0.000256951	-1.95781e-10	0.173432
50326538	chr12:50326538:C:T	2.20999e-08	-1.95781e-10	1.48605	0.00111418	-1.95781e-10	1.64043
50326565	chr12:50326565:G:A	1.24417e-09	-1.95781e-10	-1.39106	5.39516e-05	-1.95781e-10	-1.38736
50326856	chr12:50326856:T:C	2.19764e-08	-1.95781e-10	1.48045	0.00110802	-1.95781e-10	1.63487
50328177	chr12:50328177:A:G	4.1124e-09	-1.95781e-10	-0.195515	0.000120528	-1.95781e-10	-0.58357
50328362	chr12:50328362:C:T	1.78147e-09	-1.95781e-10	-1.03208	6.95188e-05	-1.95781e-10	-1.13385
50328570	chr12:50328570:C:T	1.27414e-09	-1.95781e-10	-1.36725	5.37272e-05	-1.95781e-10	-1.39153
50329586	chr12:50329586:T:C	3.19341e-09	-1.95781e-10	-0.448432	9.75894e-05	-1.95781e-10	-0.794682
50329741	chr12:50329741:C:T	1.39735e-09	-1.95781e-10	-1.27494	5.8992e-05	-1.95781e-10	-1.29805
50329782	chr12:50329782:G:A	3.83759e-07	3.31977	1.02072	0.00271408	-0.616276	3.14703
50329843	chr12:50329843:G:T	5.6008e-07	3.39161	1.32695	0.00427688	-0.580977	3.56651
50330210	chr12:50330210:A:G	3.92652e-09	1.10491	-1.34668	1.33137e-05	-1.77716	-1.0095
50330478	chr12:50330478:A:G	1.28043e-09	-1.95781e-10	-1.36233	5.43007e-05	-1.95781e-10	-1.38091
50330482	chr12:50330482:A:G	1.54626e-09	-1.95781e-10	-1.17368	6.42231e-05	-1.95781e-10	-1.21309
50330661	chr12:50330661:G:C	3.56741e-08	1.9649	-3.80397e-10	0.000618577	1.05197	-3.80397e-10
50330667	chr12:50330667:A:T	1.28934e-09	-1.95781e-10	-1.35539	5.45511e-05	-1.95781e-10	-1.37631
50331084	chr12:50331084:A:C	1.25113e-09	-1.95781e-10	-1.38548	5.40724e-05	-1.95781e-10	-1.38513
50332182	chr12:50332182:T:C	6.74607e-08	3.60175	-0.999731	0.000165201	-0.535986	0.267697
50333020	chr12:50333020:C:A	1.37547e-09	-1.95781e-10	-1.29073	5.50051e-05	-1.95781e-10	-1.36803
50333400	chr12:50333400:T:C	1.33216e-09	-1.95781e-10	-1.32272	5.49788e-05	-1.95781e-10	-1.3685
50333738	chr12:50333738:G:A	1.28325e-09	-1.95781e-10	-1.36013	5.43821e-05	-1.95781e-10	-1.37942
50334028	chr12:50334028:C:T	3.48311e-08	2.91226	-0.971271	8.90055e-05	0.364351	-1.2511
50334189	chr12:50334189:A:T	1.32595e-09	-1.95781e-10	-1.32739	5.61053e-05	-1.95781e-10	-1.34822
50335537	chr12:50335537:G:A	8.36332e-10	-1.78825	-3.80397e-10	5.73612e-05	-1.32608	-3.80397e-10
50335672	chr12:50335672:G:A	1.5381e-09	-1.95781e-10	-1.17898	5.59666e-05	-1.95781e-10	-1.3507
50336048	chr12:50336048:C:A	1.3341e-09	-1.95781e-10	-1.32127	5.6639e-05	-1.95781e-10	-1.33875
50336460	chr12:50336460:C:T	4.02304e-07	3.28827	1.09941	0.00298985	-0.629883	3.25741
50336675	chr12:50336675:C:T	5.18108e-07	3.46333	1.17733	0.00360806	-0.546001	3.36147
50337054	chr12:50337054:G:A	1.3759e-09	-1.95781e-10	-1.29041	6.2051e-05	-1.95781e-10	-1.24749
50337491	chr12:50337491:G:A	2.10593e-09	-1.95781e-10	-0.864763	9.8931e-05	-1.95781e-10	-0.781029
50337804	chr12:50337804:G:C	1.30815e-09	-1.95781e-10	-1.34091	5.38973e-05	-1.95781e-10	-1.38837
50338533	chr12:50338533:C:T	3.21882e-09	-1.95781e-10	-0.440509	9.82334e-05	-1.95781e-10	-0.788105
50338593	chr12:50338593:G:A	7.9908e-10	-1.83382	-3.80397e-10	3.79916e-05	-1.73809	-3.80397e-10
50338615	chr12:50338615:T:C	1.35433e-09	-1.95781e-10	-1.30622	5.5536e-05	-1.95781e-10	-1.35842
50338761	chr12:50338761:G:A	1.25068e-09	-1.95781e-10	-1.38583	5.40909e-05	-1.95781e-10	-1.38479
50339175	chr12:50339175:C:G	1.25299e-09	-1.95781e-10	-1.38399	5.36867e-05	-1.95781e-10	-1.39229
50339920	chr12:50339920:C:G	1.27521e-09	-1.95781e-10	-1.36641	5.56936e-05	-1.95781e-10	-1.35559
50340140	chr12:50340140:T:C	1.65409e-09	-1.95781e-10	-1.10627	6.29451e-05	-1.95781e-10	-1.23319
50340155	chr12:50340155:C:T	8.94908e-09	-1.95781e-10	0.582028	0.000349157	-1.95781e-10	0.480069
50340416	chr12:50340416:T:A	4.07859e-07	2.70803	1.69337	0.00470615	-0.910927	3.9921
50342432	chr12:50342432:A:G	4.69317e-09	-1.95781e-10	-0.0634146	0.000134526	-1.95781e-10	-0.473692
50343015	chr12:50343015:C:T	3.23687e-09	0.905902	-1.34082	1.27746e-05	-1.80319	-1.0248
50343655	chr12:50343655:G:A	1.94841e-09	-1.95781e-10	-0.942511	7.51347e-05	-1.95781e-10	-1.05617
50344653	chr12:50344653:G:A	1.58146e-09	-1.95781e-10	-1.15118	7.54172e-05	-1.95781e-10	-1.05242
50345225	chr12:50345225:C:T	3.4339e-09	0.972107	-1.34793	1.31202e-05	-1.79526	-1.00603
50346356	chr12:50346356:C:T	1.34746e-09	-1.95781e-10	-1.3113	5.71156e-05	-1.95781e-10	-1.33037
50346569	chr12:50346569:C:T	1.72425e-09	-1.95781e-10	-1.06473	6.75726e-05	-1.95781e-10	-1.16225
50346663	chr12:50346663:C:T	3.10603e-09	-1.95781e-10	-0.476178	9.54858e-05	-1.95781e-10	-0.816473
50348718	chr12:50348718:C:T	8.8118e-10	-1.73602	-3.80397e-10	3.78836e-05	-1.74093	-3.80397e-10
50349642	chr12:50349642:C:G	4.01173e-09	-1.95781e-10	-0.220299	0.000774555	-1.95781e-10	1.27684
50349848	chr12:50349848:C:T	2.08023e-09	-1.95781e-10	-0.877045	8.333e-05	-1.95781e-10	-0.952643
50350130	chr12:50350130:C:T	4.26136e-07	2.90052	1.54472	0.00421134	-0.824738	3.79482
50350311	chr12:50350311:G:A	2.35242e-09	-1.95781e-10	-0.754076	7.7106e-05	-1.95781e-10	-1.03027
50350336	chr12:50350336:G:A	2.66088e-07	2.91187	1.06243	0.00245018	-0.827109	3.25557
50351311	chr12:50351311:C:G	1.376e-09	-1.95781e-10	-1.29034	5.61424e-05	-1.95781e-10	-1.34756
50351632	chr12:50351632:G:C	7.15847e-09	-1.95781e-10	0.358773	0.000280495	-1.95781e-10	0.261104
50351890	chr12:50351890:C:T	1.24638e-09	-1.95781e-10	-1.38928	6.25012e-05	-1.95781e-10	-1.24027
50354226	chr12:50354226:T:C	5.42444e-09	-1.95781e-10	0.0813918	0.000151773	-1.95781e-10	-0.353067
50355438	chr12:50355438:G:C	1.26008e-09	-1.95781e-10	-1.37834	5.5456e-05	-1.95781e-10	-1.35986
50355444	chr12:50355444:T:G	2.35933e-09	-1.95781e-10	-0.751145	7.72484e-05	-1.95781e-10	-1.02843
50355511	chr12:50355511:A:G	4.66018e-07	3.46519	1.06951	0.00311402	-0.546241	3.21446
50355538	chr12:50355538:C:T	2.06566e-09	-1.95781e-10	-0.884074	9.71308e-05	-1.95781e-10	-0.799393
50355893	chr12:50355893:A:G	2.68303e-09	-1.95781e-10	-0.622576	8.0355e-05	-1.95781e-10	-0.988997
50356510	chr12:50356510:C:T	5.41518e-09	-1.95781e-10	0.0796831	0.000151666	-1.95781e-10	-0.353773
50356688	chr12:50356688:G:T	4.84385e-07	3.47411	1.09925	0.00325793	-0.541882	3.25528
50356801	chr12:50356801:C:G	4.55113e-07	3.47776	1.03326	0.00297995	-0.540351	3.16456
50357132	chr12:50357132:A:G	2.35165e-09	-1.95781e-10	-0.754407	7.70589e-05	-1.95781e-10	-1.03088
50357307	chr12:50357307:G:A	1.35405e-08	-1.95781e-10	0.996165	0.00033223	-1.95781e-10	0.430377
50357363	chr12:50357363:G:A	1.24548e-07	3.22367	-0.00849597	0.000595038	-0.684599	1.69777
50357371	chr12:50357371:G:A	2.51176e-09	-1.95781e-10	-0.688541	0.000103557	-1.95781e-10	-0.735325
50357458	chr12:50357458:C:T	2.08311e-09	-1.95781e-10	-0.875659	8.32541e-05	-1.95781e-10	-0.953554
50357635	chr12:50357635:T:A	1.07768e-08	-1.95781e-10	0.767872	0.000276709	-1.95781e-10	0.247514
50357925	chr12:50357925:T:C	2.55368e-07	2.89167	1.04152	0.00236454	-0.83428	3.22717
50358168	chr12:50358168:A:T	1.69041e-09	-1.95781e-10	-1.08455	8.14913e-05	-1.95781e-10	-0.974956
50358784	chr12:50358784:G:A	3.39257e-09	0.952859	-1.34079	1.27789e-05	-1.79774	-1.02992
50358938	chr12:50358938:G:A	1.51437e-07	2.52584	0.884804	0.0016375	-0.983085	3.00856
50359394	chr12:50359394:G:A	2.35718e-09	-1.95781e-10	-0.752056	8.88041e-05	-1.95781e-10	-0.889018
50359570	chr12:50359570:A:G	1.18464e-08	-1.95781e-10	0.862502	0.000294756	-1.95781e-10	0.310698
50359651	chr12:50359651:A:G	3.59125e-09	-1.95781e-10	-0.331022	0.000137278	-1.95781e-10	-0.453444
50360285	chr12:50360285:T:C	8.66333e-10	-1.75301	-3.80397e-10	3.49806e-05	-1.82066	-3.80397e-10
50360574	chr12:50360574:A:G	3.54753e-09	1.01092	-1.35419	1.33959e-05	-1.79003	-0.990474
50360780	chr12:50360780:T:G	2.81575e-07	2.93327	1.09761	0.00260306	-0.816888	3.30588
50360925	chr12:50360925:A:G	1.36867e-09	-1.95781e-10	-1.29569	5.59357e-05	-1.95781e-10	-1.35125
50361418	chr12:50361418:T:C	2.00738e-07	2.375	1.31748	0.00275462	-1.05723	3.60282
50361776	chr12:50361776:G:C	1.75941e-09	-1.95781e-10	-1.04455	6.97123e-05	-1.95781e-10	-1.13107
50362125	chr12:50362125:G:A	1.01546e-08	-1.95781e-10	0.708409	0.000262446	-1.95781e-10	0.194595
50362492	chr12:50362492:C:A	2.78634e-07	2.92092	1.09946	0.00259335	-0.823008	3.30826
50362723	chr12:50362723:A:G	9.67512e-08	2.47986	0.482765	0.00096735	-0.969408	2.46852
50362807	chr12:50362807:G:A	1.25227e-09	-1.95781e-10	-1.38457	6.1026e-05	-1.95781e-10	-1.26415
50363690	chr12:50363690:G:A	8.81694e-09	0.567152	-3.80397e-10	4.35164e-05	-1.60231	-3.80397e-10
50364483	chr12:50364483:G:A	1.35895e-09	-1.95781e-10	-1.30281	5.56809e-05	-1.95781e-10	-1.35581
50364679	chr12:50364679:A:G	1.24892e-09	-1.95781e-10	-1.38724	5.37438e-05	-1.95781e-10	-1.39122
50365455	chr12:50365455:G:A	1.30454e-09	-1.95781e-10	-1.34367	5.43221e-05	-1.95781e-10	-1.38052
50365650	chr12:50365650:AAATG:A	2.78376e-07	2.92252	1.09693	0.00258736	-0.821801	3.30474
50365965	chr12:50365965:G:T	1.28386e-09	-1.95781e-10	-1.35965	5.86404e-05	-1.95781e-10	-1.30403
50366140	chr12:50366140:A:G	1.44234e-09	-1.95781e-10	-1.24326	5.61595e-05	-1.95781e-10	-1.34726
50366455	chr12:50366455:A:T	1.70941e-09	-1.95781e-10	-1.07338	8.2353e-05	-1.95781e-10	-0.964437
50366938	chr12:50366938:T:A	1.31415e-09	-1.95781e-10	-1.33633	0.000112373	-1.95781e-10	-0.653625
50367702	chr12:50367702:C:T	2.82094e-07	2.91375	1.11897	0.00262954	-0.826112	3.32522
50367865	chr12:50367865:T:C	1.36192e-09	-1.95781e-10	-1.30063	5.36903e-05	-1.95781e-10	-1.39222
50367916	chr12:50367916:C:T	2.42387e-09	-1.95781e-10	-0.724155	9.16129e-05	-1.95781e-10	-0.857879
50368178	chr12:50368178:G:A	1.18155e-08	0.859892	-3.80397e-10	0.000185138	-0.15435	-3.80397e-10
50368241	chr12:50368241:G:A	1.26206e-09	-1.95781e-10	-1.37678	5.55964e-05	-1.95781e-10	-1.35733
50368337	chr12:50368337:C:T	2.35374e-09	-1.95781e-10	-0.753517	7.70767e-05	-1.95781e-10	-1.03065
50368366	chr12:50368366:T:C	2.25622e-09	-1.95781e-10	-0.79583	7.46848e-05	-1.95781e-10	-1.06217
50368391	chr12:50368391:C:T	1.08233e-09	-1.53041	-3.80397e-10	4.00374e-05	-1.68564	-3.80397e-10
50368578	chr12:50368578:G:A	3.00184e-07	2.98121	1.11367	0.00272012	-0.794982	3.32796
50368706	chr12:50368706:G:A	2.60552e-07	2.91568	1.0376	0.00237891	-0.824831	3.22378
50369632	chr12:50369632:G:T	3.07972e-07	3.0004	1.12009	0.00277219	-0.785566	3.33751
50369642	chr12:50369642:C:T	3.52488e-09	-1.95781e-10	-0.349677	0.000182758	-1.95781e-10	-0.16729
50369701	chr12:50369701:A:C	3.33088e-09	0.934241	-1.34053	1.28057e-05	-1.79979	-1.02577
50369846	chr12:50369846:C:T	1.65126e-09	-1.95781e-10	-1.10799	6.7389e-05	-1.95781e-10	-1.16497
50369852	chr12:50369852:C:T	1.33553e-09	-1.95781e-10	-1.32019	6.61726e-05	-1.95781e-10	-1.18319
50370183	chr12:50370183:A:G	6.07775e-09	-1.95781e-10	0.195112	0.000162646	-1.95781e-10	-0.283873
50370790	chr12:50370790:T:C	2.02611e-09	-1.95781e-10	-0.903406	7.75116e-05	-1.95781e-10	-1.02502
50370817	chr12:50370817:C:T	2.66974e-09	-1.95781e-10	-0.627541	0.000109556	-1.95781e-10	-0.67902
50370928	chr12:50370928:G:A	2.65546e-07	2.84087	1.1314	0.00263529	-0.852486	3.35378
50371007	chr12:50371007:A:G	2.26875e-09	-1.95781e-10	-0.790295	7.49831e-05	-1.95781e-10	-1.05819
50371443	chr12:50371443:T:C	1.87673e-08	-1.95781e-10	1.3226	0.000939504	-1.95781e-10	1.4699
50371950	chr12:50371950:T:C	2.75205e-07	2.95661	1.05139	0.00246868	-0.805199	3.24119
50372152	chr12:50372152:G:A	2.10711e-08	-1.95781e-10	1.43838	0.00105789	-1.95781e-10	1.58858
50372855	chr12:50372855:G:A	1.65826e-09	-1.95781e-10	-1.10376	6.90297e-05	-1.95781e-10	-1.14091
50373119	chr12:50373119:TGG:T	2.18082e-09	0.402418	-1.23224	1.00027e-05	-1.83854	-1.23406
50373240	chr12:50373240:T:G	1.74258e-08	-1.95781e-10	1.24843	0.000871035	-1.95781e-10	1.39423
50373260	chr12:50373260:G:A	1.6317e-09	-1.95781e-10	-1.1199	6.52191e-05	-1.95781e-10	-1.1977
50373339	chr12:50373339:G:A	1.248e-09	-1.95781e-10	-1.38798	5.37078e-05	-1.95781e-10	-1.39189
50373447	chr12:50373447:C:A	2.48005e-09	-1.95781e-10	-0.701244	7.73452e-05	-1.95781e-10	-1.02717
50373462	chr12:50373462:G:A	1.71665e-09	-1.95781e-10	-1.06915	7.96539e-05	-1.95781e-10	-0.997761
50373502	chr12:50373502:C:A	3.70549e-09	0.889178	-1.18889	9.9586e-06	-1.80429	-1.27272
50373692	chr12:50373692:C:T	1.24503e-09	-1.95781e-10	-1.39036	5.37057e-05	-1.95781e-10	-1.39193
50373840	chr12:50373840:A:G	1.29802e-09	-1.95781e-10	-1.34869	7.83978e-05	-1.95781e-10	-1.01366
50373944	chr12:50373944:A:G	1.30781e-09	-1.95781e-10	-1.34117	5.54422e-05	-1.95781e-10	-1.36011
50374098	chr12:50374098:C:A	5.40631e-09	-1.95781e-10	0.0780443	0.000141911	-1.95781e-10	-0.420253
50374556	chr12:50374556:C:T	1.49711e-09	-1.95781e-10	-1.20599	0.000127556	-1.95781e-10	-0.526896
50375086	chr12:50375086:G:A	6.78222e-10	-1.72449	-0.273312	0.000162713	-1.10453	0.821072
50375329	chr12:50375329:C:T	2.24677e-09	-1.95781e-10	-0.800029	8.56065e-05	-1.95781e-10	-0.925691
50375537	chr12:50375537:G:A	1.32072e-09	-1.95781e-10	-1.33135	5.61076e-05	-1.95781e-10	-1.34818
50376302	chr12:50376302:T:G	2.40904e-09	-1.95781e-10	-0.730294	9.15143e-05	-1.95781e-10	-0.858957
50376364	chr12:50376364:G:C	1.24318e-09	-1.95781e-10	-1.39185	5.37782e-05	-1.95781e-10	-1.39058
50377079	chr12:50377079:G:A	3.28739e-09	-1.82479	1.40536	0.00107627	-1.4387	3.04451
50377307	chr12:50377307:A:G	1.83046e-08	-1.95781e-10	1.29763	0.000664165	-1.95781e-10	1.12308
50377358	chr12:50377358:AG:A	1.54085e-09	-1.95781e-10	-1.17719	0.000135602	-1.95781e-10	-0.465725
50377478	chr12:50377478:A:ATACT	1.24263e-09	-1.95781e-10	-1.3923	5.38733e-05	-1.95781e-10	-1.38882
50377591	chr12:50377591:G:T	2.38228e-09	-1.7766	1.03513	0.000845107	-1.25292	2.61694
50377925	chr12:50377925:T:G	3.32897e-09	-1.95781e-10	-0.406859	0.000170767	-1.95781e-10	-0.235151
50378051	chr12:50378051:C:T	1.76399e-09	-1.95781e-10	-1.04194	7.31235e-05	-1.95781e-10	-1.0833
50378097	chr12:50378097:TG:T	1.91045e-09	-1.95781e-10	-0.962182	7.73323e-05	-1.95781e-10	-1.02734
50378155	chr12:50378155:C:T	1.28234e-09	-1.95781e-10	-1.36083	6.4378e-05	-1.95781e-10	-1.21068
50378303	chr12:50378303:G:T	2.73265e-09	-1.82887	1.22462	0.000838488	-1.46077	2.81692
50378433	chr12:50378433:G:A	1.93726e-09	-1.95781e-10	-0.948251	8.1632e-05	-1.95781e-10	-0.97323
50378564	chr12:50378564:ATATATATATACACATATGTAAATTG:A	8.2309e-10	-1.83206	0.0278442	0.000222507	-1.26388	1.29338
50378784	chr12:50378784:G:A	1.2435e-09	-1.95781e-10	-1.39159	5.37565e-05	-1.95781e-10	-1.39099
50379332	chr12:50379332:C:T	1.82201e-09	-1.95781e-10	-1.00958	5.36975e-05	-1.95781e-10	-1.39209
50379509	chr12:50379509:G:A	2.95388e-09	-0.526404	-3.80397e-10	3.5496e-05	-1.80603	-3.80397e-10
50379964	chr12:50379964:GGAAA:G	1.24484e-09	-1.95781e-10	-1.39051	5.37088e-05	-1.95781e-10	-1.39188
50380197	chr12:50380197:G:A	2.13272e-09	-1.95781e-10	-0.852127	7.18105e-05	-1.95781e-10	-1.10142
50380473	chr12:50380473:C:T	1.24659e-09	-1.95781e-10	-1.38911	5.36897e-05	-1.95781e-10	-1.39223
50381152	chr12:50381152:C:A	2.51049e-09	-1.77196	1.08291	0.000910256	-1.2383	2.67657
50381539	chr12:50381539:G:A	1.97486e-08	-1.95781e-10	1.37356	0.000989978	-1.95781e-10	1.52223
50381649	chr12:50381649:C:T	1.92228e-08	-1.95781e-10	1.34657	0.000962732	-1.95781e-10	1.49432
50381673	chr12:50381673:C:G	1.24747e-09	-1.95781e-10	-1.3884	5.45433e-05	-1.95781e-10	-1.37646
50382031	chr12:50382031:T:G	2.99763e-09	-1.83272	1.32102	0.000921287	-1.48535	2.93567
50382220	chr12:50382220:T:G	2.31391e-09	-1.83709	1.0665	0.000664604	-1.51339	2.63713
50382575	chr12:50382575:C:T	1.28473e-09	-1.95781e-10	-1.35897	5.44117e-05	-1.95781e-10	-1.37887
50382908	chr12:50382908:A:G	7.08044e-10	-1.82013	-0.134639	0.000202242	-1.39553	1.32955
50383482	chr12:50383482:G:A	3.74429e-09	-1.95781e-10	-0.289291	0.000105033	-1.95781e-10	-0.721179
50383650	chr12:50383650:C:T	1.62992e-09	-1.95781e-10	-1.12099	0.000151877	-1.95781e-10	-0.352379
50383790	chr12:50383790:C:A	2.76546e-08	2.65514	-0.94487	7.54393e-05	0.18398	-1.2361
50384317	chr12:50384317:C:T	2.11511e-09	-1.95781e-10	-0.860416	8.47258e-05	-1.95781e-10	-0.936032
50384521	chr12:50384521:C:T	3.12358e-08	2.76697	-0.934928	8.17495e-05	0.25839	-1.23018
50384668	chr12:50384668:AG:A	1.24452e-09	-1.95781e-10	-1.39077	6.86953e-05	-1.95781e-10	-1.14577
50384670	chr12:50384670:C:A	1.2557e-09	-1.95781e-10	-1.38183	6.48086e-05	-1.95781e-10	-1.20401
50385186	chr12:50385186:G:A	1.50849e-09	-1.82065	0.62224	0.000410258	-1.42856	2.0699
50385276	chr12:50385276:G:C	1.27441e-09	-1.95781e-10	-1.36704	5.41121e-05	-1.95781e-10	-1.38439
50385488	chr12:50385488:C:T	1.74846e-09	-1.95781e-10	-1.05078	7.39242e-05	-1.95781e-10	-1.07241
50386256	chr12:50386256:C:T	1.8803e-09	-1.95781e-10	-0.978094	7.6218e-05	-1.95781e-10	-1.04185
50386263	chr12:50386263:C:T	1.86308e-09	-1.95781e-10	-0.987293	6.5206e-05	-1.95781e-10	-1.1979
50386272	chr12:50386272:TACA:T	1.36178e-09	-1.95781e-10	-1.30073	5.76289e-05	-1.95781e-10	-1.32143
50386578	chr12:50386578:A:C	1.4418e-09	-1.95781e-10	-1.24363	6.46734e-05	-1.95781e-10	-1.2061
50386832	chr12:50386832:G:A	4.84865e-09	1.35917	-1.38999	1.393e-05	-1.83915	-0.902249
50386907	chr12:50386907:T:G	1.45139e-09	-1.95781e-10	-1.237	6.43933e-05	-1.95781e-10	-1.21044
50387535	chr12:50387535:G:T	1.84988e-08	-1.95781e-10	1.30818	0.000926548	-1.95781e-10	1.45601
50387562	chr12:50387562:C:A	1.5487e-09	-1.95781e-10	-1.17211	6.13728e-05	-1.95781e-10	-1.25848
50388164	chr12:50388164:C:T	1.69252e-09	-1.0833	-3.80397e-10	3.45199e-05	-1.83392	-3.80397e-10
50388330	chr12:50388330:T:C	1.28427e-09	-1.95781e-10	-1.35933	5.36859e-05	-1.95781e-10	-1.3923
50388341	chr12:50388341:G:A	1.46454e-08	-1.95781e-10	1.0746	0.000731556	-1.95781e-10	1.21972
50388415	chr12:50388415:C:T	1.25053e-09	-1.95781e-10	-1.38595	6.62847e-05	-1.95781e-10	-1.18149
50388823	chr12:50388823:C:T	1.71442e-09	-1.07045	-3.80397e-10	0.000217716	0.0077417	-3.80397e-10
50388826	chr12:50388826:G:A	1.41635e-09	-1.95781e-10	-1.26144	6.25136e-05	-1.95781e-10	-1.24007
50389355	chr12:50389355:C:T	1.49017e-09	-1.95781e-10	-1.21063	6.79589e-05	-1.95781e-10	-1.15655
50390529	chr12:50390529:T:G	3.44532e-08	2.70476	-0.774678	8.40895e-05	0.186588	-1.13016
50390646	chr12:50390646:G:A	1.78766e-09	-1.95781e-10	-1.02861	7.2299e-05	-1.95781e-10	-1.09464
50391304	chr12:50391304:T:A	1.4592e-09	-1.95781e-10	-1.23163	6.45495e-05	-1.95781e-10	-1.20802
50391375	chr12:50391375:G:A	1.83833e-09	-1.95781e-10	-1.00067	7.23082e-05	-1.95781e-10	-1.09451
50391464	chr12:50391464:T:C	1.75527e-09	-1.95781e-10	-1.0469	7.10567e-05	-1.95781e-10	-1.11197
50391675	chr12:50391675:A:T	1.7219e-09	-1.95781e-10	-1.06609	6.98948e-05	-1.95781e-10	-1.12846
50391690	chr12:50391690:AGCCTCTGCCTCCTAGGCAGATTCTCAT:A	2.47736e-08	-1.95781e-10	1.60025	0.00125208	-1.95781e-10	1.75711
50392216	chr12:50392216:C:T	9.69168e-10	-1.64084	-3.80397e-10	3.43704e-05	-1.83825	-3.80397e-10
50392661	chr12:50392661:C:T	2.06139e-09	-0.886144	-3.80397e-10	0.000159615	-0.302688	-3.80397e-10
50393203	chr12:50393203:T:C	1.94014e-09	-1.95781e-10	-0.946763	7.79142e-05	-1.95781e-10	-1.01984
50393252	chr12:50393252:T:C	9.14616e-10	-0.384797	-1.31398	0.00034592	1.80597	-1.33521
50393477	chr12:50393477:G:A	1.70405e-09	-1.95781e-10	-1.07651	6.92515e-05	-1.95781e-10	-1.13771
50393498	chr12:50393498:T:C	1.90709e-09	-1.95781e-10	-0.963941	8.17965e-05	-1.95781e-10	-0.971217
50393601	chr12:50393601:C:T	1.75943e-08	-1.95781e-10	1.25805	0.000655069	-1.95781e-10	1.10929
50393879	chr12:50393879:G:C	1.07175e-09	-1.54023	-3.80397e-10	3.96612e-05	-1.69508	-3.80397e-10
50394013	chr12:50394013:G:C	1.61442e-09	-1.95781e-10	-1.13054	6.48333e-05	-1.95781e-10	-1.20363
50394131	chr12:50394131:T:C	1.56171e-09	-1.95781e-10	-1.16374	6.87249e-05	-1.95781e-10	-1.14534
50394380	chr12:50394380:G:A	1.46572e-09	-1.95781e-10	-1.22717	6.43691e-05	-1.95781e-10	-1.21082
50394570	chr12:50394570:T:C	1.61957e-09	-1.95781e-10	-1.12736	6.51178e-05	-1.95781e-10	-1.19925
50394827	chr12:50394827:A:G	1.73634e-09	-1.95781e-10	-1.05774	7.01938e-05	-1.95781e-10	-1.12419
50395189	chr12:50395189:G:A	1.662e-09	-1.95781e-10	-1.1015	6.91673e-05	-1.95781e-10	-1.13892
50395465	chr12:50395465:T:G	1.8032e-09	-1.95781e-10	-1.01996	7.29083e-05	-1.95781e-10	-1.08625
50395617	chr12:50395617:T:C	1.44426e-09	-1.24192	-3.80397e-10	0.000108568	-0.688074	-3.80397e-10
50395642	chr12:50395642:G:A	5.01151e-09	-1.95781e-10	0.0022144	0.000189636	-1.95781e-10	-0.130344
50396058	chr12:50396058:C:T	1.27448e-09	-1.95781e-10	-1.36698	5.41311e-05	-1.95781e-10	-1.38404
50396640	chr12:50396640:C:T	1.28442e-09	-1.95781e-10	-1.35921	5.43312e-05	-1.95781e-10	-1.38035
50396855	chr12:50396855:C:T	1.2511e-09	-1.95781e-10	-1.3855	5.48301e-05	-1.95781e-10	-1.37121
50397582	chr12:50397582:T:A	1.49831e-09	-1.95781e-10	-1.20518	6.58368e-05	-1.95781e-10	-1.18827
50397710	chr12:50397710:T:C	2.43705e-10	-1.64725	-1.37407	1.02985e-05	-1.83755	-1.20591
50397971	chr12:50397971:C:T	1.72015e-08	-1.95781e-10	1.23547	0.000642269	-1.95781e-10	1.08956
50398263	chr12:50398263:T:C	1.31539e-09	-1.95781e-10	-1.33539	5.51585e-05	-1.95781e-10	-1.36524
50398336	chr12:50398336:G:C	2.42506e-09	-0.723665	-3.80397e-10	0.000237044	0.0927932	-3.80397e-10
50399063	chr12:50399063:T:C	1.26973e-09	-1.95781e-10	-1.37072	7.78748e-05	-1.95781e-10	-1.02035
50399079	chr12:50399079:C:T	1.41862e-09	-1.95781e-10	-1.25984	5.96402e-05	-1.95781e-10	-1.28712
50399170	chr12:50399170:C:G	1.2671e-09	-1.95781e-10	-1.37279	5.38086e-05	-1.95781e-10	-1.39002
50399484	chr12:50399484:A:G	1.24585e-09	-1.95781e-10	-1.38971	6.6657e-05	-1.95781e-10	-1.17589
50400016	chr12:50400016:C:G	1.6751e-09	-1.95781e-10	-1.09365	6.67787e-05	-1.95781e-10	-1.17407
50400250	chr12:50400250:T:A	1.25824e-09	-1.95781e-10	-1.37981	5.39978e-05	-1.95781e-10	-1.38651
50401342	chr12:50401342:G:A	8.60291e-10	-1.76001	-3.80397e-10	3.44025e-05	-1.83732	-3.80397e-10
50401892	chr12:50401892:C:T	1.47037e-09	-1.95781e-10	-1.22401	6.17282e-05	-1.95781e-10	-1.25271
50402190	chr12:50402190:T:G	1.23237e-09	-1.40059	-3.80397e-10	3.73084e-05	-1.75623	-3.80397e-10
50402275	chr12:50402275:A:G	1.19843e-09	-1.42851	-3.80397e-10	8.03534e-05	-0.989017	-3.80397e-10
50402536	chr12:50402536:C:T	1.40903e-09	-1.95781e-10	-1.26662	6.18104e-05	-1.95781e-10	-1.25138
50402549	chr12:50402549:A:G	2.31258e-09	-0.771158	-3.80397e-10	3.92237e-05	-1.70617	-3.80397e-10
50402640	chr12:50402640:C:G	5.5605e-10	-1.75629	-0.44013	6.78196e-05	-1.81086	0.65226
50403447	chr12:50403447:A:G	1.41299e-09	-1.95781e-10	-1.26382	5.95135e-05	-1.95781e-10	-1.28925
50403647	chr12:50403647:A:G	1.61459e-08	-1.95781e-10	1.17214	0.000605072	-1.95781e-10	1.0299
50403648	chr12:50403648:C:G	2.38422e-10	-1.66126	-1.38198	1.06366e-05	-1.83559	-1.17556
50403717	chr12:50403717:C:T	1.40896e-09	-1.95781e-10	-1.26667	5.92629e-05	-1.95781e-10	-1.29347
50403793	chr12:50403793:A:G	1.7799e-09	-1.95781e-10	-1.03296	7.01845e-05	-1.95781e-10	-1.12432
50404552	chr12:50404552:A:G	1.40648e-09	-1.95781e-10	-1.26843	6.1727e-05	-1.95781e-10	-1.25273
50404606	chr12:50404606:G:A	1.89681e-09	-1.95781e-10	-0.969349	7.47268e-05	-1.95781e-10	-1.06161
50404939	chr12:50404939:C:T	1.30842e-09	-1.95781e-10	-1.3407	5.4976e-05	-1.95781e-10	-1.36855
50405200	chr12:50405200:A:AT	1.43903e-08	-1.95781e-10	1.05703	0.000541554	-1.95781e-10	0.918992
50405324	chr12:50405324:G:T	1.29326e-09	-1.95781e-10	-1.35236	5.36916e-05	-1.95781e-10	-1.39219
50405615	chr12:50405615:A:G	1.28668e-09	-1.95781e-10	-1.35746	8.21751e-05	-1.95781e-10	-0.966599
50405752	chr12:50405752:T:C	1.41755e-09	-1.95781e-10	-1.26059	6.21098e-05	-1.95781e-10	-1.24655
50406458	chr12:50406458:A:G	1.29135e-09	-1.95781e-10	-1.35383	5.9501e-05	-1.95781e-10	-1.28946
50406576	chr12:50406576:G:C	1.24357e-09	-1.95781e-10	-1.39153	6.81011e-05	-1.95781e-10	-1.15446
50407146	chr12:50407146:C:T	3.03657e-09	-1.95781e-10	-0.498794	0.000120501	-1.95781e-10	-0.583792
50407894	chr12:50407894:A:C	1.42613e-09	-1.95781e-10	-1.25456	6.2488e-05	-1.95781e-10	-1.24048
50408024	chr12:50408024:G:A	2.22345e-09	-1.95781e-10	-0.810464	5.65379e-05	-1.95781e-10	-1.34054
50408290	chr12:50408290:C:T	4.37752e-08	-1.95781e-10	2.16954	0.00154632	-1.95781e-10	1.96818
50408490	chr12:50408490:C:T	1.2632e-09	-1.95781e-10	-1.37588	5.56799e-05	-1.95781e-10	-1.35583
50408592	chr12:50408592:G:A	1.65537e-08	-1.95781e-10	1.19709	0.000619735	-1.95781e-10	1.05384
50408820	chr12:50408820:G:A	1.24509e-09	-1.95781e-10	-1.39032	5.62933e-05	-1.95781e-10	-1.34488
50408910	chr12:50408910:A:G	1.4047e-08	2.00916	-0.976281	0.000124012	0.600457	-1.15553
50408993	chr12:50408993:T:A	3.49563e-10	-1.70183	-0.958763	2.10582e-05	-1.28484	-1.04332
50409003	chr12:50409003:G:C	1.30885e-09	-1.95781e-10	-1.34037	5.49941e-05	-1.95781e-10	-1.36823
50410952	chr12:50410952:A:G	2.47918e-09	-0.701593	-3.80397e-10	0.000244677	0.124486	-3.80397e-10
50411348	chr12:50411348:A:C	8.06931e-09	-1.95781e-10	0.478545	0.000155077	-1.95781e-10	-0.331532
50411435	chr12:50411435:T:C	1.24361e-09	-1.95781e-10	-1.3915	5.5911e-05	-1.95781e-10	-1.35169
50412202	chr12:50412202:CT:C	1.37798e-08	-1.95781e-10	1.01368	0.00023063	-1.95781e-10	0.0653636
50412301	chr12:50412301:TTAG:T	1.24541e-08	-1.95781e-10	0.912531	0.000614553	-1.95781e-10	1.04544
50412781	chr12:50412781:A:G	1.29511e-09	-1.95781e-10	-1.35093	5.46104e-05	-1.95781e-10	-1.37523
50412820	chr12:50412820:G:A	1.42149e-09	-1.95781e-10	-1.25782	6.23803e-05	-1.95781e-10	-1.2422
50412879	chr12:50412879:G:A	1.32369e-09	-1.95781e-10	-1.3291	6.09694e-05	-1.95781e-10	-1.26508
50413147	chr12:50413147:C:T	1.34183e-09	-1.95781e-10	-1.31549	6.00643e-05	-1.95781e-10	-1.28004
50413202	chr12:50413202:G:A	1.44012e-08	-1.95781e-10	1.05779	0.000232898	-1.95781e-10	0.0751476
50413927	chr12:50413927:T:C	7.69598e-09	-1.95781e-10	0.431175	0.000149697	-1.95781e-10	-0.366838
50415304	chr12:50415304:G:C	1.30068e-09	-1.95781e-10	-1.34663	5.47651e-05	-1.95781e-10	-1.3724
50415495	chr12:50415495:T:C	2.43196e-07	-1.95781e-10	3.88434	0.00184808	-1.95781e-10	2.14645
50416048	chr12:50416048:C:A	1.41111e-09	-1.95781e-10	-1.26515	6.19064e-05	-1.95781e-10	-1.24983
50416422	chr12:50416422:A:T	2.2638e-10	-1.71107	-1.38399	1.08759e-05	-1.82306	-1.16584
50416784	chr12:50416784:C:G	1.24649e-09	-1.95781e-10	-1.38919	5.37462e-05	-1.95781e-10	-1.39118
50417114	chr12:50417114:A:G	1.24445e-09	-1.95781e-10	-1.39083	5.38241e-05	-1.95781e-10	-1.38973
50417346	chr12:50417346:GC:G	1.41224e-09	-1.95781e-10	-1.26435	6.19541e-05	-1.95781e-10	-1.24906
50417597	chr12:50417597:G:A	1.50892e-08	-1.95781e-10	1.10445	0.000247486	-1.95781e-10	0.135901
50417930	chr12:50417930:G:A	5.70439e-10	-1.75392	-0.416953	7.00063e-05	-1.81198	0.685119
50418016	chr12:50418016:A:G	5.87389e-09	0.160994	-3.80397e-10	9.28683e-05	-0.844268	-3.80397e-10
50418366	chr12:50418366:A:C	1.46957e-09	-1.95781e-10	-1.22455	6.17013e-05	-1.95781e-10	-1.25315
50418622	chr12:50418622:C:T	1.32063e-09	-1.95781e-10	-1.33141	5.5336e-05	-1.95781e-10	-1.36203
50418658	chr12:50418658:C:T	1.28968e-09	-1.95781e-10	-1.35513	5.44663e-05	-1.95781e-10	-1.37787
50418797	chr12:50418797:T:G	1.78314e-09	-1.95781e-10	-1.03115	7.36113e-05	-1.95781e-10	-1.07665
50420782	chr12:50420782:G:A	1.27525e-09	-1.95781e-10	-1.36638	7.94693e-05	-1.95781e-10	-1.00008
50421145	chr12:50421145:C:T	1.43485e-09	-1.95781e-10	-1.24846	6.04164e-05	-1.95781e-10	-1.27419
50421375	chr12:50421375:G:A	1.11212e-08	-1.95781e-10	0.799331	0.000423145	-1.95781e-10	0.672264
50421715	chr12:50421715:A:G	1.45468e-09	-1.95781e-10	-1.23473	6.38122e-05	-1.95781e-10	-1.21951
50421967	chr12:50421967:G:A	9.92755e-09	-1.95781e-10	0.685791	0.000174758	-1.95781e-10	-0.212051
50422513	chr12:50422513:C:T	1.44811e-09	-1.95781e-10	-1.23926	6.35153e-05	-1.95781e-10	-1.22417
50422913	chr12:50422913:G:A	1.24272e-09	-1.95781e-10	-1.39222	6.40505e-05	-1.95781e-10	-1.21578
50423100	chr12:50423100:G:A	1.77497e-09	-1.95781e-10	-1.03574	7.00152e-05	-1.95781e-10	-1.12674
50423515	chr12:50423515:C:T	1.47076e-09	-1.95781e-10	-1.22375	6.1178e-05	-1.95781e-10	-1.26166
50423957	chr12:50423957:T:C	1.26546e-09	-1.95781e-10	-1.37409	5.40958e-05	-1.95781e-10	-1.3847
50424034	chr12:50424034:C:T	1.24583e-09	-1.95781e-10	-1.38972	5.37638e-05	-1.95781e-10	-1.39085
50425133	chr12:50425133:C:T	1.26556e-09	-1.95781e-10	-1.37401	5.4099e-05	-1.95781e-10	-1.38464
50425423	chr12:50425423:G:A	5.44623e-09	-1.95781e-10	0.0854007	0.000201576	-1.95781e-10	-0.0692847
50425725	chr12:50425725:A:G	1.26834e-09	-1.95781e-10	-1.37182	5.59728e-05	-1.95781e-10	-1.35059
50425814	chr12:50425814:CAT:C	1.69083e-09	-1.08431	-3.80397e-10	0.000166212	-0.262187	-3.80397e-10
50426495	chr12:50426495:G:A	7.98167e-10	-1.83496	-3.80397e-10	5.21421e-05	-1.42148	-3.80397e-10
50426530	chr12:50426530:G:A	1.27689e-09	-1.95781e-10	-1.36509	5.83833e-05	-1.95781e-10	-1.30842
50426995	chr12:50426995:C:T	1.61194e-09	-1.95781e-10	-1.13209	6.71828e-05	-1.95781e-10	-1.16803
50427062	chr12:50427062:T:C	1.30893e-08	-1.95781e-10	0.962275	0.000421549	-1.95781e-10	0.668485
50427300	chr12:50427300:AAGTTATGTAAAT:A	1.16596e-08	-1.95781e-10	0.846604	0.000201871	-1.95781e-10	-0.0678212
50427357	chr12:50427357:C:T	1.24643e-09	-1.95781e-10	-1.38924	5.54193e-05	-1.95781e-10	-1.36052
50427555	chr12:50427555:C:T	1.44149e-09	-1.95781e-10	-1.24384	6.32207e-05	-1.95781e-10	-1.22882
50427600	chr12:50427600:C:T	2.39659e-09	-0.735475	-3.80397e-10	6.39883e-05	-1.21675	-3.80397e-10
50427768	chr12:50427768:G:T	1.71569e-09	-1.06971	-3.80397e-10	0.000169746	-0.241149	-3.80397e-10
50428175	chr12:50428175:C:T	1.41813e-09	-1.95781e-10	-1.26019	6.2235e-05	-1.95781e-10	-1.24453
50428326	chr12:50428326:C:T	1.41679e-09	-1.95781e-10	-1.26113	6.21623e-05	-1.95781e-10	-1.2457
50428333	chr12:50428333:A:G	1.41034e-09	-1.95781e-10	-1.26569	6.18556e-05	-1.95781e-10	-1.25065
50429310	chr12:50429310:A:G	5.71298e-10	-1.7681	-0.401267	7.23357e-05	-1.80315	0.709015
50429442	chr12:50429442:C:T	1.24295e-09	-1.95781e-10	-1.39203	5.57674e-05	-1.95781e-10	-1.35426
50429476	chr12:50429476:G:A	1.38802e-09	-1.95781e-10	-1.28165	6.08193e-05	-1.95781e-10	-1.26754
50429702	chr12:50429702:G:C	5.29582e-09	0.0573952	-3.80397e-10	8.62496e-05	-0.918206	-3.80397e-10
50429920	chr12:50429920:G:A	1.3772e-08	-1.95781e-10	1.01311	0.000230223	-1.95781e-10	0.0635962
50430151	chr12:50430151:AG:A	1.2841e-09	-1.95781e-10	-1.35947	8.13428e-05	-1.95781e-10	-0.976779
50430449	chr12:50430449:A:G	1.29221e-08	2.21768	-1.26827	1.43326e-05	-1.40983	-1.30308
50430644	chr12:50430644:GATT:G	3.1449e-07	-1.95781e-10	4.14143	0.00229903	-1.95781e-10	2.36479
50430693	chr12:50430693:ATGT:A	1.27852e-09	-1.95781e-10	-1.36382	5.42176e-05	-1.95781e-10	-1.38245
50431029	chr12:50431029:A:G	1.39578e-09	-1.95781e-10	-1.27607	6.11739e-05	-1.95781e-10	-1.26173
50431172	chr12:50431172:G:A	1.27007e-09	-1.95781e-10	-1.37045	6.39992e-05	-1.95781e-10	-1.21658
50431493	chr12:50431493:A:G	1.41142e-09	-1.95781e-10	-1.26493	6.18947e-05	-1.95781e-10	-1.25002
50431544	chr12:50431544:T:C	1.02136e-09	-1.58839	-3.80397e-10	3.55506e-05	-1.8045	-3.80397e-10
50431706	chr12:50431706:TGTG:T	1.3188e-09	-1.95781e-10	-1.3328	5.37104e-05	-1.95781e-10	-1.39184
50431964	chr12:50431964:T:G	2.21835e-10	-1.73411	-1.38123	1.08382e-05	-1.81318	-1.1792
50431976	chr12:50431976:G:A	1.29939e-09	-1.95781e-10	-1.34762	8.46442e-05	-1.95781e-10	-0.936995
50431985	chr12:50431985:A:G	1.47178e-09	-1.95781e-10	-1.22305	6.1781e-05	-1.95781e-10	-1.25185
50431997	chr12:50431997:G:A	1.52823e-09	-1.95781e-10	-1.18541	6.39508e-05	-1.95781e-10	-1.21734
50432052	chr12:50432052:C:A	1.87851e-09	-1.95781e-10	-0.979046	7.75006e-05	-1.95781e-10	-1.02517
50432578	chr12:50432578:G:A	1.82233e-09	-1.00941	-3.80397e-10	5.81541e-05	-1.31236	-3.80397e-10
50433786	chr12:50433786:C:T	1.57514e-09	-1.95781e-10	-1.15518	6.87725e-05	-1.95781e-10	-1.14465
50433869	chr12:50433869:A:G	1.28799e-09	-1.95781e-10	-1.35644	8.22207e-05	-1.95781e-10	-0.966044
50434590	chr12:50434590:A:G	2.03826e-09	-1.95781e-10	-0.897424	5.70455e-05	-1.95781e-10	-1.3316
50435269	chr12:50435269:G:A	1.41537e-09	-1.95781e-10	-1.26213	5.52361e-05	-1.95781e-10	-1.36383
50435689	chr12:50435689:G:C	1.46902e-09	-1.95781e-10	-1.22493	6.16499e-05	-1.95781e-10	-1.25398
50435768	chr12:50435768:T:A	1.13558e-08	-1.95781e-10	0.820208	0.000196539	-1.95781e-10	-0.0945927
50435999	chr12:50435999:T:A	2.3277e-10	-1.68447	-1.38275	1.07229e-05	-1.83104	-1.17203
50436127	chr12:50436127:GTGTGTGTGTGTGT:G	2.23668e-09	-1.95781e-10	-0.804529	5.87078e-05	-1.95781e-10	-1.30288
50436129	chr12:50436129:GTGTGTGTGTGT:G	7.48959e-09	-1.95781e-10	0.403992	0.000346789	-1.95781e-10	0.473264
50436264	chr12:50436264:T:C	3.17063e-10	-1.71712	-1.04106	3.1946e-05	-1.82319	-0.0882191
50436356	chr12:50436356:T:G	1.30738e-09	-1.95781e-10	-1.3415	5.49503e-05	-1.95781e-10	-1.36902
50436463	chr12:50436463:T:A	1.95767e-08	-1.95781e-10	1.36482	0.000727208	-1.95781e-10	1.21376
50437111	chr12:50437111:T:C	2.95898e-10	-1.7702	-1.05707	2.43067e-05	-1.79824	-0.386455
50437366	chr12:50437366:A:G	1.46536e-09	-1.95781e-10	-1.22742	6.15506e-05	-1.95781e-10	-1.25559
50437548	chr12:50437548:T:C	6.88674e-09	-1.95781e-10	0.320076	0.000137679	-1.95781e-10	-0.45053
50437618	chr12:50437618:T:C	1.39992e-09	-1.95781e-10	-1.27311	6.1379e-05	-1.95781e-10	-1.25838
50437973	chr12:50437973:C:T	1.02908e-08	-1.95781e-10	0.721732	0.000182477	-1.95781e-10	-0.168827
50438047	chr12:50438047:T:C	1.47028e-09	-1.95781e-10	-1.22407	6.17266e-05	-1.95781e-10	-1.25274
50438223	chr12:50438223:G:A	5.80583e-09	-1.95781e-10	0.149341	0.000313539	-1.95781e-10	0.372474
50438283	chr12:50438283:G:C	1.89859e-09	-1.95781e-10	-0.968414	7.4427e-05	-1.95781e-10	-1.06563
50438838	chr12:50438838:G:A	1.01028e-09	-1.59929	-3.80397e-10	3.45634e-05	-1.83266	-3.80397e-10
50439178	chr12:50439178:A:G	1.44647e-09	-1.95781e-10	-1.2404	6.35063e-05	-1.95781e-10	-1.22431
50439460	chr12:50439460:TG:T	1.23504e-08	-1.95781e-10	0.904162	0.000210614	-1.95781e-10	-0.0254254
50440161	chr12:50440161:G:A	8.80784e-09	0.566119	-3.80397e-10	8.6561e-05	-0.914602	-3.80397e-10
50440922	chr12:50440922:C:T	1.41091e-08	-1.95781e-10	1.0373	0.000232067	-1.95781e-10	0.0715728
50441277	chr12:50441277:A:G	2.92173e-10	-1.75253	-1.0874	2.96674e-05	-1.80609	-0.17931
50442306	chr12:50442306:C:T	1.40709e-09	-1.95781e-10	-1.268	5.41709e-05	-1.95781e-10	-1.38331
50443303	chr12:50443303:C:G	1.78727e-09	-1.95781e-10	-1.02883	7.09086e-05	-1.95781e-10	-1.11406
50443408	chr12:50443408:C:A	1.35694e-09	-1.95781e-10	-1.30429	6.08549e-05	-1.95781e-10	-1.26696
50443467	chr12:50443467:A:G	1.36306e-08	-1.95781e-10	1.00279	0.000513229	-1.95781e-10	0.86527
50443506	chr12:50443506:G:A	1.36585e-09	-1.95781e-10	-1.29775	5.43865e-05	-1.95781e-10	-1.37934
50444794	chr12:50444794:A:G	1.28976e-09	-1.95781e-10	-1.35506	8.26028e-05	-1.95781e-10	-0.961408
50446243	chr12:50446243:T:A	1.41998e-08	-1.95781e-10	1.04371	0.00023119	-1.95781e-10	0.0677888
50446638	chr12:50446638:A:T	2.61763e-09	-1.95781e-10	-0.647254	9.7436e-05	-1.95781e-10	-0.796256
50446706	chr12:50446706:C:T	4.46519e-08	2.95627	-0.766894	0.00010007	0.356693	-1.12628
50446798	chr12:50446798:G:A	1.78805e-09	-1.95781e-10	-1.0284	7.09368e-05	-1.95781e-10	-1.11366
50446884	chr12:50446884:G:A	1.32589e-09	-1.95781e-10	-1.32744	6.28454e-05	-1.95781e-10	-1.23477
50447041	chr12:50447041:A:G	1.3964e-09	-1.95781e-10	-1.27563	6.12101e-05	-1.95781e-10	-1.26114
50447274	chr12:50447274:A:G	1.24382e-09	-1.95781e-10	-1.39134	6.79024e-05	-1.95781e-10	-1.15738
50447502	chr12:50447502:G:A	1.41145e-09	-1.95781e-10	-1.26491	6.19139e-05	-1.95781e-10	-1.24971
50447652	chr12:50447652:A:G	1.50975e-09	-1.95781e-10	-1.19758	6.32158e-05	-1.95781e-10	-1.2289
50447790	chr12:50447790:C:T	1.56166e-09	-1.95781e-10	-1.16378	6.81827e-05	-1.95781e-10	-1.15326
50447849	chr12:50447849:C:G	1.45246e-09	-1.95781e-10	-1.23627	5.84284e-05	-1.95781e-10	-1.30765
50447928	chr12:50447928:C:T	1.2891e-09	-1.95781e-10	-1.35558	8.25003e-05	-1.95781e-10	-0.96265
50447967	chr12:50447967:A:G	8.09031e-10	-1.82144	-3.80397e-10	3.98295e-05	-1.69084	-3.80397e-10
50448109	chr12:50448109:C:T	1.29262e-09	-1.95781e-10	-1.35285	8.31913e-05	-1.95781e-10	-0.954309
50448253	chr12:50448253:C:T	1.39415e-09	-1.95781e-10	-1.27724	6.11025e-05	-1.95781e-10	-1.2629
50448268	chr12:50448268:C:T	2.82317e-10	-1.78958	-1.08467	2.36136e-05	-1.78029	-0.433339
50448284	chr12:50448284:A:G	1.446e-08	-1.95781e-10	1.06187	0.000239101	-1.95781e-10	0.101435
50448389	chr12:50448389:GT:G	9.56274e-09	-1.95781e-10	0.648351	0.000172489	-1.95781e-10	-0.225118
50449021	chr12:50449021:C:T	1.24809e-09	-1.95781e-10	-1.38791	6.56456e-05	-1.95781e-10	-1.19118
50449434	chr12:50449434:C:T	1.48751e-08	-1.95781e-10	1.09017	0.000562001	-1.95781e-10	0.956052
50449863	chr12:50449863:C:T	1.49462e-09	-1.95781e-10	-1.20765	5.98164e-05	-1.95781e-10	-1.28417
50450019	chr12:50450019:C:T	1.30246e-09	-1.95781e-10	-1.34527	8.58146e-05	-1.95781e-10	-0.923262
50450475	chr12:50450475:G:A	2.27994e-10	-1.70268	-1.38528	1.09195e-05	-1.82586	-1.15904
50450512	chr12:50450512:T:G	1.33515e-09	-1.95781e-10	-1.32048	5.9684e-05	-1.95781e-10	-1.28639
50451093	chr12:50451093:T:G	1.41788e-09	-1.95781e-10	-1.26036	6.22057e-05	-1.95781e-10	-1.245
50451865	chr12:50451865:G:A	9.66371e-09	-1.95781e-10	0.658855	0.000174719	-1.95781e-10	-0.212272
50452072	chr12:50452072:T:G	1.39695e-09	-1.95781e-10	-1.27523	6.12122e-05	-1.95781e-10	-1.26111
50453103	chr12:50453103:A:T	1.29744e-08	-1.95781e-10	0.953457	0.000219452	-1.95781e-10	0.0156819
50453248	chr12:50453248:T:G	1.24269e-09	-1.95781e-10	-1.39225	5.54437e-05	-1.95781e-10	-1.36008
50453854	chr12:50453854:A:G	1.39075e-09	-1.95781e-10	-1.27968	6.09516e-05	-1.95781e-10	-1.26537
50454027	chr12:50454027:A:G	1.28459e-09	-1.95781e-10	-1.35908	8.07792e-05	-1.95781e-10	-0.983732
50454349	chr12:50454349:T:A	8.60748e-10	-1.75948	-3.80397e-10	3.51726e-05	-1.81518	-3.80397e-10
50455260	chr12:50455260:T:C	2.3041e-10	-1.69608	-1.38134	1.06954e-05	-1.82789	-1.17775
50456247	chr12:50456247:C:G	1.72782e-08	-1.95781e-10	1.23992	0.000646689	-1.95781e-10	1.09641
50456433	chr12:50456433:T:C	1.25758e-09	-1.95781e-10	-1.38033	6.61575e-05	-1.95781e-10	-1.18341
50456993	chr12:50456993:A:G	1.39452e-09	-1.95781e-10	-1.27697	6.11187e-05	-1.95781e-10	-1.26263
50457180	chr12:50457180:G:GCATGAGC	1.24322e-09	-1.95781e-10	-1.39181	5.39283e-05	-1.95781e-10	-1.3878
50457326	chr12:50457326:C:T	1.5044e-09	-1.95781e-10	-1.20113	6.30435e-05	-1.95781e-10	-1.23163
50457510	chr12:50457510:C:G	2.88064e-10	-1.68351	-1.17058	2.46221e-05	-1.83232	-0.339487
50458038	chr12:50458038:A:G	1.25279e-09	-1.95781e-10	-1.38415	5.38392e-05	-1.95781e-10	-1.38945
50458833	chr12:50458833:C:G	1.3094e-09	-1.95781e-10	-1.33995	5.50089e-05	-1.95781e-10	-1.36796
50459527	chr12:50459527:T:C	1.31191e-09	-1.95781e-10	-1.33804	5.51666e-05	-1.95781e-10	-1.36509
50459780	chr12:50459780:C:T	1.94472e-09	-1.95781e-10	-0.944404	6.29571e-05	-1.95781e-10	-1.233
50459888	chr12:50459888:C:T	2.40964e-09	-0.730046	-3.80397e-10	6.41705e-05	-1.21391	-3.80397e-10
50459907	chr12:50459907:G:A	1.466e-08	-1.95781e-10	1.0756	0.000241728	-1.95781e-10	0.112362
50460477	chr12:50460477:ATACCACTGCACATTTTAATTTTT:A	8.08394e-10	-1.82223	-3.80397e-10	3.80584e-05	-1.73633	-3.80397e-10
50460671	chr12:50460671:T:C	6.19596e-10	-1.83222	-0.25599	9.77161e-05	-1.69044	0.897055
50460780	chr12:50460780:CA:C	1.47169e-09	-1.95781e-10	-1.22311	6.17839e-05	-1.95781e-10	-1.25181
50460875	chr12:50460875:AGAGCTTGCAGTGAGCTGAGATGT:A	1.50287e-08	-1.95781e-10	1.10044	0.000740359	-1.95781e-10	1.23168
50460906	chr12:50460906:C:T	3.85469e-09	-0.260233	-3.80397e-10	3.71228e-05	-1.76122	-3.80397e-10
50460959	chr12:50460959:T:C	1.24504e-09	-1.95781e-10	-1.39036	5.37939e-05	-1.95781e-10	-1.39029
50460981	chr12:50460981:G:A	1.30037e-09	-1.95781e-10	-1.34687	5.47571e-05	-1.95781e-10	-1.37254
50461412	chr12:50461412:A:G	1.26201e-09	-1.95781e-10	-1.37682	7.52868e-05	-1.95781e-10	-1.05415
50461946	chr12:50461946:C:T	1.38822e-09	-1.95781e-10	-1.2815	5.8505e-05	-1.95781e-10	-1.30634
50461968	chr12:50461968:T:C	1.41382e-09	-1.95781e-10	-1.26323	6.20312e-05	-1.95781e-10	-1.24781
50462339	chr12:50462339:G:A	5.17213e-10	-1.81928	-0.449541	7.23449e-05	-1.73089	0.636881
50462696	chr12:50462696:C:T	1.34054e-09	-1.95781e-10	-1.31645	5.57232e-05	-1.95781e-10	-1.35505
50462803	chr12:50462803:C:T	1.26589e-09	-1.95781e-10	-1.37375	5.37872e-05	-1.95781e-10	-1.39042
50462830	chr12:50462830:T:G	1.2632e-09	-1.95781e-10	-1.37588	7.56336e-05	-1.95781e-10	-1.04955
50463685	chr12:50463685:C:T	1.61031e-09	-1.95781e-10	-1.1331	6.71205e-05	-1.95781e-10	-1.16896
50464486	chr12:50464486:G:A	1.2536e-09	-1.95781e-10	-1.3835	7.27912e-05	-1.95781e-10	-1.08786
50465037	chr12:50465037:C:T	1.28371e-09	-1.95781e-10	-1.35977	8.13236e-05	-1.95781e-10	-0.977016
50465098	chr12:50465098:G:A	1.62986e-08	-1.95781e-10	1.18156	0.000607213	-1.95781e-10	1.03343
50465223	chr12:50465223:T:C	2.08652e-09	-1.95781e-10	-0.874023	8.33105e-05	-1.95781e-10	-0.952877
50465228	chr12:50465228:C:T	1.36374e-09	-1.95781e-10	-1.29929	6.11478e-05	-1.95781e-10	-1.26216
50465302	chr12:50465302:G:A	1.37636e-09	-1.95781e-10	-1.29008	6.02453e-05	-1.95781e-10	-1.27703
50465499	chr12:50465499:G:A	1.33138e-09	-1.95781e-10	-1.32331	5.82174e-05	-1.95781e-10	-1.31127
50466085	chr12:50466085:A:T	1.30217e-09	-1.95781e-10	-1.34549	5.48058e-05	-1.95781e-10	-1.37165
50466462	chr12:50466462:A:T	1.25091e-09	-1.95781e-10	-1.38565	7.18504e-05	-1.95781e-10	-1.10086
50466534	chr12:50466534:A:G	8.17338e-10	-1.81122	-3.80397e-10	5.4763e-05	-1.37244	-3.80397e-10
50466548	chr12:50466548:A:G	1.52743e-08	-1.95781e-10	1.11665	0.000577787	-1.95781e-10	0.983754
50467761	chr12:50467761:G:A	1.26163e-09	-1.95781e-10	-1.37712	5.39043e-05	-1.95781e-10	-1.38824
50468072	chr12:50468072:C:T	1.2552e-09	-1.95781e-10	-1.38223	7.33062e-05	-1.95781e-10	-1.08081
50468229	chr12:50468229:C:T	1.41634e-09	-1.95781e-10	-1.26145	6.20975e-05	-1.95781e-10	-1.24675
50468451	chr12:50468451:G:A	1.24342e-09	-1.95781e-10	-1.39165	6.82831e-05	-1.95781e-10	-1.15179
50469458	chr12:50469458:G:A	1.78127e-08	-1.95781e-10	1.27039	0.000668966	-1.95781e-10	1.13028
50469772	chr12:50469772:G:A	7.52853e-09	1.8003	-1.39112	1.30753e-05	-1.838	-0.966722
50469831	chr12:50469831:C:T	1.68095e-09	-1.09016	-3.80397e-10	3.46188e-05	-1.83106	-3.80397e-10
50470184	chr12:50470184:A:G	1.46513e-09	-1.95781e-10	-1.22758	5.98234e-05	-1.95781e-10	-1.28405
50470287	chr12:50470287:C:T	1.263e-09	-1.95781e-10	-1.37603	5.3742e-05	-1.95781e-10	-1.39126
50470558	chr12:50470558:C:T	4.24893e-09	-0.162854	-3.80397e-10	3.79786e-05	-1.73843	-3.80397e-10
50470844	chr12:50470844:T:C	5.33653e-10	-1.83477	-0.402764	8.16913e-05	-1.67728	0.704779
50470899	chr12:50470899:G:C	1.557e-09	-1.95781e-10	-1.16676	6.50604e-05	-1.95781e-10	-1.20014
50471626	chr12:50471626:C:T	9.64917e-10	-1.83974	0.194505	0.000171478	-1.61979	1.38879
50471989	chr12:50471989:A:G	1.30474e-09	-1.95781e-10	-1.34352	5.49557e-05	-1.95781e-10	-1.36892
50472404	chr12:50472404:A:G	1.32291e-09	-1.95781e-10	-1.32969	5.54988e-05	-1.95781e-10	-1.35909
50472560	chr12:50472560:C:T	1.28899e-09	-1.95781e-10	-1.35566	5.73681e-05	-1.95781e-10	-1.32596
50473249	chr12:50473249:T:A	1.24355e-09	-1.95781e-10	-1.39155	6.81486e-05	-1.95781e-10	-1.15376
50473708	chr12:50473708:A:G	2.25059e-09	-1.95781e-10	-0.798329	5.646e-05	-1.95781e-10	-1.34192
50474314	chr12:50474314:G:A	1.64985e-09	-1.95781e-10	-1.10884	7.19604e-05	-1.95781e-10	-1.09934
50474416	chr12:50474416:C:T	1.45342e-09	-1.95781e-10	-1.2356	6.38354e-05	-1.95781e-10	-1.21914
50474418	chr12:50474418:C:T	3.04327e-09	-1.95781e-10	-0.496589	0.000116381	-1.95781e-10	-0.61858
50474598	chr12:50474598:C:T	1.33326e-09	-1.95781e-10	-1.32189	5.57189e-05	-1.95781e-10	-1.35513
50475735	chr12:50475735:T:C	1.16143e-08	-1.95781e-10	0.842713	0.000201988	-1.95781e-10	-0.0672452
50476362	chr12:50476362:G:A	1.24824e-09	-1.95781e-10	-1.38779	5.68746e-05	-1.95781e-10	-1.3346
50476765	chr12:50476765:C:T	1.39657e-09	-1.95781e-10	-1.27551	5.42191e-05	-1.95781e-10	-1.38242
50476872	chr12:50476872:G:A	1.44102e-08	-1.95781e-10	1.05841	0.000238488	-1.95781e-10	0.0988695
50477022	chr12:50477022:T:A	3.10777e-09	-1.95781e-10	-0.475618	0.000120039	-1.95781e-10	-0.587636
50477232	chr12:50477232:C:T	9.95876e-09	-1.95781e-10	0.68893	0.000178008	-1.95781e-10	-0.193624
50478423	chr12:50478423:C:T	1.61602e-09	-1.95781e-10	-1.12955	6.73816e-05	-1.95781e-10	-1.16508
50479058	chr12:50479058:G:A	1.30912e-09	-1.95781e-10	-1.34017	5.50006e-05	-1.95781e-10	-1.36811
50479762	chr12:50479762:G:T	1.83699e-09	-1.00139	-3.80397e-10	0.000243216	0.1185	-3.80397e-10
50480876	chr12:50480876:GC:G	3.39888e-09	-1.95781e-10	-0.386077	0.000365616	-1.95781e-10	0.526132
50481470	chr12:50481470:A:G	4.31308e-09	-1.95781e-10	-0.147871	0.000183924	-1.95781e-10	-0.16093
50482656	chr12:50482656:A:G	1.55922e-09	-1.95781e-10	-1.16534	6.49024e-05	-1.95781e-10	-1.20257
50483367	chr12:50483367:CTA:C	3.67663e-09	-1.95781e-10	-0.307526	0.000139757	-1.95781e-10	-0.435549
50484071	chr12:50484071:G:A	1.27789e-09	-0.340253	-1.02406	8.74259e-06	-1.83793	-1.36932
50484125	chr12:50484125:G:T	2.4641e-09	-0.707697	-3.80397e-10	6.54094e-05	-1.19479	-3.80397e-10
50484343	chr12:50484343:G:A	2.99565e-09	-0.512362	-3.80397e-10	7.09653e-05	-1.11326	-3.80397e-10
50484452	chr12:50484452:T:C	1.35359e-09	-1.95781e-10	-1.30677	5.41368e-05	-1.95781e-10	-1.38394
50484493	chr12:50484493:GC:G	2.83782e-09	0.594869	-1.16136	1.09083e-05	-1.73492	-1.25101
50484601	chr12:50484601:A:C	1.32418e-09	-1.95781e-10	-1.32873	5.37174e-05	-1.95781e-10	-1.39171
50484680	chr12:50484680:C:T	1.24272e-09	-1.95781e-10	-1.39222	5.44632e-05	-1.95781e-10	-1.37793
50484728	chr12:50484728:T:C	2.06812e-09	-1.95781e-10	-0.882884	0.000167703	-1.95781e-10	-0.253257
50484908	chr12:50484908:A:G	1.0357e-08	-1.95781e-10	0.728137	0.000347422	-1.95781e-10	0.47509
50485172	chr12:50485172:A:AC	2.50201e-09	-1.95781e-10	-0.692428	6.97434e-05	-1.95781e-10	-1.13063
50485271	chr12:50485271:C:T	1.52034e-09	-1.95781e-10	-1.19059	6.36324e-05	-1.95781e-10	-1.22233
50485480	chr12:50485480:C:T	2.53686e-09	-1.95781e-10	-0.678597	7.62768e-05	-1.95781e-10	-1.04108
50485775	chr12:50485775:G:T	1.85767e-09	-1.95781e-10	-0.9902	5.51269e-05	-1.95781e-10	-1.36581
50486174	chr12:50486174:T:C	1.24798e-09	-1.95781e-10	-1.38799	5.49683e-05	-1.95781e-10	-1.36869
50486433	chr12:50486433:T:C	8.55536e-10	-0.381185	-1.38437	1.02016e-05	-1.80797	-1.24494
50486639	chr12:50486639:C:G	0.000285746	12.2202	-1.26689	1.89803e-05	-1.56538	-0.866675
50486733	chr12:50486733:G:A	9.36324e-10	-1.67532	-3.80397e-10	3.69394e-05	-1.76617	-3.80397e-10
50487339	chr12:50487339:AAC:A	1.83775e-09	-1.95781e-10	-1.00098	8.01376e-05	-1.95781e-10	-0.991706
50487365	chr12:50487365:A:C	3.97798e-09	1.11135	-1.3401	8.57117e-06	-1.83981	-1.38723
50487385	chr12:50487385:T:C	1.82497e-09	-1.95781e-10	-1.00796	6.88777e-05	-1.95781e-10	-1.14312
50487389	chr12:50487389:G:A	1.1287e-08	-1.95781e-10	0.814125	0.000790347	-1.95781e-10	1.29702
50487571	chr12:50487571:C:G	1.55125e-09	-1.95781e-10	-1.17046	6.32267e-05	-1.95781e-10	-1.22872
50487927	chr12:50487927:C:T	2.07565e-09	-0.879246	-3.80397e-10	3.43149e-05	-1.83987	-3.80397e-10
50488572	chr12:50488572:G:A	1.82898e-07	4.91078	-1.31137	6.45284e-05	-0.179247	-1.0291
50488654	chr12:50488654:G:A	2.40254e-07	5.18861	-1.31644	7.33534e-05	-0.0148336	-1.06533
50488738	chr12:50488738:C:T	3.13362e-08	3.22307	-1.38782	2.26117e-05	-0.866937	-1.39005
50488777	chr12:50488777:T:A	1.26155e-09	-1.95781e-10	-1.37718	5.66721e-05	-1.95781e-10	-1.33817
50489104	chr12:50489104:T:G	0.0117356	12.2563	2.4123	1.112e-05	-1.66108	-1.30563
50489115	chr12:50489115:A:G	2.03309e-09	-1.95781e-10	-0.899966	8.88102e-05	-1.95781e-10	-0.888949
50489575	chr12:50489575:C:A	6.90671e-09	1.54485	-1.22188	9.26584e-06	-1.81915	-1.32997
50490026	chr12:50490026:T:C	1.24887e-09	-1.95781e-10	-1.38729	5.36871e-05	-1.95781e-10	-1.39228
50490851	chr12:50490851:T:G	1.58707e-09	-1.95781e-10	-1.14763	6.45411e-05	-1.95781e-10	-1.20815
50491013	chr12:50491013:T:C	1.17556e-07	4.41517	-1.25778	4.43747e-05	-0.462992	-1.11979
50491263	chr12:50491263:C:T	1.78736e-09	-1.95781e-10	-1.02878	7.22289e-05	-1.95781e-10	-1.09561
50491397	chr12:50491397:C:T	2.3109e-09	-0.771888	-3.80397e-10	3.43965e-05	-1.8375	-3.80397e-10
50491650	chr12:50491650:T:TC	1.53379e-09	-1.95781e-10	-1.18178	6.26719e-05	-1.95781e-10	-1.23754
50491852	chr12:50491852:A:G	1.38348e-07	4.60487	-1.28462	4.92589e-05	-0.353986	-1.12438
50491898	chr12:50491898:C:T	3.35148e-08	3.2933	-1.39083	2.2849e-05	-0.860084	-1.38646
50491922	chr12:50491922:G:A	1.65787e-09	-1.95781e-10	-1.10399	6.69809e-05	-1.95781e-10	-1.17104
50492057	chr12:50492057:T:C	1.19006e-07	4.46604	-1.29639	4.7205e-05	-0.409697	-1.11125
50492314	chr12:50492314:T:C	1.58773e-09	-1.95781e-10	-1.14722	6.45663e-05	-1.95781e-10	-1.20776
50492390	chr12:50492390:C:T	3.01065e-09	-1.95781e-10	-0.507366	0.000116764	-1.95781e-10	-0.615293
50492816	chr12:50492816:G:A	1.58655e-09	-1.95781e-10	-1.14796	6.45231e-05	-1.95781e-10	-1.20843
50492897	chr12:50492897:G:A	4.32417e-09	-0.582928	0.437625	3.87741e-05	-1.17323	-0.544469
50493344	chr12:50493344:C:A	8.7342e-10	-1.74486	-3.80397e-10	7.12237e-05	-1.10963	-3.80397e-10
50493507	chr12:50493507:C:T	2.16824e-08	-0.446578	1.91355	9.54691e-05	-1.26148	0.44483
50494021	chr12:50494021:C:A	0.0109004	12.4242	2.17054	1.06387e-05	-1.64551	-1.36544
50494043	chr12:50494043:A:G	3.99044e-08	-1.95781e-10	2.07696	0.000322346	-1.95781e-10	0.400175
50495200	chr12:50495200:C:T	0.00516701	14.9516	-1.10333	4.8188e-05	-0.290006	-1.21033
50495382	chr12:50495382:C:T	5.35725e-09	-1.95781e-10	0.0689281	0.00018876	-1.95781e-10	-0.134975
50495816	chr12:50495816:G:A	1.62535e-09	-1.95781e-10	-1.1238	6.19135e-05	-1.95781e-10	-1.24971
50495988	chr12:50495988:A:G	1.73597e-09	-1.95781e-10	-1.05796	6.50874e-05	-1.95781e-10	-1.19972
50496024	chr12:50496024:T:C	2.12997e-09	-1.95781e-10	-0.853415	7.73974e-05	-1.95781e-10	-1.0265
50496121	chr12:50496121:G:A	6.85265e-09	-1.95781e-10	0.315112	0.000129413	-1.95781e-10	-0.512444
50496329	chr12:50496329:G:A	2.03213e-09	-1.95781e-10	-0.900438	8.87686e-05	-1.95781e-10	-0.889418
50496514	chr12:50496514:G:A	2.28885e-09	-1.95781e-10	-0.781474	9.04641e-05	-1.95781e-10	-0.870498
50496518	chr12:50496518:G:A	3.15117e-09	-1.95781e-10	-0.46175	7.87257e-05	-1.95781e-10	-1.00948
50496875	chr12:50496875:C:T	0.0127553	12.654	2.09795	1.08607e-05	-1.61879	-1.37151
50497152	chr12:50497152:T:C	1.1604e-08	-1.95781e-10	0.841825	0.000388077	-1.95781e-10	0.585751
50497288	chr12:50497288:T:TA	5.42503e-09	-1.95781e-10	0.0815004	0.000243683	-1.95781e-10	0.120416
50497360	chr12:50497360:T:C	5.4038e-09	1.2758	-1.19821	9.25452e-06	-1.83516	-1.31518
50497392	chr12:50497392:G:A	1.27085e-09	-1.95781e-10	-1.36984	5.70132e-05	-1.95781e-10	-1.33217
50497704	chr12:50497704:T:A	1.36986e-09	-1.95781e-10	-1.29482	5.76809e-05	-1.95781e-10	-1.32053
50497777	chr12:50497777:C:T	1.26788e-09	-1.95781e-10	-1.37218	7.5548e-05	-1.95781e-10	-1.05068
50497960	chr12:50497960:C:T	1.2515e-09	-1.95781e-10	-1.38518	5.55239e-05	-1.95781e-10	-1.35864
50498190	chr12:50498190:C:T	2.7964e-09	-1.95781e-10	-0.581189	8.69927e-05	-1.95781e-10	-0.909627
50498286	chr12:50498286:AC:A	0.00340322	14.5215	-1.09078	4.16652e-05	-0.425289	-1.2205
50498334	chr12:50498334:A:C	1.25046e-09	-1.95781e-10	-1.38601	5.7006e-05	-1.95781e-10	-1.33229
50498587	chr12:50498587:T:C	2.93613e-09	-1.95781e-10	-0.532429	0.000114123	-1.95781e-10	-0.638171
50498806	chr12:50498806:C:T	1.37271e-09	-1.95781e-10	-1.29273	5.76505e-05	-1.95781e-10	-1.32105
50498955	chr12:50498955:C:T	1.07544e-08	-1.95781e-10	0.765788	0.000516791	-1.95781e-10	0.872186
50498966	chr12:50498966:G:A	1.52528e-09	-1.95781e-10	-1.18734	6.3112e-05	-1.95781e-10	-1.23054
50499662	chr12:50499662:T:G	1.82188e-09	-1.95781e-10	-1.00965	6.87954e-05	-1.95781e-10	-1.14431
50499669	chr12:50499669:C:T	0.00338143	14.5267	-1.10239	4.20356e-05	-0.425961	-1.21097
50499739	chr12:50499739:T:C	1.63415e-09	-1.95781e-10	-1.1184	6.60251e-05	-1.95781e-10	-1.18542
50499799	chr12:50499799:T:C	1.39497e-09	-1.95781e-10	-1.27665	5.84369e-05	-1.95781e-10	-1.3075
50499984	chr12:50499984:G:A	1.7117e-09	-1.95781e-10	-1.07204	6.43921e-05	-1.95781e-10	-1.21046
50500383	chr12:50500383:A:C	1.51368e-09	-1.95781e-10	-1.19498	6.25303e-05	-1.95781e-10	-1.2398
50500415	chr12:50500415:G:A	1.64862e-09	-1.95781e-10	-1.10958	6.36359e-05	-1.95781e-10	-1.22227
50500468	chr12:50500468:A:G	1.25437e-09	-1.95781e-10	-1.38289	7.97606e-05	-1.95781e-10	-0.996422
50500826	chr12:50500826:A:G	2.71991e-09	-1.95781e-10	-0.608925	0.000106207	-1.95781e-10	-0.710065
50501548	chr12:50501548:T:C	1.40194e-09	-1.95781e-10	-1.27167	5.41001e-05	-1.95781e-10	-1.38462
50501584	chr12:50501584:C:T	0.00520787	14.9831	-1.12694	4.84027e-05	-0.304288	-1.19161
50501768	chr12:50501768:G:A	4.7996e-09	-1.95781e-10	-0.0409895	0.000172117	-1.95781e-10	-0.227278
50501790	chr12:50501790:G:A	0.000243602	11.698	-0.904209	1.60098e-05	-1.71063	-0.891624
50502118	chr12:50502118:A:G	0.00461202	14.8462	-1.11152	4.63465e-05	-0.334344	-1.20496
50502334	chr12:50502334:G:A	1.64086e-09	-1.95781e-10	-1.1143	7.40552e-05	-1.95781e-10	-1.07064
50502945	chr12:50502945:C:T	0.00217818	14.3644	-1.37993	6.74393e-05	-0.457394	-0.706829
50503298	chr12:50503298:T:C	1.35248e-09	-1.95781e-10	-1.30758	5.55375e-05	-1.95781e-10	-1.35839
50503363	chr12:50503363:C:T	1.08995e-07	4.44932	-1.36754	0.0001017	-0.434051	-0.319375
50503399	chr12:50503399:G:A	2.71555e-09	-1.95781e-10	-0.61053	0.000106049	-1.95781e-10	-0.711546
50503478	chr12:50503478:G:A	1.24991e-09	-1.95781e-10	-1.38645	5.69316e-05	-1.95781e-10	-1.3336
50503889	chr12:50503889:AAAGT:A	0.00435311	14.7627	-1.08585	4.43198e-05	-0.360249	-1.22377
50504143	chr12:50504143:G:A	1.25145e-09	-1.95781e-10	-1.38522	5.7153e-05	-1.95781e-10	-1.32972
50504343	chr12:50504343:A:G	5.30726e-09	-1.95781e-10	0.0595537	0.000277181	-1.95781e-10	0.249221
50504407	chr12:50504407:G:T	1.25393e-09	-1.95781e-10	-1.38324	5.5773e-05	-1.95781e-10	-1.35416
50504513	chr12:50504513:A:T	2.66517e-09	-1.95781e-10	-0.629253	0.000104182	-1.95781e-10	-0.729317
50504945	chr12:50504945:G:A	1.3933e-06	6.77932	-1.14941	0.000436692	2.07347	-1.3697
50506323	chr12:50506323:T:C	7.13364e-06	8.6383	-1.37525	3.23915e-05	-1.55796	-0.339593
50506725	chr12:50506725:A:G	1.88086e-09	-1.95781e-10	-0.977794	6.01553e-05	-1.95781e-10	-1.27852
50506789	chr12:50506789:T:C	1.50133e-09	-1.95781e-10	-1.20317	5.89082e-05	-1.95781e-10	-1.29947
50507370	chr12:50507370:G:A	1.33112e-09	-1.95781e-10	-1.3235	5.36851e-05	-1.95781e-10	-1.39232
50507609	chr12:50507609:G:T	1.56221e-09	-1.95781e-10	-1.16342	6.36972e-05	-1.95781e-10	-1.22131
50507927	chr12:50507927:A:G	2.1978e-09	-1.95781e-10	-0.822068	8.72751e-05	-1.95781e-10	-0.906386
50508099	chr12:50508099:T:C	0.0088597	15.366	-0.978503	4.96307e-05	-0.191995	-1.27885
50508294	chr12:50508294:G:A	7.40928e-09	1.50845	-1.11524	9.90322e-06	-1.82219	-1.26041
50508973	chr12:50508973:T:G	1.6037e-09	-1.95781e-10	-1.13721	6.56759e-05	-1.95781e-10	-1.19072
50509139	chr12:50509139:GCT:G	3.28779e-09	-1.95781e-10	-0.419306	7.93649e-05	-1.95781e-10	-1.00139
50509147	chr12:50509147:T:G	2.58726e-09	-1.95781e-10	-0.658923	9.53061e-05	-1.95781e-10	-0.818357
50509307	chr12:50509307:G:A	1.56232e-09	-1.95781e-10	-1.16335	6.37026e-05	-1.95781e-10	-1.22123
50509380	chr12:50509380:A:G	1.56262e-09	-1.95781e-10	-1.16316	6.3714e-05	-1.95781e-10	-1.22105
50509381	chr12:50509381:T:C	6.14091e-09	-1.95781e-10	0.205451	0.000276594	-1.95781e-10	0.247099
50509584	chr12:50509584:T:A	1.70071e-09	-1.95781e-10	-1.07848	6.51896e-05	-1.95781e-10	-1.19815
50509833	chr12:50509833:G:A	6.29513e-09	-1.95781e-10	0.230255	0.000283619	-1.95781e-10	0.272179
50510327	chr12:50510327:G:A	1.52549e-09	-1.95781e-10	-1.18721	5.96031e-05	-1.95781e-10	-1.28774
50510361	chr12:50510361:A:G	5.88503e-09	1.34804	-1.18516	9.37739e-06	-1.8323	-1.30485
50510434	chr12:50510434:T:G	1.93358e-09	-1.95781e-10	-0.950151	7.21871e-05	-1.95781e-10	-1.09619
50510520	chr12:50510520:A:G	3.22609e-09	-1.95781e-10	-0.438253	7.82997e-05	-1.95781e-10	-1.01491
50510663	chr12:50510663:G:T	1.41198e-09	-1.95781e-10	-1.26453	0.000190867	-1.95781e-10	-0.123872
50510986	chr12:50510986:C:T	1.27476e-09	-1.95781e-10	-1.36676	5.95995e-05	-1.95781e-10	-1.2878
50511111	chr12:50511111:A:G	0.019142	12.1055	3.0524	1.15915e-05	-1.68985	-1.23533
50511158	chr12:50511158:C:G	2.05132e-09	-1.95781e-10	-0.891041	8.18029e-05	-1.95781e-10	-0.971139
50511500	chr12:50511500:C:T	3.60614e-09	-1.95781e-10	-0.326884	8.41943e-05	-1.95781e-10	-0.942324
50511846	chr12:50511846:G:A	1.96235e-09	-1.95781e-10	-0.935378	7.84399e-05	-1.95781e-10	-1.01312
50512142	chr12:50512142:T:C	1.30539e-09	-1.95781e-10	-1.34302	5.96387e-05	-1.95781e-10	-1.28715
50512234	chr12:50512234:G:T	1.78965e-09	-1.95781e-10	-1.0275	6.78442e-05	-1.95781e-10	-1.15824
50512405	chr12:50512405:C:T	8.4678e-10	-1.77584	-3.80397e-10	4.4384e-05	-1.58257	-3.80397e-10
50512622	chr12:50512622:C:T	0.00753726	15.1965	-0.970637	4.69479e-05	-0.244323	-1.28209
50512733	chr12:50512733:C:T	6.95559e-09	-1.95781e-10	0.330023	0.000313611	-1.95781e-10	0.372702
50512812	chr12:50512812:C:T	0.0154542	12.6479	2.29599	1.08341e-05	-1.62951	-1.36325
50513475	chr12:50513475:G:A	1.18413e-09	-1.44052	-3.80397e-10	9.33838e-05	-0.838734	-3.80397e-10
50513547	chr12:50513547:C:T	1.3535e-09	-1.95781e-10	-1.30683	5.69949e-05	-1.95781e-10	-1.33249
50514151	chr12:50514151:C:T	1.40061e-09	-1.95781e-10	-1.27262	5.64874e-05	-1.95781e-10	-1.34143
50514976	chr12:50514976:C:A	2.16127e-09	-1.95781e-10	-0.838827	9.42457e-05	-1.95781e-10	-0.829546
50515136	chr12:50515136:T:C	2.49524e-09	-1.95781e-10	-0.695136	6.78736e-05	-1.95781e-10	-1.1578
50515461	chr12:50515461:C:T	1.24441e-09	-1.95781e-10	-1.39087	5.47317e-05	-1.95781e-10	-1.37301
50515471	chr12:50515471:C:T	1.18007e-07	4.53974	-1.37852	9.95614e-05	-0.408858	-0.365819
50515859	chr12:50515859:C:T	2.72878e-09	-0.605669	-3.80397e-10	7.88151e-05	-1.00835	-3.80397e-10
50516702	chr12:50516702:C:T	1.54395e-09	-1.95781e-10	-1.17518	6.30126e-05	-1.95781e-10	-1.23212
50516810	chr12:50516810:A:G	1.55614e-09	-1.95781e-10	-1.16731	6.34873e-05	-1.95781e-10	-1.22461
50517140	chr12:50517140:C:T	0.0139537	12.5558	2.2859	1.07178e-05	-1.63947	-1.36408
50517172	chr12:50517172:G:A	6.39269e-09	-1.95781e-10	0.245632	0.000288088	-1.95781e-10	0.287815
50518087	chr12:50518087:A:G	1.25336e-09	-1.95781e-10	-1.38369	5.51221e-05	-1.95781e-10	-1.3659
50518620	chr12:50518620:C:G	1.16506e-09	-0.44836	-1.00839	8.75804e-06	-1.83537	-1.3701
50518745	chr12:50518745:TTTTTTGTTTG:T	0.00658334	15.1573	-1.06672	4.90536e-05	-0.258132	-1.22441
50519159	chr12:50519159:C:T	1.34682e-09	-1.95781e-10	-1.31178	6.53584e-05	-1.95781e-10	-1.19557
50519713	chr12:50519713:C:T	1.44406e-09	-1.95781e-10	-1.24206	6.04374e-05	-1.95781e-10	-1.27384
50519813	chr12:50519813:T:TC	1.559e-09	-1.95781e-10	-1.16548	6.3586e-05	-1.95781e-10	-1.22306
50520118	chr12:50520118:G:A	2.45965e-09	-1.95781e-10	-0.709502	8.28751e-05	-1.95781e-10	-0.958117
50520164	chr12:50520164:A:G	0.00809482	12.8885	1.40871	1.08724e-05	-1.59882	-1.39041
50520299	chr12:50520299:G:A	5.87914e-09	-1.95781e-10	0.161888	0.000206162	-1.95781e-10	-0.0467912
50520315	chr12:50520315:C:T	3.0061e-08	-1.95781e-10	1.79371	0.000122169	-1.95781e-10	-0.570043
50520623	chr12:50520623:C:T	9.71297e-10	-1.63865	-3.80397e-10	3.56252e-05	-1.8024	-3.80397e-10
50520740	chr12:50520740:C:T	6.1287e-09	-1.95781e-10	0.20346	0.000276024	-1.95781e-10	0.245038
50520780	chr12:50520780:G:A	9.05163e-10	-1.70916	-3.80397e-10	6.48635e-05	-1.20317	-3.80397e-10
50521006	chr12:50521006:T:C	1.24661e-09	-1.95781e-10	-1.3891	5.58363e-05	-1.95781e-10	-1.35303
50521493	chr12:50521493:T:C	1.2454e-09	-1.95781e-10	-1.39006	8.51025e-05	-1.95781e-10	-0.931595
50521653	chr12:50521653:G:A	0.00766758	15.3024	-1.05939	5.10113e-05	-0.2159	-1.2275
50522425	chr12:50522425:C:T	2.02031e-09	-1.95781e-10	-0.90627	0.000107248	-1.95781e-10	-0.700307
50522818	chr12:50522818:A:C	5.77423e-09	-1.95781e-10	0.143882	0.000260279	-1.95781e-10	0.186302
50523154	chr12:50523154:G:T	1.36062e-09	-1.95781e-10	-1.30158	5.72021e-05	-1.95781e-10	-1.32886
50523451	chr12:50523451:G:A	2.60815e-09	-1.95781e-10	-0.65088	5.69537e-05	-1.95781e-10	-1.33321
50524011	chr12:50524011:A:G	2.71377e-10	-1.80786	-1.10591	1.5278e-05	-1.27065	-1.37838
50524320	chr12:50524320:C:T	1.52665e-09	-1.95781e-10	-1.18645	6.24759e-05	-1.95781e-10	-1.24067
50524529	chr12:50524529:C:T	1.13114e-08	-1.95781e-10	0.816286	0.000775083	-1.95781e-10	1.27752
50524699	chr12:50524699:G:A	1.53422e-09	-1.95781e-10	-1.1815	5.98045e-05	-1.95781e-10	-1.28437
50525123	chr12:50525123:C:T	4.10956e-08	3.32641	-1.22003	3.65647e-05	-1.27325	-0.503123
50525476	chr12:50525476:A:G	6.05695e-09	-1.95781e-10	0.191684	0.000272715	-1.95781e-10	0.232975
50525514	chr12:50525514:T:C	1.74579e-07	3.55286	-3.80397e-10	6.18047e-05	-1.25147	-3.80397e-10
50526253	chr12:50526253:G:A	1.26125e-09	-1.95781e-10	-1.37742	7.7353e-05	-1.95781e-10	-1.02707
50527581	chr12:50527581:T:G	1.5274e-09	-1.95781e-10	-1.18596	6.24964e-05	-1.95781e-10	-1.24034
50527712	chr12:50527712:A:G	2.35129e-09	-0.754557	-3.80397e-10	5.81154e-05	-1.31302	-3.80397e-10
50527790	chr12:50527790:A:G	5.99438e-09	-1.95781e-10	0.1813	0.000211035	-1.95781e-10	-0.023425
50528196	chr12:50528196:G:A	0.00665458	15.1171	-1.01578	4.68552e-05	-0.271248	-1.25714
50528229	chr12:50528229:T:G	5.67754e-09	-1.95781e-10	0.126995	0.000199189	-1.95781e-10	-0.0811967
50528384	chr12:50528384:T:G	2.09507e-09	-1.95781e-10	-0.869937	8.33477e-05	-1.95781e-10	-0.952431
50528534	chr12:50528534:C:T	5.34451e-09	-1.95781e-10	0.066548	0.000286471	-1.95781e-10	0.282187
50528553	chr12:50528553:T:G	8.98671e-09	1.31195	-0.725725	1.29132e-05	-1.83416	-0.983049
50528700	chr12:50528700:C:G	1.59507e-09	-1.95781e-10	-1.14261	6.15626e-05	-1.95781e-10	-1.2554
50528927	chr12:50528927:A:C	0.0244717	12.5291	2.87437	1.1765e-05	-1.64291	-1.26741
50529487	chr12:50529487:A:G	1.52503e-09	-1.95781e-10	-1.18751	6.24189e-05	-1.95781e-10	-1.24158
50529491	chr12:50529491:T:C	3.08718e-09	-1.95781e-10	-0.482265	7.61991e-05	-1.95781e-10	-1.0421
50529547	chr12:50529547:A:G	5.96807e-09	-1.95781e-10	0.1769	0.000208956	-1.95781e-10	-0.0333272
50529590	chr12:50529590:G:A	2.62287e-10	-1.55555	-1.39229	3.7699e-05	-0.355999	-1.38982
50529784	chr12:50529784:G:A	1.53846e-09	-1.95781e-10	-1.17874	6.2876e-05	-1.95781e-10	-1.23429
50529922	chr12:50529922:A:G	3.03705e-09	-0.444999	-0.0536361	2.27728e-05	-1.25281	-0.997076
50530102	chr12:50530102:G:A	1.57026e-07	4.57978	-1.13289	4.18564e-05	-0.376453	-1.26475
50530597	chr12:50530597:G:A	1.93026e-09	-1.95781e-10	-0.951869	7.2094e-05	-1.95781e-10	-1.09748
50531269	chr12:50531269:C:T	1.8957e-09	-1.95781e-10	-0.969934	7.10671e-05	-1.95781e-10	-1.11183
50531291	chr12:50531291:G:A	3.24587e-09	-1.95781e-10	-0.43214	7.86363e-05	-1.95781e-10	-1.01062
50531502	chr12:50531502:C:G	6.49026e-09	1.52106	-1.26028	8.76813e-06	-1.82454	-1.37979
50532420	chr12:50532420:T:C	3.25859e-09	-1.95781e-10	-0.428227	7.8803e-05	-1.95781e-10	-1.0085
50532495	chr12:50532495:CAG:C	1.52434e-09	-1.95781e-10	-1.18796	6.23948e-05	-1.95781e-10	-1.24197
50532546	chr12:50532546:A:G	1.52785e-09	-1.95781e-10	-1.18566	6.25192e-05	-1.95781e-10	-1.23998
50532702	chr12:50532702:C:A	6.7643e-09	1.34938	-1.04725	1.02842e-05	-1.83267	-1.21218
50532921	chr12:50532921:T:C	1.9174e-09	-1.95781e-10	-0.958553	6.08081e-05	-1.95781e-10	-1.26773
50532931	chr12:50532931:G:A	2.03612e-09	-1.95781e-10	-0.898475	8.86407e-05	-1.95781e-10	-0.89086
50533072	chr12:50533072:A:G	1.93026e-09	-1.95781e-10	-0.951869	7.2094e-05	-1.95781e-10	-1.09748
50533739	chr12:50533739:G:T	1.56844e-09	-1.95781e-10	-1.15944	6.07993e-05	-1.95781e-10	-1.26787
50534098	chr12:50534098:T:C	2.59792e-09	-1.95781e-10	-0.654811	6.9489e-05	-1.95781e-10	-1.13428
50534594	chr12:50534594:C:T	3.16286e-09	-1.95781e-10	-0.458047	0.000188919	-1.95781e-10	-0.134132
50535155	chr12:50535155:C:G	0.0262389	12.5407	2.93258	1.18933e-05	-1.64193	-1.25755
50535391	chr12:50535391:CAG:C	1.50211e-09	-1.95781e-10	-1.20265	6.15121e-05	-1.95781e-10	-1.25622
50535637	chr12:50535637:C:T	1.53729e-09	-1.95781e-10	-1.1795	6.28498e-05	-1.95781e-10	-1.2347
50536692	chr12:50536692:C:T	6.72787e-09	1.56898	-1.27224	8.76354e-06	-1.82184	-1.38301
50536729	chr12:50536729:A:G	1.54188e-09	-1.95781e-10	-1.17652	6.30129e-05	-1.95781e-10	-1.23211
50537025	chr12:50537025:C:T	3.10985e-09	-1.95781e-10	-0.474948	7.6625e-05	-1.95781e-10	-1.03653
50537273	chr12:50537273:ATTGT:A	1.80144e-07	4.66597	-1.08174	4.22104e-05	-0.336233	-1.29655
50537440	chr12:50537440:G:A	2.9554e-08	1.7767	-3.80397e-10	6.41374e-05	-1.21442	-3.80397e-10
50538009	chr12:50538009:A:G	1.39157e-09	-1.95781e-10	-1.27909	5.39313e-05	-1.95781e-10	-1.38774
50538065	chr12:50538065:C:T	1.36953e-09	-1.95781e-10	-1.29505	5.74975e-05	-1.95781e-10	-1.32371
50538471	chr12:50538471:T:TC	1.92605e-09	-1.95781e-10	-0.954053	7.19649e-05	-1.95781e-10	-1.09927
50539019	chr12:50539019:A:G	6.11752e-09	-1.95781e-10	0.201634	0.000275524	-1.95781e-10	0.243224
50539200	chr12:50539200:C:G	0.0119372	12.4904	2.19521	1.05444e-05	-1.64814	-1.37171
50539329	chr12:50539329:T:C	1.17039e-07	4.45651	-1.30353	4.81065e-05	-0.430033	-1.072
50539674	chr12:50539674:G:T	3.32913e-09	-1.95781e-10	-0.406812	0.000200249	-1.95781e-10	-0.0758886
50540145	chr12:50540145:A:G	1.24821e-09	-1.95781e-10	-1.38781	5.66302e-05	-1.95781e-10	-1.33891
50540232	chr12:50540232:C:T	6.10493e-09	1.33273	-1.13315	9.69061e-06	-1.8335	-1.27079
50540252	chr12:50540252:T:C	6.3449e-09	1.52577	-1.28764	8.6964e-06	-1.82539	-1.38715
50540297	chr12:50540297:GACGGGGTTTC:G	0.0296521	12.5296	3.06593	1.2173e-05	-1.6433	-1.23292
50540388	chr12:50540388:C:T	1.43203e-09	-1.95781e-10	-1.25043	5.91685e-05	-1.95781e-10	-1.29506
50540580	chr12:50540580:G:A	0.00112249	9.84885	2.47269	9.15666e-06	-1.83267	-1.3283
50540649	chr12:50540649:C:T	0.0633547	13.0506	3.30418	1.36402e-05	-1.57683	-1.1856
50540740	chr12:50540740:G:A	1.47326e-09	-1.22205	-3.80397e-10	4.09251e-05	-1.66371	-3.80397e-10
50540788	chr12:50540788:C:T	1.68631e-09	-1.08698	-3.80397e-10	0.000144907	-0.399359	-3.80397e-10
50540931	chr12:50540931:G:A	1.52665e-09	-1.95781e-10	-1.18645	6.24759e-05	-1.95781e-10	-1.24067
50541002	chr12:50541002:A:G	6.1504e-09	1.45569	-1.2487	8.7595e-06	-1.82938	-1.37593
50541071	chr12:50541071:C:A	1.31142e-09	-1.95781e-10	-1.33841	6.25837e-05	-1.95781e-10	-1.23895
50541148	chr12:50541148:G:A	1.60665e-07	4.6397	-1.1699	4.43828e-05	-0.346931	-1.23567
50541526	chr12:50541526:T:A	2.58097e-09	-1.95781e-10	-0.661356	6.92185e-05	-1.95781e-10	-1.13818
50541791	chr12:50541791:C:T	8.08856e-10	-1.82166	-3.80397e-10	5.51162e-05	-1.36601	-3.80397e-10
50543322	chr12:50543322:C:T	5.65182e-09	1.3886	-1.26614	8.68869e-06	-1.83232	-1.38111
50543366	chr12:50543366:C:T	4.95445e-09	1.35738	-1.36662	9.97967e-06	-1.8325	-1.2424
50543377	chr12:50543377:CT:C	5.7997e-09	-1.95781e-10	0.148283	0.000261422	-1.95781e-10	0.190686
50543445	chr12:50543445:A:G	7.21028e-09	1.63566	-1.26967	8.82189e-06	-1.81592	-1.38229
50543885	chr12:50543885:A:G	2.29873e-09	-1.95781e-10	-0.777165	7.49216e-05	-1.95781e-10	-1.05901
50544056	chr12:50544056:C:T	2.95201e-09	-0.527037	-3.80397e-10	4.45889e-05	-1.57797	-3.80397e-10
50544089	chr12:50544089:G:A	2.39149e-08	2.76628	-1.2013	3.2094e-05	-1.45336	-0.453427
50544371	chr12:50544371:G:A	2.70648e-09	-1.95781e-10	-0.613873	7.13554e-05	-1.95781e-10	-1.10778
50544784	chr12:50544784:A:AT	1.92446e-09	-0.954877	-3.80397e-10	3.96171e-05	-1.69619	-3.80397e-10
50544860	chr12:50544860:G:A	5.40788e-08	3.5856	-1.20468	4.20663e-05	-1.16541	-0.470791
50545072	chr12:50545072:G:T	1.31328e-09	-1.95781e-10	-1.33699	6.27319e-05	-1.95781e-10	-1.23658
50545284	chr12:50545284:T:C	1.32398e-09	-1.95781e-10	-1.32888	5.59334e-05	-1.95781e-10	-1.35129
50545470	chr12:50545470:A:G	2.05033e-09	-1.95781e-10	-0.891522	6.32136e-05	-1.95781e-10	-1.22893
50545493	chr12:50545493:A:C	7.7142e-08	4.03132	-1.2952	3.81379e-05	-0.654249	-1.07999
50545934	chr12:50545934:C:T	1.30641e-09	-1.34224	-3.80397e-10	4.51385e-05	-1.56572	-3.80397e-10
50546135	chr12:50546135:A:G	1.42361e-09	-1.95781e-10	-1.25632	5.5775e-05	-1.95781e-10	-1.35412
50546324	chr12:50546324:A:G	1.52771e-09	-1.95781e-10	-1.18575	6.2513e-05	-1.95781e-10	-1.24008
50546387	chr12:50546387:T:C	1.35735e-09	-1.95781e-10	-1.30399	5.72232e-05	-1.95781e-10	-1.32849
50547054	chr12:50547054:C:T	2.03284e-09	-1.95781e-10	-0.900089	8.84936e-05	-1.95781e-10	-0.892521
50547157	chr12:50547157:A:T	1.88814e-09	-1.95781e-10	-0.97393	6.03111e-05	-1.95781e-10	-1.27593
50547200	chr12:50547200:T:G	1.22311e-07	4.45819	-1.26115	4.51231e-05	-0.425014	-1.14104
50548380	chr12:50548380:A:G	1.32245e-09	-1.95781e-10	-1.33004	6.34648e-05	-1.95781e-10	-1.22497
50548935	chr12:50548935:G:A	1.31993e-09	-1.95781e-10	-1.33194	6.32664e-05	-1.95781e-10	-1.2281
50549323	chr12:50549323:G:A	4.09889e-09	-1.95781e-10	-0.198805	0.00022458	-1.95781e-10	0.0387801
50549461	chr12:50549461:T:C	1.35566e-09	-1.95781e-10	-1.30524	6.15856e-05	-1.95781e-10	-1.25502
50549466	chr12:50549466:C:G	1.29718e-09	-1.95781e-10	-1.34933	5.81667e-05	-1.95781e-10	-1.31214
50549923	chr12:50549923:T:G	3.1689e-09	-1.95781e-10	-0.456138	0.000189546	-1.95781e-10	-0.130817
50550189	chr12:50550189:G:A	7.5671e-09	-1.95781e-10	0.414287	0.000459592	-1.95781e-10	0.754889
50550597	chr12:50550597:C:T	6.59508e-09	1.52869	-1.25189	8.78951e-06	-1.82479	-1.37711
50551119	chr12:50551119:A:G	5.0597e-09	-1.95781e-10	0.0117846	0.000180438	-1.95781e-10	-0.180062
50551241	chr12:50551241:T:C	1.54641e-09	-1.95781e-10	-1.17358	6.29967e-05	-1.95781e-10	-1.23237
50551410	chr12:50551410:G:A	1.92758e-09	-1.95781e-10	-0.95326	7.20018e-05	-1.95781e-10	-1.09876
50551486	chr12:50551486:C:T	0.0171304	12.5592	2.48762	1.10172e-05	-1.63944	-1.33655
50551624	chr12:50551624:TG:T	1.93349e-09	-1.95781e-10	-0.950197	7.21852e-05	-1.95781e-10	-1.09622
50552502	chr12:50552502:G:A	0.0302192	12.6475	2.96694	1.21277e-05	-1.62917	-1.2508
50552512	chr12:50552512:C:T	7.00336e-09	1.40017	-1.0633	1.01779e-05	-1.82992	-1.22531
50553120	chr12:50553120:G:A	6.72107e-09	1.53833	-1.2426	8.82166e-06	-1.82419	-1.37405
50553172	chr12:50553172:A:G	1.4886e-07	4.52648	-1.133	4.08239e-05	-0.4006	-1.26558
50553627	chr12:50553627:CT:C	1.36062e-09	-1.95781e-10	-1.30158	5.72021e-05	-1.95781e-10	-1.32886
50554142	chr12:50554142:T:TG	1.55878e-09	-1.95781e-10	-1.16562	6.36069e-05	-1.95781e-10	-1.22273
50554548	chr12:50554548:T:C	1.54006e-09	-1.95781e-10	-1.1777	5.41944e-05	-1.95781e-10	-1.38287
50554734	chr12:50554734:G:A	1.06582e-08	1.17638	-0.419579	1.61026e-05	-1.83885	-0.757625
50554758	chr12:50554758:C:T	1.25743e-09	-1.95781e-10	-1.38045	5.68274e-05	-1.95781e-10	-1.33543
50554999	chr12:50554999:A:AC	5.03627e-09	1.30578	-1.29864	8.58411e-06	-1.83627	-1.38927
50556021	chr12:50556021:A:G	2.24384e-09	-1.95781e-10	-0.801333	6.4213e-05	-1.95781e-10	-1.21325
50556190	chr12:50556190:C:T	1.25955e-09	-1.95781e-10	-1.37877	5.61959e-05	-1.95781e-10	-1.34661
50556912	chr12:50556912:G:A	6.42601e-09	1.35362	-1.10279	9.87888e-06	-1.83242	-1.25264
50557126	chr12:50557126:T:G	6.85234e-09	0.315067	-3.80397e-10	4.26763e-05	-1.62181	-3.80397e-10
50557872	chr12:50557872:C:T	1.52631e-09	-1.95781e-10	-1.18667	6.24638e-05	-1.95781e-10	-1.24086
50558099	chr12:50558099:GTCC:G	1.25979e-09	-1.95781e-10	-1.37858	5.47197e-05	-1.95781e-10	-1.37323
50558136	chr12:50558136:G:A	1.53859e-09	-1.95781e-10	-1.17866	6.28958e-05	-1.95781e-10	-1.23397
50558143	chr12:50558143:G:A	5.5781e-09	-1.95781e-10	0.109326	0.000251574	-1.95781e-10	0.152287
50558239	chr12:50558239:A:G	6.75013e-09	1.2683	-0.968262	1.08621e-05	-1.83611	-1.15406
50558265	chr12:50558265:G:A	1.64187e-09	-1.95781e-10	-1.11368	6.71859e-05	-1.95781e-10	-1.16799
50558524	chr12:50558524:CTG:C	1.39459e-09	-1.95781e-10	-1.27692	5.69436e-05	-1.95781e-10	-1.33339
50558583	chr12:50558583:A:G	8.29227e-10	-1.79678	-3.80397e-10	3.4365e-05	-1.83841	-3.80397e-10
50558741	chr12:50558741:C:A	7.22567e-09	1.59124	-1.22313	8.88164e-06	-1.82091	-1.37056
50558834	chr12:50558834:C:T	3.05544e-09	-1.95781e-10	-0.492601	9.89704e-05	-1.95781e-10	-0.78063
50558899	chr12:50558899:A:G	1.24436e-09	-1.95781e-10	-1.39091	5.4726e-05	-1.95781e-10	-1.37311
50559014	chr12:50559014:T:C	5.25473e-09	1.42625	-1.37664	8.73604e-06	-1.83077	-1.37723
50560284	chr12:50560284:A:C	1.52701e-09	-1.95781e-10	-1.18621	6.24889e-05	-1.95781e-10	-1.24046
50560288	chr12:50560288:G:A	1.77954e-09	-1.03317	-3.80397e-10	4.00496e-05	-1.68533	-3.80397e-10
50560312	chr12:50560312:G:A	1.96834e-09	-1.95781e-10	-0.932331	7.85489e-05	-1.95781e-10	-1.01173
50560675	chr12:50560675:C:T	7.63247e-09	-1.95781e-10	0.422889	0.000342823	-1.95781e-10	0.461762
50562116	chr12:50562116:T:A	4.49397e-08	-1.95781e-10	2.1958	0.000149841	-1.95781e-10	-0.365876
50562427	chr12:50562427:A:G	2.03933e-09	-1.95781e-10	-0.896899	8.8781e-05	-1.95781e-10	-0.889278
50562483	chr12:50562483:C:T	5.83083e-09	1.40008	-1.24645	8.74123e-06	-1.83218	-1.37522
50562746	chr12:50562746:A:G	4.68822e-09	-1.95781e-10	-0.06447	0.00016703	-1.95781e-10	-0.257279
50563299	chr12:50563299:A:AC	1.7544e-09	-1.04739	-3.80397e-10	0.000150773	-0.359675	-3.80397e-10
50563387	chr12:50563387:A:G	1.83144e-07	4.6962	-1.09545	4.31614e-05	-0.320898	-1.28961
50563423	chr12:50563423:G:A	2.75717e-09	-1.95781e-10	-0.595317	0.000161871	-1.95781e-10	-0.288653
50564317	chr12:50564317:G:A	3.55228e-09	-1.95781e-10	-0.341933	0.000197834	-1.95781e-10	-0.0880222
50564506	chr12:50564506:T:C	2.07151e-09	-1.95781e-10	-0.881246	6.34137e-05	-1.95781e-10	-1.22577
50564882	chr12:50564882:C:T	1.93026e-09	-1.95781e-10	-0.951869	7.2094e-05	-1.95781e-10	-1.09748
50564962	chr12:50564962:C:T	3.19294e-09	-0.448581	-3.80397e-10	3.53633e-05	-1.80978	-3.80397e-10
50564966	chr12:50564966:T:C	1.32936e-09	-1.95781e-10	-1.32482	6.40273e-05	-1.95781e-10	-1.21614
50565186	chr12:50565186:G:A	1.36255e-09	-1.95781e-10	-1.30017	5.72709e-05	-1.95781e-10	-1.32766
50565219	chr12:50565219:A:G	1.933e-07	4.78553	-1.13081	4.64539e-05	-0.270165	-1.26683
50565416	chr12:50565416:C:T	1.87773e-07	4.76614	-1.14043	4.63584e-05	-0.278874	-1.26017
50565470	chr12:50565470:G:A	1.37775e-09	-1.95781e-10	-1.28907	5.38716e-05	-1.95781e-10	-1.38885
50565520	chr12:50565520:T:G	4.53966e-09	-0.09667	-3.80397e-10	0.000114398	-0.63577	-3.80397e-10
50565643	chr12:50565643:A:G	5.01305e-09	1.2964	-1.29388	8.5895e-06	-1.83656	-1.38835
50565947	chr12:50565947:T:A	1.53796e-09	-1.95781e-10	-1.17906	6.28374e-05	-1.95781e-10	-1.2349
50566445	chr12:50566445:A:G	8.22534e-10	-1.80489	-3.80397e-10	5.77958e-05	-1.31854	-3.80397e-10
50566506	chr12:50566506:A:C	5.91285e-09	1.38466	-1.21706	8.82808e-06	-1.83297	-1.36454
50566566	chr12:50566566:T:A	1.93026e-09	-1.95781e-10	-0.951869	7.2094e-05	-1.95781e-10	-1.09748
50566697	chr12:50566697:C:T	3.22745e-09	0.769584	-1.20741	9.15752e-06	-1.83951	-1.32137
50566840	chr12:50566840:C:T	2.71119e-09	-1.95781e-10	-0.612136	7.13424e-05	-1.95781e-10	-1.10796
50566940	chr12:50566940:C:G	4.94452e-09	1.2433	-1.25454	8.72306e-06	-1.83324	-1.37624
50567240	chr12:50567240:G:A	2.91883e-09	-0.553387	0.0150485	2.55056e-05	-1.17749	-0.959065
50567905	chr12:50567905:T:A	1.37487e-09	-1.95781e-10	-1.29116	5.38491e-05	-1.95781e-10	-1.38926
50568398	chr12:50568398:C:T	1.24437e-09	-1.95781e-10	-1.39089	5.47276e-05	-1.95781e-10	-1.37308
50570323	chr12:50570323:C:T	2.20052e-07	4.92924	-1.1449	5.02406e-05	-0.20208	-1.25655
50570711	chr12:50570711:A:G	2.93888e-09	-0.54212	0.0106256	2.52136e-05	-1.18521	-0.962855
50571241	chr12:50571241:G:A	6.98413e-09	1.41345	-1.07933	9.39108e-06	-1.83481	-1.30088
50571372	chr12:50571372:A:G	2.64474e-09	-0.636951	-3.80397e-10	7.39325e-05	-1.0723	-3.80397e-10
50571459	chr12:50571459:C:G	8.92187e-10	-0.663825	-1.05978	8.83325e-06	-1.81707	-1.37986
50571738	chr12:50571738:G:C	6.09674e-09	1.38113	-1.1829	8.95426e-06	-1.83311	-1.35021
50571773	chr12:50571773:C:T	1.46364e-09	-1.95781e-10	-1.2286	5.79296e-05	-1.95781e-10	-1.31622
50571847	chr12:50571847:C:T	5.96179e-09	1.4061	-1.23026	8.79199e-06	-1.83183	-1.36978
50572641	chr12:50572641:C:A	2.72281e-09	-1.95781e-10	-0.607858	7.14853e-05	-1.95781e-10	-1.10596
50572958	chr12:50572958:A:G	1.36062e-09	-1.95781e-10	-1.30158	5.72021e-05	-1.95781e-10	-1.32886
50572995	chr12:50572995:C:G	2.75584e-09	-1.95781e-10	-0.595801	7.20086e-05	-1.95781e-10	-1.09867
50573004	chr12:50573004:C:T	7.80285e-09	-1.95781e-10	0.444966	0.000352613	-1.95781e-10	0.48992
50573197	chr12:50573197:G:A	1.70502e-08	1.4066	-0.179961	1.97792e-05	-1.83072	-0.560104
50573976	chr12:50573976:C:G	1.42444e-09	-1.95781e-10	-1.25575	5.89029e-05	-1.95781e-10	-1.29956
50574460	chr12:50574460:G:A	5.61756e-09	-1.95781e-10	0.116374	0.000197508	-1.95781e-10	-0.0896723
50574547	chr12:50574547:T:C	6.7287e-08	3.39856	-0.799116	0.000103263	0.411074	-1.14924
50574568	chr12:50574568:G:GAC	6.66365e-09	1.47916	-1.19201	8.97068e-06	-1.82805	-1.35344
50574671	chr12:50574671:C:T	1.24588e-09	-1.95781e-10	-1.38968	5.5222e-05	-1.95781e-10	-1.36409
50574714	chr12:50574714:C:T	1.36062e-09	-1.95781e-10	-1.30158	5.72021e-05	-1.95781e-10	-1.32886
50574902	chr12:50574902:G:A	5.85041e-09	1.35259	-1.1956	8.89793e-06	-1.83446	-1.35517
50575623	chr12:50575623:A:T	9.58052e-08	3.85403	-0.901234	0.000149329	0.841765	-1.21106
50575853	chr12:50575853:G:A	1.52627e-09	-1.95781e-10	-1.18669	6.24636e-05	-1.95781e-10	-1.24087
50576130	chr12:50576130:C:T	2.90183e-09	-1.95781e-10	-0.544183	0.000170901	-1.95781e-10	-0.234369
50576596	chr12:50576596:A:G	1.31972e-09	-1.95781e-10	-1.3321	6.32465e-05	-1.95781e-10	-1.22841
50576752	chr12:50576752:AT:A	1.86335e-07	4.77117	-1.15314	4.66733e-05	-0.282252	-1.25003
50576874	chr12:50576874:T:A	2.1043e-09	-1.95781e-10	-0.865539	7.73474e-05	-1.95781e-10	-1.02714
50577081	chr12:50577081:G:A	1.97564e-09	-0.928629	-3.80397e-10	3.47301e-05	-1.82784	-3.80397e-10
50577303	chr12:50577303:G:A	1.96964e-07	4.84493	-1.17143	4.91304e-05	-0.245609	-1.23536
50577358	chr12:50577358:T:C	0.0160128	12.8685	2.11085	1.09999e-05	-1.59981	-1.37775
50577595	chr12:50577595:A:G	2.23402e-09	-1.95781e-10	-0.805721	9.75264e-05	-1.95781e-10	-0.795329
50578302	chr12:50578302:C:T	5.84561e-09	1.3332	-1.17703	8.963e-06	-1.8352	-1.34714
50578754	chr12:50578754:C:T	4.92136e-09	1.21607	-1.23201	8.7274e-06	-1.83877	-1.37021
50578797	chr12:50578797:C:T	2.06968e-09	-0.88213	-3.80397e-10	4.67142e-05	-1.5314	-3.80397e-10
50578803	chr12:50578803:C:T	1.39787e-09	-1.95781e-10	-1.27458	5.39793e-05	-1.95781e-10	-1.38685
50579101	chr12:50579101:T:G	1.51678e-09	-1.95781e-10	-1.19293	5.93731e-05	-1.95781e-10	-1.29161
50580008	chr12:50580008:C:A	1.07232e-09	-1.5397	-3.80397e-10	3.86085e-05	-1.72198	-3.80397e-10
50580114	chr12:50580114:G:C	1.45005e-09	-1.95781e-10	-1.23792	5.4575e-05	-1.95781e-10	-1.37588
50580242	chr12:50580242:C:T	1.77138e-09	-1.03776	-3.80397e-10	4.96533e-05	-1.47039	-3.80397e-10
50580281	chr12:50580281:C:T	1.53444e-09	-1.95781e-10	-1.18136	6.34023e-05	-1.95781e-10	-1.22595
50580758	chr12:50580758:G:C	1.43648e-09	-1.95781e-10	-1.24733	5.44125e-05	-1.95781e-10	-1.37886
50581113	chr12:50581113:C:T	6.47699e-09	-1.95781e-10	0.258733	0.000433069	-1.95781e-10	0.695446
50581423	chr12:50581423:C:T	4.12102e-09	-0.193422	-3.80397e-10	0.000103784	-0.733136	-3.80397e-10
50581733	chr12:50581733:T:A	1.74931e-09	-1.95781e-10	-1.0503	6.66569e-05	-1.95781e-10	-1.17589
50581990	chr12:50581990:GCC:G	2.05919e-09	-1.95781e-10	-0.887209	9.89043e-05	-1.95781e-10	-0.781298
50582159	chr12:50582159:T:G	4.82179e-09	-1.95781e-10	-0.036377	0.000255329	-1.95781e-10	0.1671
50582257	chr12:50582257:T:A	6.63444e-09	-1.95781e-10	0.282751	0.000397801	-1.95781e-10	0.610501
50582370	chr12:50582370:G:A	8.10861e-10	-1.81918	-3.80397e-10	5.4468e-05	-1.37784	-3.80397e-10
50582510	chr12:50582510:T:C	2.42391e-09	0.533712	-1.25785	1.89025e-05	-1.83967	-0.596493
50582819	chr12:50582819:G:A	2.94034e-09	-1.95781e-10	-0.530999	7.49771e-05	-1.95781e-10	-1.05827
50583553	chr12:50583553:C:T	1.95725e-09	-1.95781e-10	-0.937983	8.51456e-05	-1.95781e-10	-0.931088
50584462	chr12:50584462:A:G	8.08655e-10	-1.82191	-3.80397e-10	5.37666e-05	-1.3908	-3.80397e-10
50584767	chr12:50584767:T:C	1.42215e-09	-1.95781e-10	-1.25735	5.88244e-05	-1.95781e-10	-1.30089
50585430	chr12:50585430:T:C	1.22433e-07	-1.95781e-10	3.19805	0.000596665	-1.95781e-10	1.0159
50586122	chr12:50586122:A:G	5.63488e-09	1.37654	-1.25709	8.69892e-06	-1.83344	-1.37881
50586149	chr12:50586149:C:T	1.61783e-08	1.37975	-0.205605	1.93451e-05	-1.8322	-0.580814
50586668	chr12:50586668:G:A	1.55104e-09	-1.95781e-10	-1.1706	6.03347e-05	-1.95781e-10	-1.27554
50586721	chr12:50586721:T:C	3.13305e-09	-0.540679	0.0731639	2.60978e-05	-1.18655	-0.927048
50586775	chr12:50586775:G:A	2.08624e-09	-1.95781e-10	-0.874161	9.09513e-05	-1.95781e-10	-0.865128
50587429	chr12:50587429:TG:T	1.19072e-09	-1.43497	-3.80397e-10	8.05487e-05	-0.986589	-3.80397e-10
50588002	chr12:50588002:T:G	5.1134e-09	1.22318	-1.20084	8.83859e-06	-1.83848	-1.35784
50588238	chr12:50588238:G:A	4.8489e-09	-1.95781e-10	-0.0307717	0.000116407	-1.95781e-10	-0.618358
50588239	chr12:50588239:C:T	8.03573e-10	-1.82821	-3.80397e-10	5.1935e-05	-1.42546	-3.80397e-10
50588301	chr12:50588301:G:A	1.99723e-07	4.81778	-1.13037	4.68927e-05	-0.259704	-1.26789
50588467	chr12:50588467:T:C	1.52102e-09	-1.95781e-10	-1.19014	6.22775e-05	-1.95781e-10	-1.24385
50588610	chr12:50588610:C:A	1.16569e-08	-1.95781e-10	0.84638	0.000801801	-1.95781e-10	1.31141
50588841	chr12:50588841:C:T	1.53501e-09	-1.95781e-10	-1.18099	6.27581e-05	-1.95781e-10	-1.23616
50588909	chr12:50588909:G:A	1.51938e-09	-1.95781e-10	-1.19122	6.22193e-05	-1.95781e-10	-1.24479
50588951	chr12:50588951:G:A	1.32609e-09	-1.95781e-10	-1.32729	6.37792e-05	-1.95781e-10	-1.22002
50589235	chr12:50589235:TTTG:T	1.76692e-09	-1.95781e-10	-1.04028	5.82606e-05	-1.95781e-10	-1.31053
50589343	chr12:50589343:C:T	1.88344e-09	-1.95781e-10	-0.976423	7.05145e-05	-1.95781e-10	-1.11963
50589782	chr12:50589782:T:C	0.0173201	12.7437	2.31416	1.0987e-05	-1.61704	-1.3617
50589800	chr12:50589800:T:C	6.09271e-09	-1.95781e-10	0.19757	0.000275254	-1.95781e-10	0.242243
50590430	chr12:50590430:C:T	1.27386e-09	-1.95781e-10	-1.36747	5.39233e-05	-1.95781e-10	-1.38789
50590601	chr12:50590601:C:T	1.47388e-09	-1.95781e-10	-1.22162	6.06051e-05	-1.95781e-10	-1.27107
50590911	chr12:50590911:T:A	2.08541e-09	-1.95781e-10	-0.874555	9.09178e-05	-1.95781e-10	-0.865496
50591060	chr12:50591060:A:G	5.68038e-09	-1.95781e-10	0.127495	0.00019957	-1.95781e-10	-0.0792869
50591737	chr12:50591737:G:T	1.33273e-09	-1.95781e-10	-1.32229	5.52782e-05	-1.95781e-10	-1.36307
50591885	chr12:50591885:T:G	2.082e-09	-1.95781e-10	-0.876194	9.07629e-05	-1.95781e-10	-0.867201
50592620	chr12:50592620:G:A	1.57631e-09	-1.95781e-10	-1.15443	6.10444e-05	-1.95781e-10	-1.26385
50592722	chr12:50592722:C:T	1.139e-08	-1.95781e-10	0.823215	0.000780457	-1.95781e-10	1.28443
50593303	chr12:50593303:G:A	2.52731e-09	-1.95781e-10	-0.682368	0.000109282	-1.95781e-10	-0.681516
50593334	chr12:50593334:G:A	1.51262e-09	-1.95781e-10	-1.19568	5.92633e-05	-1.95781e-10	-1.29346
50593339	chr12:50593339:T:C	1.85819e-09	-1.95781e-10	-0.989922	6.98907e-05	-1.95781e-10	-1.12852
50593490	chr12:50593490:C:T	1.29582e-09	-1.95781e-10	-1.35038	6.13169e-05	-1.95781e-10	-1.2594
50593595	chr12:50593595:G:A	5.61125e-09	1.29808	-1.18283	8.92642e-06	-1.83646	-1.34997
50594356	chr12:50594356:A:G	3.02915e-09	-1.95781e-10	-0.501239	0.000179912	-1.95781e-10	-0.182982
50594801	chr12:50594801:G:A	1.99858e-09	-1.95781e-10	-0.917085	6.22023e-05	-1.95781e-10	-1.24506
50594844	chr12:50594844:T:G	1.84877e-09	-1.95781e-10	-0.995002	6.96143e-05	-1.95781e-10	-1.13248
50595569	chr12:50595569:T:C	1.5208e-09	-1.95781e-10	-1.19029	5.94802e-05	-1.95781e-10	-1.28981
50595918	chr12:50595918:A:C	6.47107e-09	-1.95781e-10	0.257819	0.000292541	-1.95781e-10	0.303154
50596324	chr12:50596324:T:G	1.08152e-09	-1.53116	-3.80397e-10	3.86013e-05	-1.72216	-3.80397e-10
50596783	chr12:50596783:C:T	1.52128e-09	-1.95781e-10	-1.18997	6.22871e-05	-1.95781e-10	-1.2437
50597067	chr12:50597067:C:A	1.95685e-09	0.367996	-1.30618	8.56611e-06	-1.8377	-1.38994
50597404	chr12:50597404:G:A	3.03206e-09	-1.95781e-10	-0.50028	0.000180121	-1.95781e-10	-0.181825
50598167	chr12:50598167:T:C	2.47934e-09	-1.95781e-10	-0.701531	7.95057e-05	-1.95781e-10	-0.999623
50599137	chr12:50599137:C:T	1.58275e-09	-1.95781e-10	-1.15036	6.36226e-05	-1.95781e-10	-1.22248
50599314	chr12:50599314:A:G	1.87435e-09	0.305665	-1.28693	8.80208e-06	-1.83521	-1.36525
50599395	chr12:50599395:C:T	9.6185e-07	6.29103	-1.03169	5.52311e-05	-0.0426676	-1.32126
50599485	chr12:50599485:T:C	1.88919e-09	-1.95781e-10	-0.973375	7.08456e-05	-1.95781e-10	-1.11495
50599488	chr12:50599488:A:G	1.40716e-08	1.03464	-3.80397e-10	0.000337419	0.445875	-3.80397e-10
50600133	chr12:50600133:G:A	1.91082e-09	-1.95781e-10	-0.961988	0.000161303	-1.95781e-10	-0.292165
50600647	chr12:50600647:G:A	1.39787e-09	-1.27457	-3.80397e-10	4.7518e-05	-1.51434	-3.80397e-10
50601264	chr12:50601264:A:G	1.67301e-09	-1.95781e-10	-1.0949	6.43625e-05	-1.95781e-10	-1.21092
50601269	chr12:50601269:C:T	1.42472e-09	-1.95781e-10	-1.25554	5.95616e-05	-1.95781e-10	-1.28844
50601332	chr12:50601332:TA:T	1.02011e-08	-1.95781e-10	0.71297	0.000149956	-1.95781e-10	-0.365109
50601338	chr12:50601338:TTTG:T	3.03181e-09	-1.95781e-10	-0.500362	9.28674e-05	-1.95781e-10	-0.844279
50601465	chr12:50601465:C:T	1.33119e-09	-1.95781e-10	-1.32345	6.41739e-05	-1.95781e-10	-1.21386
50602008	chr12:50602008:T:A	3.07581e-09	-1.95781e-10	-0.485955	0.000183108	-1.95781e-10	-0.165374
50602598	chr12:50602598:C:T	1.09529e-09	-1.5185	-3.80397e-10	0.00010208	-0.749693	-3.80397e-10
50602713	chr12:50602713:G:T	2.06007e-09	-1.95781e-10	-0.886783	8.97743e-05	-1.95781e-10	-0.878153
50602808	chr12:50602808:G:A	1.28408e-09	-1.95781e-10	-1.35948	5.39731e-05	-1.95781e-10	-1.38697
50603177	chr12:50603177:T:A	2.65788e-09	-1.95781e-10	-0.631993	0.000116792	-1.95781e-10	-0.61506
50603511	chr12:50603511:G:A	3.05366e-09	-1.95781e-10	-0.493181	0.000181581	-1.95781e-10	-0.173748
50603551	chr12:50603551:C:T	4.55945e-09	-1.95781e-10	-0.0923207	0.000162324	-1.95781e-10	-0.285857
50603652	chr12:50603652:G:A	2.58711e-09	-0.65898	-3.80397e-10	7.25696e-05	-1.09091	-3.80397e-10
50604253	chr12:50604253:A:G	1.26e-09	-1.95781e-10	-1.37841	5.3688e-05	-1.95781e-10	-1.39226
50604592	chr12:50604592:G:A	1.3281e-09	-1.95781e-10	-1.32577	6.59711e-05	-1.95781e-10	-1.18624
50604603	chr12:50604603:A:T	1.11153e-09	-0.469128	-1.03465	1.17435e-05	-1.71137	-1.20078
50605147	chr12:50605147:A:T	1.79356e-09	-1.95781e-10	-1.02532	6.79716e-05	-1.95781e-10	-1.15636
50605341	chr12:50605341:C:T	1.10425e-09	-1.51036	-3.80397e-10	3.44018e-05	-1.83734	-3.80397e-10
50606080	chr12:50606080:C:T	7.94487e-10	-1.83958	-3.80397e-10	4.86482e-05	-1.49084	-3.80397e-10
50606599	chr12:50606599:A:C	2.16367e-09	-1.95781e-10	-0.837717	6.51891e-05	-1.95781e-10	-1.19816
50606636	chr12:50606636:C:G	2.32683e-09	-1.95781e-10	-0.765018	0.000128435	-1.95781e-10	-0.52003
50606883	chr12:50606883:T:A	4.08431e-09	1.00746	-1.20983	8.8042e-06	-1.83916	-1.36106
50607173	chr12:50607173:A:G	4.48883e-09	-1.95781e-10	-0.10793	0.000247966	-1.95781e-10	0.13784
50607609	chr12:50607609:G:T	3.067e-09	-1.95781e-10	-0.488822	7.71173e-05	-1.95781e-10	-1.03012
50607833	chr12:50607833:A:G	0.0241274	12.4048	2.98453	1.18391e-05	-1.65584	-1.2482
50608102	chr12:50608102:T:C	6.29561e-09	-1.95781e-10	0.230329	0.000284249	-1.95781e-10	0.2744
50608305	chr12:50608305:A:C	5.64268e-09	1.20224	-1.0814	9.32389e-06	-1.83821	-1.30466
50608486	chr12:50608486:C:T	7.0682e-09	-1.95781e-10	0.346084	0.000381972	-1.95781e-10	0.569896
50608612	chr12:50608612:C:G	1.58629e-09	-1.95781e-10	-1.14812	6.54084e-05	-1.95781e-10	-1.1948
50608971	chr12:50608971:A:G	6.26813e-09	-1.95781e-10	0.225956	0.000282981	-1.95781e-10	0.269928
50610957	chr12:50610957:T:C	0.0160619	12.4244	2.55808	1.08679e-05	-1.65397	-1.33567
50611195	chr12:50611195:C:T	2.84905e-09	-0.745517	0.18298	3.27095e-05	-1.02603	-0.861759
50611506	chr12:50611506:A:G	0.0152266	12.4583	2.4707	1.08023e-05	-1.64998	-1.34572
50612220	chr12:50612220:C:T	1.43364e-09	-1.95781e-10	-1.24931	5.98499e-05	-1.95781e-10	-1.28361
50612359	chr12:50612359:G:A	1.52099e-09	-1.95781e-10	-1.19016	6.2275e-05	-1.95781e-10	-1.24389
50612485	chr12:50612485:G:C	2.91497e-09	0.67826	-1.21792	8.8698e-06	-1.82706	-1.36574
50612870	chr12:50612870:C:G	1.37542e-09	-1.95781e-10	-1.29076	5.79033e-05	-1.95781e-10	-1.31668
50613123	chr12:50613123:T:G	1.84768e-09	-1.95781e-10	-0.995593	6.96494e-05	-1.95781e-10	-1.13198
50613230	chr12:50613230:T:C	1.08301e-08	1.18586	-0.413054	1.37467e-05	-1.83957	-0.91508
50613315	chr12:50613315:G:A	6.42085e-09	0.250028	-3.80397e-10	0.000569168	0.968724	-3.80397e-10
50613551	chr12:50613551:C:T	2.43992e-08	-1.95781e-10	1.58503	0.000111002	-1.95781e-10	-0.665901
50613941	chr12:50613941:G:A	1.58662e-09	-1.95781e-10	-1.14791	5.65708e-05	-1.95781e-10	-1.33996
50614272	chr12:50614272:C:T	1.64074e-09	-1.95781e-10	-1.11438	6.70747e-05	-1.95781e-10	-1.16964
50614668	chr12:50614668:T:G	2.70284e-09	-0.615218	-3.80397e-10	7.47548e-05	-1.06124	-3.80397e-10
50614963	chr12:50614963:G:A	1.26718e-09	-1.95781e-10	-1.37273	5.38114e-05	-1.95781e-10	-1.38997
50615002	chr12:50615002:T:A	3.11781e-09	-1.95781e-10	-0.472391	0.000186156	-1.95781e-10	-0.148865
50615737	chr12:50615737:C:T	2.05099e-09	-0.891201	-3.80397e-10	3.49189e-05	-1.82242	-3.80397e-10
50616309	chr12:50616309:T:C	3.81995e-09	0.868349	-1.13764	9.64551e-06	-1.83648	-1.27248
50617056	chr12:50617056:T:G	1.51768e-09	-1.95781e-10	-1.19234	5.54473e-05	-1.95781e-10	-1.36002
50617473	chr12:50617473:A:T	2.34855e-07	4.98194	-1.13249	4.97713e-05	-0.204298	-1.26372
50617889	chr12:50617889:C:G	1.51908e-09	-1.95781e-10	-1.19142	5.54812e-05	-1.95781e-10	-1.35941
50617913	chr12:50617913:G:C	5.95375e-09	-1.95781e-10	0.174499	0.000208991	-1.95781e-10	-0.0331581
50618332	chr12:50618332:C:G	1.60684e-09	-1.13525	-3.80397e-10	0.000114404	-0.635711	-3.80397e-10
50619776	chr12:50619776:G:C	1.96401e-08	1.15257	0.21548	2.51564e-05	-1.83963	-0.31071
50620078	chr12:50620078:A:G	1.51157e-08	2.46673	-1.36051	1.1345e-05	-1.83975	-1.10692
50620141	chr12:50620141:C:G	6.28623e-09	-1.95781e-10	0.22884	0.000283622	-1.95781e-10	0.27219
50620208	chr12:50620208:C:T	2.29506e-09	-0.778762	-3.80397e-10	0.000215154	-0.00409565	-3.80397e-10
50621081	chr12:50621081:G:A	1.30599e-08	-1.95781e-10	0.960025	0.000906208	-1.95781e-10	1.43382
50621726	chr12:50621726:G:A	7.26311e-09	1.24021	-0.866921	1.03382e-05	-1.83836	-1.20125
50622210	chr12:50622210:T:G	1.85726e-09	-1.95781e-10	-0.990419	7.46099e-05	-1.95781e-10	-1.06318
50622667	chr12:50622667:G:A	9.83167e-09	1.3669	-0.690816	1.14471e-05	-1.83458	-1.10313
50622995	chr12:50622995:A:C	1.43662e-09	-1.95781e-10	-1.24723	5.93973e-05	-1.95781e-10	-1.2912
50623252	chr12:50623252:C:T	1.29271e-09	-1.95781e-10	-1.35278	5.38593e-05	-1.95781e-10	-1.38908
50623707	chr12:50623707:A:G	1.37024e-09	-1.95781e-10	-1.29453	5.75289e-05	-1.95781e-10	-1.32316
50624224	chr12:50624224:G:A	1.43654e-09	-1.95781e-10	-1.24729	5.93957e-05	-1.95781e-10	-1.29123
50624333	chr12:50624333:C:A	3.01539e-07	5.19303	-1.09365	5.52046e-05	-0.0740609	-1.29034
50625068	chr12:50625068:G:A	1.24379e-09	-1.95781e-10	-1.39136	5.46357e-05	-1.95781e-10	-1.37476
50625388	chr12:50625388:T:C	2.93884e-07	5.15862	-1.08496	5.40989e-05	-0.0887602	-1.29588
50626564	chr12:50626564:C:T	1.2379e-08	-1.95781e-10	0.906482	0.000855707	-1.95781e-10	1.37648
50626688	chr12:50626688:A:G	0.0173761	12.434	2.62706	1.09824e-05	-1.65238	-1.32678
50627176	chr12:50627176:C:T	6.30271e-09	-1.95781e-10	0.231458	0.000284401	-1.95781e-10	0.274934
50628050	chr12:50628050:A:G	1.17684e-08	-1.95781e-10	0.855891	0.000396071	-1.95781e-10	0.606141
50628648	chr12:50628648:A:T	0.0309005	12.5184	3.11835	1.23014e-05	-1.64303	-1.22271
50628705	chr12:50628705:T:C	1.45506e-09	-1.95781e-10	-1.23447	5.46931e-05	-1.95781e-10	-1.37371
50629411	chr12:50629411:G:A	3.02797e-09	-1.95781e-10	-0.501629	0.00018002	-1.95781e-10	-0.182385
50629928	chr12:50629928:G:A	1.83005e-09	-1.95781e-10	-1.00518	6.91533e-05	-1.95781e-10	-1.13913
50630922	chr12:50630922:C:T	1.32941e-09	-1.95781e-10	-1.32479	5.63053e-05	-1.95781e-10	-1.34466
50631018	chr12:50631018:T:C	1.8105e-09	-1.95781e-10	-1.01592	5.88206e-05	-1.95781e-10	-1.30096
50631123	chr12:50631123:C:T	1.4508e-09	-1.95781e-10	-1.23741	5.98837e-05	-1.95781e-10	-1.28305
50631153	chr12:50631153:C:G	1.05578e-09	-1.55524	-3.80397e-10	3.4505e-05	-1.83435	-3.80397e-10
50631494	chr12:50631494:G:A	2.08623e-09	-1.95781e-10	-0.874166	9.09522e-05	-1.95781e-10	-0.865117
50631620	chr12:50631620:A:G	1.244e-09	-1.95781e-10	-1.39119	5.46663e-05	-1.95781e-10	-1.3742
50632127	chr12:50632127:T:A	6.09802e-09	1.07476	-0.876321	1.0249e-05	-1.83977	-1.2085
50633021	chr12:50633021:CT:C	6.05697e-09	-1.95781e-10	0.191686	0.000213742	-1.95781e-10	-0.0106832
50633095	chr12:50633095:T:G	1.12816e-07	4.11728	-1.00105	0.00016976	1.01846	-1.25953
50633132	chr12:50633132:G:A	1.51216e-09	-1.95781e-10	-1.19598	5.53679e-05	-1.95781e-10	-1.36145
50633514	chr12:50633514:C:T	1.36371e-09	-1.95781e-10	-1.29932	6.67734e-05	-1.95781e-10	-1.17415
50633595	chr12:50633595:T:C	9.92886e-10	-1.61666	-3.80397e-10	8.86246e-05	-0.891042	-3.80397e-10
50634103	chr12:50634103:A:G	1.43587e-08	-1.95781e-10	1.05483	0.000155213	-1.95781e-10	-0.33065
50635483	chr12:50635483:C:A	7.83548e-09	1.25167	-0.802525	1.06206e-05	-1.83826	-1.1744
50635780	chr12:50635780:T:A	8.21297e-10	-1.80639	-3.80397e-10	5.75435e-05	-1.32291	-3.80397e-10
50635805	chr12:50635805:G:A	1.43654e-09	-1.95781e-10	-1.24729	5.93957e-05	-1.95781e-10	-1.29123
50636052	chr12:50636052:G:T	4.7624e-09	1.0195	-1.06827	1.00444e-05	-1.83981	-1.22863
50636914	chr12:50636914:A:G	1.84996e-09	-1.95781e-10	-0.994357	6.98327e-05	-1.95781e-10	-1.12935
50636924	chr12:50636924:C:T	2.08624e-09	-1.95781e-10	-0.874161	9.09513e-05	-1.95781e-10	-0.865128
50636926	chr12:50636926:C:T	2.08281e-08	1.18803	0.238752	2.56273e-05	-1.83903	-0.292766
50638632	chr12:50638632:A:G	2.41875e-07	5.04286	-1.16396	5.30892e-05	-0.161453	-1.24202
50639451	chr12:50639451:T:C	5.5499e-09	-1.95781e-10	0.104258	0.000195437	-1.95781e-10	-0.100212
50640219	chr12:50640219:A:G	3.01363e-08	2.99903	-1.20282	3.41439e-05	-1.3823	-0.462564
50640283	chr12:50640283:G:T	1.85589e-09	-1.95781e-10	-0.99116	6.98973e-05	-1.95781e-10	-1.12842
50640407	chr12:50640407:AG:A	1.28448e-09	-1.95781e-10	-1.35917	7.23459e-05	-1.95781e-10	-1.09399
50640938	chr12:50640938:C:T	1.49896e-09	-1.95781e-10	-1.20475	5.53417e-05	-1.95781e-10	-1.36193
50640951	chr12:50640951:A:G	2.39585e-09	-0.735785	-3.80397e-10	0.00022732	0.0509067	-3.80397e-10
50641213	chr12:50641213:T:C	1.51009e-09	-1.95781e-10	-1.19735	5.5546e-05	-1.95781e-10	-1.35824
50641381	chr12:50641381:T:G	8.67141e-10	-1.75208	-3.80397e-10	3.44552e-05	-1.83579	-3.80397e-10
50642705	chr12:50642705:C:T	2.68995e-09	-0.620002	-3.80397e-10	3.63946e-05	-1.78103	-3.80397e-10
50643057	chr12:50643057:C:T	1.8337e-09	0.216876	-1.22007	9.30124e-06	-1.77358	-1.37172
50643142	chr12:50643142:T:C	1.3772e-09	-1.95781e-10	-1.28947	5.38751e-05	-1.95781e-10	-1.38878
50643723	chr12:50643723:C:T	1.29443e-09	-1.95781e-10	-1.35145	5.37484e-05	-1.95781e-10	-1.39114
50644714	chr12:50644714:C:T	1.5306e-09	-1.95781e-10	-1.18387	5.56557e-05	-1.95781e-10	-1.35627
50644756	chr12:50644756:A:C	1.82933e-09	-1.95781e-10	-1.00557	7.11128e-05	-1.95781e-10	-1.11118
50646035	chr12:50646035:C:T	3.25742e-09	0.735971	-1.16456	9.54104e-06	-1.82905	-1.2908
50646614	chr12:50646614:G:C	2.17173e-07	4.96428	-1.19311	5.24639e-05	-0.19888	-1.21645
50647222	chr12:50647222:G:A	5.94438e-09	1.04074	-0.867813	1.03253e-05	-1.83908	-1.20177
50647251	chr12:50647251:TGTTGCCTAAGCTGGA:T	1.36019e-09	-1.95781e-10	-1.3019	5.71863e-05	-1.95781e-10	-1.32914
50647864	chr12:50647864:T:C	1.53651e-09	-1.95781e-10	-1.18001	5.57391e-05	-1.95781e-10	-1.35477
50648095	chr12:50648095:T:C	2.19944e-09	-1.95781e-10	-0.821318	6.53976e-05	-1.95781e-10	-1.19497
50648174	chr12:50648174:A:G	0.0121476	12.4181	2.28505	1.05559e-05	-1.65448	-1.36429
50648775	chr12:50648775:G:A	3.69548e-08	-1.95781e-10	2.00017	0.000131562	-1.95781e-10	-0.49597
50648957	chr12:50648957:A:G	1.32133e-09	-1.95781e-10	-1.33088	6.34012e-05	-1.95781e-10	-1.22597
50649107	chr12:50649107:C:A	2.00924e-07	4.87325	-1.17985	5.03656e-05	-0.229012	-1.22713
50649826	chr12:50649826:G:A	1.36165e-09	-1.95781e-10	-1.30083	5.72368e-05	-1.95781e-10	-1.32825
50650124	chr12:50650124:C:T	1.98637e-09	-1.95781e-10	-0.923215	7.39268e-05	-1.95781e-10	-1.07238
50650491	chr12:50650491:C:G	2.97891e-09	-1.95781e-10	-0.517966	0.00017683	-1.95781e-10	-0.20026
50650655	chr12:50650655:A:G	1.52564e-09	-1.95781e-10	-1.18711	5.55729e-05	-1.95781e-10	-1.35776
50650839	chr12:50650839:T:C	1.53945e-09	-1.95781e-10	-1.17809	5.57845e-05	-1.95781e-10	-1.35396
50651156	chr12:50651156:T:C	1.53307e-09	-1.95781e-10	-1.18225	5.5687e-05	-1.95781e-10	-1.3557
50651289	chr12:50651289:T:A	3.33264e-09	0.77597	-1.18173	9.40962e-06	-1.83148	-1.30224
50651647	chr12:50651647:G:C	4.34406e-08	-1.95781e-10	2.16187	0.000124595	-1.95781e-10	-0.550387
50652296	chr12:50652296:G:C	1.35356e-09	-1.95781e-10	-1.30678	6.58901e-05	-1.95781e-10	-1.18746
50652318	chr12:50652318:A:G	2.98495e-09	-1.95781e-10	-0.515939	0.00019281	-1.95781e-10	-0.113745
50652441	chr12:50652441:G:A	3.95561e-06	7.4716	-0.798236	0.000556542	2.21027	-1.26398
50653042	chr12:50653042:C:T	0.000305223	11.6531	-0.633861	1.29462e-05	-1.72133	-1.09332
50653197	chr12:50653197:G:A	1.36217e-09	-1.95781e-10	-1.30044	5.72564e-05	-1.95781e-10	-1.32791
50653912	chr12:50653912:T:C	2.96112e-09	0.743628	-1.26758	9.15636e-06	-1.82998	-1.33103
50654295	chr12:50654295:A:G	6.13177e-09	-1.95781e-10	0.203961	0.000276745	-1.95781e-10	0.247646
50654946	chr12:50654946:CTG:C	1.47299e-09	-1.95781e-10	-1.22223	6.06762e-05	-1.95781e-10	-1.2699
50655300	chr12:50655300:G:C	3.40842e-09	0.761668	-1.14494	9.61016e-06	-1.83091	-1.28172
50655366	chr12:50655366:G:A	2.76325e-09	-0.745269	0.152153	3.21914e-05	-1.02591	-0.877842
50656721	chr12:50656721:G:A	2.33228e-09	-1.95781e-10	-0.762677	9.159e-05	-1.95781e-10	-0.858129
50656763	chr12:50656763:G:A	1.85729e-09	-1.95781e-10	-0.990403	9.70779e-05	-1.95781e-10	-0.799938
50657568	chr12:50657568:G:A	1.83118e-07	4.94846	-1.34785	6.39634e-05	-0.185427	-1.03171
50657961	chr12:50657961:T:A	1.2426e-09	-1.95781e-10	-1.39232	5.44256e-05	-1.95781e-10	-1.37862
50657985	chr12:50657985:T:C	0.000212899	11.5175	-0.858496	1.49955e-05	-1.73351	-0.934187
50658138	chr12:50658138:T:C	2.51826e-07	5.06505	-1.14584	5.36328e-05	-0.137946	-1.25535
50658225	chr12:50658225:C:T	2.65789e-07	5.06021	-1.08703	5.17704e-05	-0.135837	-1.2928
50659286	chr12:50659286:C:T	2.05484e-09	-1.95781e-10	-0.889323	8.96023e-05	-1.95781e-10	-0.88007
50659635	chr12:50659635:T:C	1.36062e-09	-1.95781e-10	-1.30158	5.72021e-05	-1.95781e-10	-1.32886
50659677	chr12:50659677:T:C	1.36e-09	-1.95781e-10	-1.30204	5.71804e-05	-1.95781e-10	-1.32924
50659732	chr12:50659732:C:T	6.35863e-09	1.1218	-0.881513	1.02243e-05	-1.83986	-1.21083
50660153	chr12:50660153:A:G	2.05512e-09	-1.95781e-10	-0.889188	8.96122e-05	-1.95781e-10	-0.87996
50660914	chr12:50660914:A:T	2.23002e-09	-1.95781e-10	-0.807513	0.000108213	-1.95781e-10	-0.691346
50661167	chr12:50661167:A:G	8.00862e-09	1.21409	-0.743097	1.10165e-05	-1.83927	-1.13679
50661387	chr12:50661387:A:G	2.05289e-09	-1.95781e-10	-0.890273	8.95148e-05	-1.95781e-10	-0.881047
50661580	chr12:50661580:C:T	2.05497e-09	-1.95781e-10	-0.889263	8.9604e-05	-1.95781e-10	-0.880051
50661987	chr12:50661987:G:C	1.94322e-09	-1.95781e-10	-0.945179	6.10941e-05	-1.95781e-10	-1.26304
50662728	chr12:50662728:G:A	1.9268e-09	-0.953664	-3.80397e-10	4.49044e-05	-1.57092	-3.80397e-10
50662788	chr12:50662788:A:G	1.80318e-09	-1.95781e-10	-1.01997	7.85087e-05	-1.95781e-10	-1.01224
50663314	chr12:50663314:T:C	0.00465402	10.9562	2.78753	9.83928e-06	-1.78468	-1.30439
50663383	chr12:50663383:C:T	1.31495e-09	-1.95781e-10	-1.33572	6.2945e-05	-1.95781e-10	-1.23319
50663803	chr12:50663803:A:G	1.53311e-09	-1.95781e-10	-1.18222	5.5713e-05	-1.95781e-10	-1.35524
50663844	chr12:50663844:T:A	0.0130006	12.2623	2.50869	1.06106e-05	-1.66781	-1.34578
50664454	chr12:50664454:G:C	1.36063e-09	-1.95781e-10	-1.30157	5.72018e-05	-1.95781e-10	-1.32887
50665404	chr12:50665404:T:C	8.91975e-10	-1.72384	-3.80397e-10	6.55591e-05	-1.1925	-3.80397e-10
50665777	chr12:50665777:A:G	2.56575e-09	0.613392	-1.28066	8.92154e-06	-1.81904	-1.36795
50665908	chr12:50665908:T:C	2.85853e-09	0.670042	-1.22926	9.17581e-06	-1.82445	-1.33443
50666175	chr12:50666175:G:A	9.58621e-09	-1.95781e-10	0.650803	0.000461512	-1.95781e-10	0.759057
50666277	chr12:50666277:G:A	2.08472e-09	-1.95781e-10	-0.87489	9.0885e-05	-1.95781e-10	-0.865856
50666567	chr12:50666567:C:T	0.0144448	12.4284	2.44788	1.07494e-05	-1.65274	-1.34786
50667081	chr12:50667081:C:G	1.43639e-09	-1.95781e-10	-1.24739	5.93905e-05	-1.95781e-10	-1.29132
50668474	chr12:50668474:C:G	3.2479e-09	0.785805	-1.21732	9.16826e-06	-1.83226	-1.32744
50668895	chr12:50668895:C:T	1.35984e-09	-1.95781e-10	-1.30216	5.71744e-05	-1.95781e-10	-1.32934
50669556	chr12:50669556:C:T	8.38459e-10	-1.78571	-3.80397e-10	5.68462e-05	-1.3351	-3.80397e-10
50669714	chr12:50669714:T:A	2.06369e-09	-1.95781e-10	-0.885028	8.99734e-05	-1.95781e-10	-0.875937
50670281	chr12:50670281:A:G	3.71309e-06	7.44734	-0.837241	0.000522944	2.16612	-1.2821
50670322	chr12:50670322:T:G	1.42496e-09	-1.95781e-10	-1.25538	5.89904e-05	-1.95781e-10	-1.29808
50670483	chr12:50670483:G:A	1.036e-08	0.728434	-3.80397e-10	0.00187723	2.1621	-3.80397e-10
50670506	chr12:50670506:C:T	7.94307e-10	-1.83981	-3.80397e-10	4.91545e-05	-1.48048	-3.80397e-10
50672095	chr12:50672095:T:C	2.14519e-09	-0.846292	-3.80397e-10	6.52345e-05	-1.19746	-3.80397e-10
50673019	chr12:50673019:C:T	1.5062e-09	-1.95781e-10	-1.19993	5.53036e-05	-1.95781e-10	-1.36261
50673672	chr12:50673672:C:T	1.24331e-09	-1.95781e-10	-1.39175	5.40748e-05	-1.95781e-10	-1.38508
50673908	chr12:50673908:C:A	1.1678e-08	-1.95781e-10	0.848181	0.000802856	-1.95781e-10	1.31272
50675020	chr12:50675020:C:T	1.24272e-09	-1.95781e-10	-1.39222	5.3897e-05	-1.95781e-10	-1.38838
50675768	chr12:50675768:C:T	1.03884e-09	-1.57142	-3.80397e-10	3.55372e-05	-1.80487	-3.80397e-10
50676373	chr12:50676373:G:A	1.4368e-09	-1.95781e-10	-1.2471	5.94041e-05	-1.95781e-10	-1.29109
50676518	chr12:50676518:C:T	1.5207e-09	-1.95781e-10	-1.19035	6.15401e-05	-1.95781e-10	-1.25576
50676677	chr12:50676677:C:T	1.55613e-09	-1.95781e-10	-1.16732	5.62516e-05	-1.95781e-10	-1.34562
50676771	chr12:50676771:T:C	1.61403e-09	0.133936	-1.26473	9.59418e-06	-1.76004	-1.35426
50676871	chr12:50676871:A:T	6.14158e-09	-1.95781e-10	0.20556	0.00027742	-1.95781e-10	0.25008
50677347	chr12:50677347:C:T	1.30244e-09	-1.95781e-10	-1.34528	5.64571e-05	-1.95781e-10	-1.34197
50677402	chr12:50677402:T:G	1.24881e-09	-1.95781e-10	-1.38733	6.09506e-05	-1.95781e-10	-1.26539
50677475	chr12:50677475:C:T	1.54614e-09	-1.95781e-10	-1.17376	6.01463e-05	-1.95781e-10	-1.27867
50677610	chr12:50677610:G:A	7.96474e-10	-1.83708	-3.80397e-10	3.55864e-05	-1.80349	-3.80397e-10
50678648	chr12:50678648:C:T	1.3032e-08	-1.95781e-10	0.957885	0.000903802	-1.95781e-10	1.43116
50678808	chr12:50678808:C:G	4.93741e-08	-1.95781e-10	2.2899	0.000157244	-1.95781e-10	-0.317655
50679740	chr12:50679740:G:A	8.84729e-07	6.5664	-1.39064	0.000273389	1.49052	-1.25508
50679916	chr12:50679916:T:C	3.06302e-09	-1.95781e-10	-0.490122	0.000180925	-1.95781e-10	-0.177367
50680187	chr12:50680187:C:T	8.48861e-09	-1.95781e-10	0.529202	0.000289005	-1.95781e-10	0.290991
50680416	chr12:50680416:T:C	2.22148e-07	5.1083	-1.31448	6.8583e-05	-0.0962195	-1.05119
50681026	chr12:50681026:A:C	2.29853e-09	-1.95781e-10	-0.777251	8.60014e-05	-1.95781e-10	-0.921088
50681090	chr12:50681090:T:A	2.73542e-06	7.41026	-1.10575	0.000522974	2.24162	-1.35754
50681320	chr12:50681320:C:G	1.55708e-09	-1.95781e-10	-1.16671	6.0458e-05	-1.95781e-10	-1.2735
50681328	chr12:50681328:C:T	2.48068e-09	-1.95781e-10	-0.700992	0.000108483	-1.95781e-10	-0.688862
50681690	chr12:50681690:A:G	1.07461e-08	-1.95781e-10	0.765019	0.000732481	-1.95781e-10	1.22099
50682133	chr12:50682133:T:G	4.11929e-08	-1.95781e-10	2.10874	0.00013979	-1.95781e-10	-0.43531
50682242	chr12:50682242:A:AGTATTGTTTACACCT	1.43721e-09	-1.95781e-10	-1.24682	5.94185e-05	-1.95781e-10	-1.29085
50682427	chr12:50682427:A:T	1.29683e-09	-1.95781e-10	-1.3496	6.14248e-05	-1.95781e-10	-1.25764
50682452	chr12:50682452:AC:A	1.29895e-09	-1.95781e-10	-1.34796	5.52368e-05	-1.95781e-10	-1.36382
50682720	chr12:50682720:G:C	2.01351e-09	-1.95781e-10	-0.909641	8.78244e-05	-1.95781e-10	-0.900112
50683061	chr12:50683061:C:T	1.35824e-09	-1.95781e-10	-1.30333	5.3762e-05	-1.95781e-10	-1.39089
50684717	chr12:50684717:G:A	2.44219e-09	-0.776712	0.0600833	3.12756e-05	-1.00274	-0.929875
50684929	chr12:50684929:TA:T	6.20592e-09	-1.95781e-10	0.21598	0.000280332	-1.95781e-10	0.260524
50685105	chr12:50685105:A:G	1.43654e-09	-1.95781e-10	-1.24729	5.93957e-05	-1.95781e-10	-1.29123
50685649	chr12:50685649:A:G	6.03965e-09	-1.95781e-10	0.188824	0.000272767	-1.95781e-10	0.233167
50686091	chr12:50686091:A:G	0.0126957	12.3587	2.38857	1.06256e-05	-1.65992	-1.35227
50686581	chr12:50686581:C:T	8.12402e-10	-1.81728	-3.80397e-10	3.46152e-05	-1.83116	-3.80397e-10
50686890	chr12:50686890:G:A	1.37677e-09	-1.95781e-10	-1.28979	5.38814e-05	-1.95781e-10	-1.38867
50687157	chr12:50687157:T:C	2.68965e-07	5.18273	-1.19767	5.95594e-05	-0.0777073	-1.21077
50687462	chr12:50687462:T:A	9.18362e-10	-1.69469	-3.80397e-10	7.90077e-05	-1.00591	-3.80397e-10
50687717	chr12:50687717:C:T	8.74407e-10	-1.74373	-3.80397e-10	3.93945e-05	-1.70183	-3.80397e-10
50688227	chr12:50688227:T:G	1.33335e-09	-1.95781e-10	-1.32183	5.99571e-05	-1.95781e-10	-1.28182
50689014	chr12:50689014:G:A	1.43654e-09	-1.95781e-10	-1.24729	5.93957e-05	-1.95781e-10	-1.29123
50689264	chr12:50689264:TGGCACATGCCTGTAGTCCCAGCTACTTGGGA:T	8.48392e-10	-1.77393	-3.80397e-10	3.43187e-05	-1.83976	-3.80397e-10
50689482	chr12:50689482:C:T	0.010048	12.0663	2.44709	1.03437e-05	-1.69139	-1.34768
50689627	chr12:50689627:A:C	1.29454e-09	-1.95781e-10	-1.35137	5.37082e-05	-1.95781e-10	-1.39189
50689928	chr12:50689928:C:T	1.38748e-09	-1.95781e-10	-1.28204	6.86679e-05	-1.95781e-10	-1.14617
50690113	chr12:50690113:G:A	1.35438e-09	-1.95781e-10	-1.30618	5.69805e-05	-1.95781e-10	-1.33274
50690235	chr12:50690235:C:T	6.52113e-09	1.13531	-0.869786	1.07777e-05	-1.80601	-1.19196
50690396	chr12:50690396:T:A	3.2555e-09	-1.95781e-10	-0.429175	0.000195974	-1.95781e-10	-0.0974682
50691243	chr12:50691243:C:T	1.31201e-09	-1.95781e-10	-1.33796	5.38119e-05	-1.95781e-10	-1.38996
50691602	chr12:50691602:T:C	6.36443e-09	-1.95781e-10	0.241203	0.000287333	-1.95781e-10	0.285192
50691688	chr12:50691688:A:G	4.5383e-09	0.75377	-0.850739	1.05612e-05	-1.82661	-1.19165
50692072	chr12:50692072:T:A	1.81433e-09	-1.95781e-10	-1.0138	7.4233e-05	-1.95781e-10	-1.06824
50692492	chr12:50692492:G:A	2.54571e-07	5.2283	-1.29825	7.02712e-05	-0.038474	-1.08462
50692603	chr12:50692603:C:T	1.29513e-09	-1.95781e-10	-1.35091	5.40783e-05	-1.95781e-10	-1.38502
50692675	chr12:50692675:TA:T	9.9581e-09	-1.95781e-10	0.688864	0.00033928	-1.95781e-10	0.451373
50693031	chr12:50693031:A:T	2.56817e-09	-1.95781e-10	-0.666328	8.16399e-05	-1.95781e-10	-0.973133
50693148	chr12:50693148:T:C	2.51757e-07	5.1813	-1.26236	6.43656e-05	-0.0746116	-1.13626
50693904	chr12:50693904:A:G	1.92772e-09	-0.953183	-3.80397e-10	3.46244e-05	-1.83089	-3.80397e-10
50694074	chr12:50694074:C:G	1.32911e-09	-1.95781e-10	-1.32502	6.40663e-05	-1.95781e-10	-1.21553
50694271	chr12:50694271:G:A	4.05742e-09	0.675272	-0.884247	1.03863e-05	-1.82171	-1.21325
50694805	chr12:50694805:A:G	1.90219e-09	-1.95781e-10	-0.966514	7.34492e-05	-1.95781e-10	-1.07886
50694907	chr12:50694907:G:A	1.97353e-09	-1.95781e-10	-0.929699	6.16091e-05	-1.95781e-10	-1.25464
50695078	chr12:50695078:G:A	3.11183e-09	-0.474312	-3.80397e-10	3.52213e-05	-1.8138	-3.80397e-10
50695107	chr12:50695107:G:C	1.25094e-09	-1.95781e-10	-1.38562	5.36859e-05	-1.95781e-10	-1.3923
50695151	chr12:50695151:G:A	1.43647e-09	-1.95781e-10	-1.24734	5.93926e-05	-1.95781e-10	-1.29128
50695196	chr12:50695196:T:G	3.47679e-07	5.42239	-1.18063	6.57517e-05	0.0364555	-1.22602
50695504	chr12:50695504:G:T	2.79313e-07	5.33393	-1.31112	7.49156e-05	-0.00264059	-1.05645
50695582	chr12:50695582:C:G	1.48537e-09	-1.95781e-10	-1.21386	5.50083e-05	-1.95781e-10	-1.36797
50695612	chr12:50695612:G:C	1.24416e-09	-1.95781e-10	-1.39107	5.4692e-05	-1.95781e-10	-1.37373
50695789	chr12:50695789:G:A	1.84889e-09	-1.95781e-10	-0.994937	5.95307e-05	-1.95781e-10	-1.28896
50695833	chr12:50695833:T:C	1.86893e-09	-1.95781e-10	-0.984158	5.986e-05	-1.95781e-10	-1.28344
50695951	chr12:50695951:T:A	3.29259e-07	5.38895	-1.20163	6.60172e-05	0.0205748	-1.20611
50697357	chr12:50697357:G:A	1.25459e-09	-1.95781e-10	-1.38271	5.73992e-05	-1.95781e-10	-1.32542
50697890	chr12:50697890:C:T	1.36482e-09	-1.95781e-10	-1.2985	5.73492e-05	-1.95781e-10	-1.32629
50697918	chr12:50697918:G:T	1.91113e-09	-1.95781e-10	-0.961829	6.06142e-05	-1.95781e-10	-1.27092
50698113	chr12:50698113:T:C	1.45121e-09	-1.95781e-10	-1.23712	5.45741e-05	-1.95781e-10	-1.37589
50698197	chr12:50698197:G:A	1.43664e-09	-1.95781e-10	-1.24721	5.93982e-05	-1.95781e-10	-1.29119
50698236	chr12:50698236:A:G	5.93749e-09	-1.95781e-10	0.171764	0.000208046	-1.95781e-10	-0.0376935
50698615	chr12:50698615:C:T	1.52093e-09	-1.95781e-10	-1.1902	6.30841e-05	-1.95781e-10	-1.23098
50698895	chr12:50698895:T:C	1.89728e-09	-1.95781e-10	-0.969099	8.27648e-05	-1.95781e-10	-0.959448
50698942	chr12:50698942:C:T	1.27625e-09	-1.95781e-10	-1.3656	5.41382e-05	-1.95781e-10	-1.38391
50699322	chr12:50699322:T:C	6.25253e-09	0.223463	-3.80397e-10	6.93491e-05	-1.1363	-3.80397e-10
50699403	chr12:50699403:T:G	1.27574e-09	-1.95781e-10	-1.36599	5.37067e-05	-1.95781e-10	-1.39191
50699421	chr12:50699421:A:G	1.30642e-09	-1.95781e-10	-1.34223	5.45644e-05	-1.95781e-10	-1.37607
50700087	chr12:50700087:T:C	8.7447e-09	-1.95781e-10	0.558925	0.000298811	-1.95781e-10	0.324361
50700137	chr12:50700137:C:T	9.76258e-09	-1.95781e-10	0.669035	0.000329648	-1.95781e-10	0.422574
50700180	chr12:50700180:G:A	1.44997e-09	-1.95781e-10	-1.23798	5.98605e-05	-1.95781e-10	-1.28343
50700355	chr12:50700355:C:T	0.0116123	12.4792	2.17883	1.05472e-05	-1.64725	-1.37235
50701383	chr12:50701383:G:T	8.33546e-10	-1.79159	-3.80397e-10	3.94283e-05	-1.70097	-3.80397e-10
50701395	chr12:50701395:G:T	1.43654e-09	-1.95781e-10	-1.24728	5.93935e-05	-1.95781e-10	-1.29127
50701512	chr12:50701512:G:T	2.60716e-09	-1.95781e-10	-0.651261	8.25931e-05	-1.95781e-10	-0.961526
50702173	chr12:50702173:C:T	1.29262e-09	-1.95781e-10	-1.35285	5.50456e-05	-1.95781e-10	-1.36729
50702261	chr12:50702261:G:A	1.41573e-09	-1.95781e-10	-1.26188	5.86857e-05	-1.95781e-10	-1.30326
50702400	chr12:50702400:G:A	5.52448e-09	0.800107	-0.70044	1.1426e-05	-1.82981	-1.10975
50702511	chr12:50702511:G:A	1.58152e-09	-1.95781e-10	-1.15113	6.11404e-05	-1.95781e-10	-1.26228
50702646	chr12:50702646:G:A	1.38062e-09	-1.95781e-10	-1.28699	5.76346e-05	-1.95781e-10	-1.32133
50702841	chr12:50702841:G:A	1.31239e-09	-1.95781e-10	-1.33767	6.27741e-05	-1.95781e-10	-1.23591
50703105	chr12:50703105:C:G	2.02462e-09	-1.95781e-10	-0.904139	8.82779e-05	-1.95781e-10	-0.894962
50703223	chr12:50703223:AT:A	1.31976e-09	-1.95781e-10	-1.33207	5.55519e-05	-1.95781e-10	-1.35813
50704669	chr12:50704669:G:A	1.41524e-09	-1.95781e-10	-1.26222	5.86653e-05	-1.95781e-10	-1.3036
50705310	chr12:50705310:AGATCT:A	1.41833e-09	-1.95781e-10	-1.26004	5.87713e-05	-1.95781e-10	-1.3018
50705403	chr12:50705403:T:C	1.37371e-09	-1.95781e-10	-1.29201	5.3857e-05	-1.95781e-10	-1.38912
50705811	chr12:50705811:T:C	5.0045e-08	-1.95781e-10	2.3034	0.000158444	-1.95781e-10	-0.310052
50706156	chr12:50706156:C:T	1.88652e-09	-1.95781e-10	-0.97479	6.01596e-05	-1.95781e-10	-1.27845
50706242	chr12:50706242:G:C	3.48406e-10	-1.27271	-1.3912	6.64221e-05	0.207492	-1.38691
50706395	chr12:50706395:A:G	1.89551e-09	-1.95781e-10	-0.970037	8.27424e-05	-1.95781e-10	-0.959719
50708311	chr12:50708311:A:G	6.14158e-09	-1.95781e-10	0.20556	0.00027742	-1.95781e-10	0.25008
50708339	chr12:50708339:C:T	1.26622e-09	-1.95781e-10	-1.37349	7.59695e-05	-1.95781e-10	-1.04512
50708859	chr12:50708859:G:A	1.87032e-09	-1.95781e-10	-0.983415	8.16559e-05	-1.95781e-10	-0.972937
50708887	chr12:50708887:C:T	1.97611e-09	-1.95781e-10	-0.928393	8.61517e-05	-1.95781e-10	-0.919341
50709086	chr12:50709086:A:G	5.10409e-09	0.863823	-0.843303	1.05304e-05	-1.83317	-1.18802
50709414	chr12:50709414:C:T	1.83067e-09	-1.95781e-10	-1.00484	7.10313e-05	-1.95781e-10	-1.11233
50709808	chr12:50709808:T:C	1.43774e-09	-1.95781e-10	-1.24645	6.00622e-05	-1.95781e-10	-1.28007
50709850	chr12:50709850:C:T	0.00049359	12.1777	-0.677795	1.40511e-05	-1.66742	-1.06533
50710013	chr12:50710013:A:G	1.85868e-09	-1.95781e-10	-0.989656	7.13908e-05	-1.95781e-10	-1.10728
50710209	chr12:50710209:C:T	0.0179809	12.7937	2.30155	1.1063e-05	-1.60919	-1.36265
50710527	chr12:50710527:G:A	3.16972e-07	5.30704	-1.15775	6.17969e-05	-0.00538373	-1.24622
50710723	chr12:50710723:C:T	3.89162e-09	-1.95781e-10	-0.250696	0.000141129	-1.95781e-10	-0.425776
50710833	chr12:50710833:T:C	1.36062e-09	-1.95781e-10	-1.30158	5.72021e-05	-1.95781e-10	-1.32886
50711297	chr12:50711297:G:A	2.73101e-08	1.69773	-3.80397e-10	6.36388e-05	-1.22223	-3.80397e-10
50711517	chr12:50711517:T:C	2.92727e-09	0.723135	-1.25859	8.99473e-06	-1.82855	-1.35026
50711520	chr12:50711520:T:C	2.13591e-09	-1.95781e-10	-0.850629	8.44089e-05	-1.95781e-10	-0.939779
50712308	chr12:50712308:A:C	0.0128982	12.3957	2.36741	1.06142e-05	-1.65669	-1.35656
50712395	chr12:50712395:G:A	0.000201728	11.3139	-0.708783	1.32148e-05	-1.7507	-1.04342
50712830	chr12:50712830:C:A	1.27004e-09	-1.95781e-10	-1.37048	6.11122e-05	-1.95781e-10	-1.26274
50713190	chr12:50713190:T:C	1.89322e-09	-1.95781e-10	-0.971245	8.26448e-05	-1.95781e-10	-0.960899
50713280	chr12:50713280:G:A	1.89473e-09	-1.95781e-10	-0.970444	8.27116e-05	-1.95781e-10	-0.960092
50713620	chr12:50713620:G:C	3.1062e-09	-1.95781e-10	-0.476122	0.000186242	-1.95781e-10	-0.148405
50713715	chr12:50713715:G:A	1.28848e-09	-1.95781e-10	-1.35606	5.48858e-05	-1.95781e-10	-1.3702
50713833	chr12:50713833:C:A	1.24331e-09	-1.95781e-10	-1.39174	5.45248e-05	-1.95781e-10	-1.3768
50714753	chr12:50714753:G:A	1.89173e-09	-1.95781e-10	-0.972032	6.02993e-05	-1.95781e-10	-1.27613
50715235	chr12:50715235:C:T	1.28347e-09	-1.95781e-10	-1.35995	6.66076e-05	-1.95781e-10	-1.17663
50715865	chr12:50715865:G:C	3.69717e-10	-1.21479	-1.38975	7.38786e-05	0.311073	-1.3841
50716092	chr12:50716092:C:T	0.0115396	12.3029	2.34883	1.04858e-05	-1.66744	-1.35799
50716458	chr12:50716458:A:G	1.28592e-09	-1.95781e-10	-1.35805	5.39452e-05	-1.95781e-10	-1.38748
50716677	chr12:50716677:C:T	1.43717e-09	-1.95781e-10	-1.24685	5.94182e-05	-1.95781e-10	-1.29085
50717577	chr12:50717577:C:T	1.33442e-09	-1.95781e-10	-1.32103	5.5978e-05	-1.95781e-10	-1.35049
50718803	chr12:50718803:T:C	1.30175e-09	-1.95781e-10	-1.34581	6.18064e-05	-1.95781e-10	-1.25145
50718867	chr12:50718867:A:C	1.31232e-09	-1.95781e-10	-1.33773	5.55404e-05	-1.95781e-10	-1.35834
50719231	chr12:50719231:A:G	1.2998e-09	-1.95781e-10	-1.34731	5.52659e-05	-1.95781e-10	-1.36329
50719497	chr12:50719497:A:T	1.36062e-09	-1.95781e-10	-1.30158	5.72021e-05	-1.95781e-10	-1.32886
50719644	chr12:50719644:C:T	2.46018e-09	-1.95781e-10	-0.709288	0.000149864	-1.95781e-10	-0.365725
50719819	chr12:50719819:T:C	2.82173e-10	-1.52405	-1.35071	8.56754e-06	-1.83949	-1.38798
50719861	chr12:50719861:T:A	1.64543e-09	-1.95781e-10	-1.11152	6.36159e-05	-1.95781e-10	-1.22259
50719990	chr12:50719990:G:A	1.05759e-09	-1.55353	-3.80397e-10	7.78578e-05	-1.02057	-3.80397e-10
50720507	chr12:50720507:A:G	1.89845e-09	-1.95781e-10	-0.968487	8.28761e-05	-1.95781e-10	-0.958104
50720809	chr12:50720809:G:A	1.2878e-09	-1.95781e-10	-1.35659	5.37388e-05	-1.95781e-10	-1.39132
50720913	chr12:50720913:A:G	1.5019e-09	-1.95781e-10	-1.20279	6.24406e-05	-1.95781e-10	-1.24123
50721526	chr12:50721526:A:G	1.87695e-09	-1.95781e-10	-0.979873	9.8227e-05	-1.95781e-10	-0.78817
50721702	chr12:50721702:T:C	1.94924e-09	-1.95781e-10	-0.942086	6.12093e-05	-1.95781e-10	-1.26115
50721799	chr12:50721799:C:T	2.61608e-09	-0.789501	0.141654	3.33788e-05	-0.983384	-0.884148
50721855	chr12:50721855:C:A	1.86897e-09	-1.95781e-10	-0.984135	8.15971e-05	-1.95781e-10	-0.973657
50722152	chr12:50722152:A:G	1.6122e-08	0.826882	0.343779	2.81083e-05	-1.8322	-0.20719
50722392	chr12:50722392:CA:C	1.83178e-09	-1.95781e-10	-1.00423	6.92783e-05	-1.95781e-10	-1.13732
50722583	chr12:50722583:T:G	1.33751e-09	-1.95781e-10	-1.31872	5.64212e-05	-1.95781e-10	-1.34261
50723446	chr12:50723446:A:G	1.36568e-07	4.06124	-0.75394	0.000186299	0.970618	-1.11872
50723543	chr12:50723543:A:G	9.89646e-10	-1.61993	-3.80397e-10	3.57155e-05	-1.79987	-3.80397e-10
50723788	chr12:50723788:G:A	1.3397e-09	-1.95781e-10	-1.31707	6.49528e-05	-1.95781e-10	-1.20179
50724211	chr12:50724211:A:G	1.44969e-08	0.805346	0.259064	2.62564e-05	-1.83179	-0.275754
50724630	chr12:50724630:CACTG:C	1.36115e-09	-1.95781e-10	-1.30119	5.72203e-05	-1.95781e-10	-1.32854
50725815	chr12:50725815:C:T	1.30023e-09	-1.95781e-10	-1.34698	5.52807e-05	-1.95781e-10	-1.36303
50726089	chr12:50726089:G:T	1.48331e-09	-1.95781e-10	-1.21524	5.49834e-05	-1.95781e-10	-1.36842
50726152	chr12:50726152:G:A	2.67358e-09	0.593023	-1.21913	9.2844e-06	-1.81895	-1.32816
50726391	chr12:50726391:T:C	0.0156124	15.0843	-0.130227	3.8063e-05	-0.346009	-1.3902
50726419	chr12:50726419:C:T	0.0140275	12.4703	2.37669	1.07247e-05	-1.64801	-1.3549
50726852	chr12:50726852:G:C	1.5128e-09	-1.95781e-10	-1.19556	5.54008e-05	-1.95781e-10	-1.36086
50727846	chr12:50727846:CA:C	2.31191e-07	5.0046	-1.17088	5.30033e-05	-0.170296	-1.2348
50728622	chr12:50728622:C:T	5.21917e-09	-1.95781e-10	0.0428161	0.000293411	-1.95781e-10	0.306122
50728789	chr12:50728789:T:TA	2.73082e-09	0.627139	-1.23206	9.20698e-06	-1.82213	-1.33336
50728902	chr12:50728902:G:A	1.23731e-09	-1.39658	-3.80397e-10	3.87022e-05	-1.71956	-3.80397e-10
50729188	chr12:50729188:T:C	1.29915e-09	-1.95781e-10	-1.34781	5.52438e-05	-1.95781e-10	-1.3637
50729998	chr12:50729998:T:C	1.96262e-09	-1.95781e-10	-0.935242	6.14029e-05	-1.95781e-10	-1.258
50730417	chr12:50730417:A:G	2.75459e-09	-0.596255	-3.80397e-10	7.60675e-05	-1.04383	-3.80397e-10
50730472	chr12:50730472:C:T	1.59392e-09	-1.95781e-10	-1.14333	6.15112e-05	-1.95781e-10	-1.25623
50730676	chr12:50730676:C:T	1.26573e-09	-1.95781e-10	-1.37387	5.37819e-05	-1.95781e-10	-1.39051
50730816	chr12:50730816:C:CTCATTCT	1.30764e-09	-1.95781e-10	-1.3413	6.23454e-05	-1.95781e-10	-1.24276
50731099	chr12:50731099:T:C	1.24268e-09	-1.95781e-10	-1.39225	5.43202e-05	-1.95781e-10	-1.38056
50732234	chr12:50732234:T:G	2.61281e-09	-1.95781e-10	-0.649095	8.27244e-05	-1.95781e-10	-0.959937
50732419	chr12:50732419:G:A	1.24266e-09	-1.95781e-10	-1.39227	5.41038e-05	-1.95781e-10	-1.38455
50732730	chr12:50732730:G:A	1.24514e-09	-1.95781e-10	-1.39028	5.70428e-05	-1.95781e-10	-1.33165
50733686	chr12:50733686:A:G	1.2809e-09	-1.95781e-10	-1.36196	5.40839e-05	-1.95781e-10	-1.38491
50733955	chr12:50733955:T:C	1.76846e-09	0.337876	-1.37729	9.34299e-06	-1.77397	-1.36685
50734067	chr12:50734067:C:A	1.39444e-09	-1.95781e-10	-1.27703	5.84422e-05	-1.95781e-10	-1.30741
50734358	chr12:50734358:C:T	5.41443e-09	-1.95781e-10	0.0795455	0.000162248	-1.95781e-10	-0.286324
50735004	chr12:50735004:C:T	1.29228e-09	-1.35311	-3.80397e-10	4.47775e-05	-1.57375	-3.80397e-10
50735049	chr12:50735049:A:G	8.01851e-07	6.21465	-1.13725	0.000101966	0.518014	-1.26883
50735372	chr12:50735372:G:C	2.15863e-09	-1.95781e-10	-0.840047	8.15085e-05	-1.95781e-10	-0.974744
50736422	chr12:50736422:G:T	4.53909e-09	-1.95781e-10	-0.0967967	0.00024024	-1.95781e-10	0.106185
50736424	chr12:50736424:G:A	0.00191839	10.3284	2.52908	9.69381e-06	-1.77306	-1.3309
50736577	chr12:50736577:C:G	8.85861e-10	-1.73072	-3.80397e-10	5.13056e-05	-1.43765	-3.80397e-10
50736974	chr12:50736974:G:A	1.6013e-09	-1.95781e-10	-1.1387	6.98389e-05	-1.95781e-10	-1.12926
50738967	chr12:50738967:T:C	9.97895e-10	-1.61163	-3.80397e-10	7.00992e-05	-1.12554	-3.80397e-10
50739102	chr12:50739102:G:A	3.44267e-09	-1.95781e-10	-0.373274	0.000208592	-1.95781e-10	-0.0350718
50739820	chr12:50739820:G:C	1.99701e-09	-1.95781e-10	-0.917871	8.71829e-05	-1.95781e-10	-0.907443
50740040	chr12:50740040:C:T	1.17026e-09	-0.0664849	-1.38581	1.03237e-05	-1.68549	-1.35552
50740315	chr12:50740315:G:A	1.25997e-09	-1.95781e-10	-1.37843	5.64974e-05	-1.95781e-10	-1.34126
50740958	chr12:50740958:A:G	0.0310967	13.3426	2.30048	1.21149e-05	-1.51938	-1.36163
50740996	chr12:50740996:C:T	1.33508e-09	-1.95781e-10	-1.32053	5.53418e-05	-1.95781e-10	-1.36192
50741347	chr12:50741347:G:A	1.84156e-09	-1.95781e-10	-0.998912	8.04233e-05	-1.95781e-10	-0.988148
50741384	chr12:50741384:A:G	1.44483e-09	-1.95781e-10	-1.24153	5.44979e-05	-1.95781e-10	-1.37729
50741926	chr12:50741926:T:C	3.74998e-09	-1.95781e-10	-0.287773	0.000118608	-1.95781e-10	-0.599627
50742157	chr12:50742157:G:A	3.12536e-09	0.84129	-1.31126	8.57278e-06	-1.83484	-1.39202
50742168	chr12:50742168:C:T	1.4584e-08	-1.95781e-10	1.0704	0.00102308	-1.95781e-10	1.55512
50742173	chr12:50742173:G:A	3.58278e-09	0.720954	-1.05434	1.02302e-05	-1.83098	-1.21913
50743099	chr12:50743099:G:GT	1.58541e-09	-1.95781e-10	-1.14868	6.92272e-05	-1.95781e-10	-1.13806
50743110	chr12:50743110:G:T	3.10742e-09	-1.95781e-10	-0.475731	0.000119264	-1.95781e-10	-0.594108
50744056	chr12:50744056:T:C	1.4972e-08	-1.95781e-10	1.09666	0.000336109	-1.95781e-10	0.441983
50745079	chr12:50745079:C:T	9.17366e-06	8.89446	-1.37989	0.0012656	3.07325	-1.3054
50745484	chr12:50745484:G:A	6.14158e-09	-1.95781e-10	0.20556	0.00027742	-1.95781e-10	0.25008
50745496	chr12:50745496:A:G	1.61949e-09	0.21249	-1.3399	9.33318e-06	-1.7525	-1.38938
50745892	chr12:50745892:T:C	1.27021e-09	-1.95781e-10	-1.37034	6.10633e-05	-1.95781e-10	-1.26354
50746020	chr12:50746020:C:A	1.65238e-09	-0.000150049	-1.10716	1.10655e-05	-1.7131	-1.25852
50746109	chr12:50746109:C:T	1.30892e-09	0.0432771	-1.3836	1.07954e-05	-1.7188	-1.27753
50746420	chr12:50746420:T:A	1.28406e-09	-1.95781e-10	-1.35949	6.26274e-05	-1.95781e-10	-1.23825
50746558	chr12:50746558:C:T	3.32487e-09	-1.95781e-10	-0.408092	0.000200523	-1.95781e-10	-0.0745236
50746627	chr12:50746627:C:G	1.50259e-09	-1.95781e-10	-1.20233	5.61171e-05	-1.95781e-10	-1.34801
50747278	chr12:50747278:A:T	1.45977e-09	-1.95781e-10	-1.23124	6.0203e-05	-1.95781e-10	-1.27773
50747626	chr12:50747626:T:C	2.07278e-09	-1.95781e-10	-0.880632	7.65821e-05	-1.95781e-10	-1.03709
50747823	chr12:50747823:T:C	1.45658e-09	-1.95781e-10	-1.23343	6.00903e-05	-1.95781e-10	-1.2796
50748100	chr12:50748100:A:G	5.65862e-09	-1.95781e-10	0.123658	0.000126627	-1.95781e-10	-0.534202
50748125	chr12:50748125:A:G	1.4558e-09	-1.95781e-10	-1.23397	5.48166e-05	-1.95781e-10	-1.37146
50748964	chr12:50748964:G:C	1.47984e-09	-1.95781e-10	-1.21759	8.26155e-05	-1.95781e-10	-0.961254
50750010	chr12:50750010:C:G	1.38342e-08	-1.95781e-10	1.01762	0.000454779	-1.95781e-10	0.74436
50750649	chr12:50750649:T:C	4.30707e-05	7.7418	1.31928	7.1494e-05	-0.0494162	-1.05642
50750966	chr12:50750966:T:C	2.54291e-10	-1.64039	-1.33841	2.28817e-05	-0.967347	-1.27777
50750975	chr12:50750975:G:C	1.3438e-09	-1.95781e-10	-1.31402	6.51708e-05	-1.95781e-10	-1.19844
50751180	chr12:50751180:C:T	1.81044e-09	-1.95781e-10	-1.01595	6.44789e-05	-1.95781e-10	-1.20911
50752728	chr12:50752728:T:C	1.44314e-09	-1.95781e-10	-1.2427	5.44882e-05	-1.95781e-10	-1.37747
50752931	chr12:50752931:AAGT:A	1.92143e-08	2.45294	-1.10681	3.65399e-05	-1.51277	-0.26428
50754149	chr12:50754149:A:G	1.51256e-09	-1.19572	-3.80397e-10	3.46066e-05	-1.83141	-3.80397e-10
50754196	chr12:50754196:C:T	1.33233e-09	-1.95781e-10	-1.3226	6.12834e-05	-1.95781e-10	-1.25994
50754442	chr12:50754442:A:G	1.31924e-09	-1.95781e-10	-1.33246	5.47632e-05	-1.95781e-10	-1.37243
50754653	chr12:50754653:AG:A	1.37546e-09	-1.95781e-10	-1.29073	6.30892e-05	-1.95781e-10	-1.2309
50754654	chr12:50754654:G:A	1.30953e-09	-1.95781e-10	-1.33986	5.9692e-05	-1.95781e-10	-1.28625
50754774	chr12:50754774:A:G	0.00024155	10.5945	0.190812	9.30208e-06	-1.76342	-1.38179
50755303	chr12:50755303:G:C	1.24433e-09	-1.95781e-10	-1.39093	5.39776e-05	-1.95781e-10	-1.38688
50756137	chr12:50756137:C:A	7.99175e-09	-1.95781e-10	0.468888	0.000473013	-1.95781e-10	0.783671
50757252	chr12:50757252:C:T	1.96127e-09	-1.95781e-10	-0.935932	7.19915e-05	-1.95781e-10	-1.0989
50757269	chr12:50757269:A:G	2.91891e-10	-1.45274	-1.38815	1.58908e-05	-1.25824	-1.35147
50757458	chr12:50757458:T:C	4.22789e-09	-1.95781e-10	-0.16782	0.000148515	-1.95781e-10	-0.374768
50757741	chr12:50757741:G:A	4.51128e-05	9.62079	-0.51339	0.000393558	1.98381	-1.38403
50758070	chr12:50758070:G:C	1.49422e-09	-1.95781e-10	-1.20792	6.15915e-05	-1.95781e-10	-1.25493
50758162	chr12:50758162:T:C	2.19517e-09	-1.95781e-10	-0.823264	8.62657e-05	-1.95781e-10	-0.91802
50759239	chr12:50759239:G:A	1.47366e-09	-1.95781e-10	-1.22178	6.75641e-05	-1.95781e-10	-1.16237
50759443	chr12:50759443:T:C	2.18308e-09	-0.828785	-3.80397e-10	0.00028839	0.288861	-3.80397e-10
50759794	chr12:50759794:G:A	3.59353e-05	9.63583	-0.755873	0.000395223	1.99294	-1.38894
50760178	chr12:50760178:A:T	1.29954e-09	-1.95781e-10	-1.34752	5.5852e-05	-1.95781e-10	-1.35275
50760334	chr12:50760334:C:T	8.70691e-09	-1.95781e-10	0.554595	0.000536334	-1.95781e-10	0.909305
50760855	chr12:50760855:T:G	2.08448e-09	-1.95781e-10	-0.875002	7.33417e-05	-1.95781e-10	-1.08032
50760875	chr12:50760875:T:TTC	2.82389e-05	9.27659	-0.637657	0.00031875	1.78065	-1.39169
50761061	chr12:50761061:T:C	4.8297e-09	-1.95781e-10	-0.0347385	8.83235e-05	-1.95781e-10	-0.894445
50761063	chr12:50761063:T:C	7.75946e-09	-1.95781e-10	0.43939	0.00026281	-1.95781e-10	0.195981
50761639	chr12:50761639:C:A	0.000195039	10.3817	0.189714	9.18533e-06	-1.77964	-1.37821
50761880	chr12:50761880:C:T	2.39772e-10	-1.65282	-1.38477	2.18527e-05	-0.947771	-1.34336
50762208	chr12:50762208:T:C	2.34912e-10	-1.6792	-1.37887	2.35449e-05	-0.887008	-1.32953
50762797	chr12:50762797:A:G	2.32828e-10	-1.68151	-1.38547	2.33733e-05	-0.878663	-1.34519
50763267	chr12:50763267:A:G	5.67939e-09	-1.95781e-10	0.127321	0.000156839	-1.95781e-10	-0.320233
50763474	chr12:50763474:G:A	2.19103e-09	-1.95781e-10	-0.825149	7.82574e-05	-1.95781e-10	-1.01545
50763512	chr12:50763512:G:A	2.01708e-09	-1.95781e-10	-0.907871	7.36539e-05	-1.95781e-10	-1.07607
50763898	chr12:50763898:C:T	6.80852e-09	-1.95781e-10	0.308653	0.000284927	-1.95781e-10	0.276782
50764871	chr12:50764871:G:T	2.73376e-09	-1.95781e-10	-0.603846	0.000165275	-1.95781e-10	-0.267841
50764933	chr12:50764933:A:G	1.38509e-08	-1.95781e-10	1.01883	0.000467951	-1.95781e-10	0.772912
50765227	chr12:50765227:A:G	1.32964e-09	-1.95781e-10	-1.32461	5.36866e-05	-1.95781e-10	-1.39229
50765357	chr12:50765357:A:G	2.35997e-10	-1.68581	-1.36765	2.44601e-05	-0.870774	-1.30764
50765770	chr12:50765770:C:T	5.30011e-09	-1.95781e-10	0.0582057	9.36087e-05	-1.95781e-10	-0.836328
50766315	chr12:50766315:CTAAGAT:C	7.54003e-09	-1.95781e-10	0.410704	0.000442583	-1.95781e-10	0.717176
50766554	chr12:50766554:T:G	3.50106e-09	-1.95781e-10	-0.356458	7.88159e-05	-1.95781e-10	-1.00834
50766829	chr12:50766829:A:C	3.23836e-09	-1.95781e-10	-0.434455	0.000106099	-1.95781e-10	-0.711075
50766932	chr12:50766932:C:T	3.45572e-05	9.37427	-0.533425	0.000341611	1.84411	-1.38589
50767604	chr12:50767604:A:G	3.31981e-09	-0.409616	-3.80397e-10	4.29608e-05	-1.61516	-3.80397e-10
50767709	chr12:50767709:CT:C	6.87243e-09	-1.95781e-10	0.317994	0.000298419	-1.95781e-10	0.323046
50767954	chr12:50767954:C:T	0.0351577	11.5132	4.25267	1.56815e-05	-1.68789	-0.935077
50767961	chr12:50767961:C:T	0.000570721	12.5459	-0.900812	0.00970599	5.06301	-1.25797
50768186	chr12:50768186:C:T	1.39085e-09	-1.95781e-10	-1.27961	5.57755e-05	-1.95781e-10	-1.35412
50769828	chr12:50769828:A:G	3.4092e-10	-1.80619	-0.879444	1.96519e-05	-1.59567	-0.801609
50770580	chr12:50770580:T:C	1.60237e-09	-1.13804	-3.80397e-10	4.10267e-05	-1.66123	-3.80397e-10
50771027	chr12:50771027:A:G	2.84011e-05	9.28301	-0.638348	0.000319492	1.78347	-1.39219
50771912	chr12:50771912:G:A	8.55022e-10	-1.76615	-3.80397e-10	4.77365e-05	-1.50976	-3.80397e-10
50772020	chr12:50772020:G:A	6.31202e-09	-1.95781e-10	0.232933	0.000265621	-1.95781e-10	0.206619
50772102	chr12:50772102:G:A	4.13575e-10	-1.14631	-1.34613	9.48857e-06	-1.80453	-1.32084
50772391	chr12:50772391:G:A	3.5646e-09	-1.95781e-10	-0.338471	0.000115253	-1.95781e-10	-0.628324
50772421	chr12:50772421:G:T	8.54365e-10	-1.76692	-3.80397e-10	4.76623e-05	-1.51131	-3.80397e-10
50772812	chr12:50772812:G:A	4.03466e-09	-1.95781e-10	-0.2146	8.66549e-05	-1.95781e-10	-0.913518
50772816	chr12:50772816:A:G	1.28736e-09	-1.95781e-10	-1.35693	5.37986e-05	-1.95781e-10	-1.3902
50772825	chr12:50772825:T:C	2.48219e-10	-1.63392	-1.36904	2.17105e-05	-0.987588	-1.31007
50773030	chr12:50773030:T:G	1.24871e-09	-1.95781e-10	-1.38742	5.39597e-05	-1.95781e-10	-1.38721
50773688	chr12:50773688:C:T	1.26202e-09	-1.95781e-10	-1.37681	5.37e-05	-1.95781e-10	-1.39204
50773835	chr12:50773835:C:T	0.0232697	10.7116	4.64158	1.63578e-05	-1.76283	-0.817911
50774692	chr12:50774692:TTA:T	1.26885e-09	-1.95781e-10	-1.37141	5.36855e-05	-1.95781e-10	-1.39231
50774834	chr12:50774834:G:A	0.0176098	11.0042	4.0702	1.41657e-05	-1.73865	-0.985972
50774986	chr12:50774986:C:T	6.64453e-09	-1.95781e-10	0.284272	0.000279179	-1.95781e-10	0.2564
50775325	chr12:50775325:T:G	4.07597e-09	-1.95781e-10	-0.204413	8.08251e-05	-1.95781e-10	-0.983163
50775335	chr12:50775335:G:T	6.60259e-09	-1.95781e-10	0.277939	0.000277456	-1.95781e-10	0.250211
50775458	chr12:50775458:C:T	1.401e-09	-1.95781e-10	-1.27234	5.40639e-05	-1.95781e-10	-1.38529
50775612	chr12:50775612:G:T	1.50137e-09	-1.95781e-10	-1.20315	5.57486e-05	-1.95781e-10	-1.3546
50775707	chr12:50775707:A:G	1.43928e-09	-1.95781e-10	-1.24538	6.1125e-05	-1.95781e-10	-1.26253
50775964	chr12:50775964:A:G	4.16859e-09	-1.95781e-10	-0.181945	8.8373e-05	-1.95781e-10	-0.893885
50776087	chr12:50776087:C:T	4.47399e-09	-1.95781e-10	-0.111242	0.000305128	-1.95781e-10	0.345279
50777307	chr12:50777307:A:G	2.49959e-05	9.04805	-0.531108	0.000282392	1.65357	-1.38573
50777369	chr12:50777369:A:G	1.48375e-09	-1.95781e-10	-1.21495	6.1851e-05	-1.95781e-10	-1.25072
50777441	chr12:50777441:C:T	4.31955e-09	-1.95781e-10	-0.146371	0.000114744	-1.95781e-10	-0.63275
50777732	chr12:50777732:G:A	2.85268e-09	-1.95781e-10	-0.561263	0.000173388	-1.95781e-10	-0.21992
50778044	chr12:50778044:G:T	0.0255041	10.6276	4.81725	1.71694e-05	-1.76935	-0.76297
50778595	chr12:50778595:ACTT:A	4.85896e-09	-1.95781e-10	-0.0286977	0.000331574	-1.95781e-10	0.4284
50778697	chr12:50778697:C:T	2.89711e-05	9.18706	-0.522523	0.000305587	1.73174	-1.38495
50778780	chr12:50778780:A:G	6.52688e-09	-1.95781e-10	0.266406	0.000274291	-1.95781e-10	0.238737
50778956	chr12:50778956:C:T	4.36885e-09	-1.95781e-10	-0.135022	0.000115773	-1.95781e-10	-0.623817
50779950	chr12:50779950:A:G	2.42574e-10	-1.6577	-1.36827	2.28599e-05	-0.937416	-1.30865
50780190	chr12:50780190:A:G	6.4317e-09	-1.95781e-10	0.251716	0.000270589	-1.95781e-10	0.225151
50780413	chr12:50780413:C:T	1.25443e-09	-1.95781e-10	-1.38284	5.36959e-05	-1.95781e-10	-1.39211
50780486	chr12:50780486:A:G	1.6388e-09	-1.95781e-10	-1.11556	5.75711e-05	-1.95781e-10	-1.32243
50780577	chr12:50780577:G:T	4.36317e-09	-1.95781e-10	-0.136324	0.000115615	-1.95781e-10	-0.625186
50780775	chr12:50780775:A:G	1.53847e-09	-1.95781e-10	-1.17873	5.93888e-05	-1.95781e-10	-1.29135
50780781	chr12:50780781:C:T	1.68094e-09	-1.95781e-10	-1.09017	5.43847e-05	-1.95781e-10	-1.37937
50781020	chr12:50781020:TTAAAA:T	1.24367e-08	-1.95781e-10	0.911127	0.000862982	-1.95781e-10	1.38494
50781260	chr12:50781260:A:G	0.0201275	10.7894	4.4187	1.53994e-05	-1.75624	-0.884886
50781313	chr12:50781313:C:T	2.18119e-07	-1.95781e-10	3.77552	0.000379441	-1.95781e-10	0.563247
50781490	chr12:50781490:G:A	2.982e-09	-1.95781e-10	-0.516928	0.000183148	-1.95781e-10	-0.165157
50781543	chr12:50781543:C:T	2.37763e-08	-1.95781e-10	1.55917	0.00115281	-1.95781e-10	1.67451
50782380	chr12:50782380:C:T	2.0319e-09	-1.95781e-10	-0.900552	7.34839e-05	-1.95781e-10	-1.07838
50782416	chr12:50782416:C:T	1.00053e-09	-1.609	-3.80397e-10	8.29949e-05	-0.956672	-3.80397e-10
50782490	chr12:50782490:C:T	2.52276e-10	-1.60673	-1.38002	1.9789e-05	-1.05715	-1.33318
50783055	chr12:50783055:TTC:T	1.31896e-09	-1.95781e-10	-1.33268	5.37006e-05	-1.95781e-10	-1.39203
50783060	chr12:50783060:TCA:T	2.65162e-09	-0.634351	-3.80397e-10	3.46206e-05	-1.831	-3.80397e-10
50783176	chr12:50783176:G:A	6.78507e-09	-1.95781e-10	0.305202	0.000285222	-1.95781e-10	0.277815
50783845	chr12:50783845:C:T	2.126e-09	-0.855281	-3.80397e-10	0.000198168	-0.086335	-3.80397e-10
50785123	chr12:50785123:A:G	1.00842e-09	-1.60114	-3.80397e-10	7.16633e-05	-1.10347	-3.80397e-10
50786360	chr12:50786360:C:T	3.12687e-05	9.45036	-0.709513	0.000354992	1.88871	-1.39207
50786564	chr12:50786564:C:A	1.37511e-09	-1.95781e-10	-1.29099	5.45353e-05	-1.95781e-10	-1.3766
50786690	chr12:50786690:C:T	3.58752e-09	-1.95781e-10	-0.332061	0.000126246	-1.95781e-10	-0.53722
50787916	chr12:50787916:T:C	0.000506061	11.693	-0.168128	2.06127e-05	-0.973298	-1.37625
50788339	chr12:50788339:C:T	0.000347504	11.721	-0.572015	2.19182e-05	-0.930923	-1.35721
50788587	chr12:50788587:A:T	7.30998e-09	-1.95781e-10	0.379718	0.000307159	-1.95781e-10	0.351915
50788629	chr12:50788629:A:G	0.000358205	11.6742	-0.49485	2.13603e-05	-0.942673	-1.37125
50789086	chr12:50789086:T:G	1.62368e-09	-1.95781e-10	-1.12483	5.76032e-05	-1.95781e-10	-1.32187
50789528	chr12:50789528:C:T	1.07209e-05	8.38909	-0.718663	0.000191053	1.26876	-1.39166
50790265	chr12:50790265:C:T	5.13023e-09	-1.95781e-10	0.0256275	0.00037421	-1.95781e-10	0.549367
50790309	chr12:50790309:A:G	1.37052e-09	-1.95781e-10	-1.29434	5.53443e-05	-1.95781e-10	-1.36188
50790472	chr12:50790472:T:C	1.50207e-09	-1.95781e-10	-1.20268	5.63517e-05	-1.95781e-10	-1.34384
50790794	chr12:50790794:A:G	2.99244e-05	9.26133	-0.564425	0.000320808	1.78348	-1.38809
50790846	chr12:50790846:G:T	2.45971e-07	-1.95781e-10	3.89569	0.000408321	-1.95781e-10	0.636601
50790976	chr12:50790976:AC:A	2.34748e-10	-1.68099	-1.37778	2.37055e-05	-0.882578	-1.32717
50791981	chr12:50791981:C:G	2.44081e-10	-1.64431	-1.37547	2.19034e-05	-0.966407	-1.32241
50792015	chr12:50792015:G:A	6.78873e-09	-1.95781e-10	0.305741	0.000285356	-1.95781e-10	0.278287
50792167	chr12:50792167:C:T	2.42424e-10	-1.65055	-1.37603	2.21414e-05	-0.954379	-1.32362
50793507	chr12:50793507:C:T	2.76514e-05	9.32552	-0.707615	0.000330157	1.81625	-1.39213
50794183	chr12:50794183:C:T	1.27961e-09	-1.95781e-10	-1.36297	5.50797e-05	-1.95781e-10	-1.36667
50794614	chr12:50794614:C:T	0.000428664	11.9718	-0.612893	2.35626e-05	-0.8669	-1.34889
50794743	chr12:50794743:G:T	2.65728e-05	9.34935	-0.771227	0.000335404	1.82933	-1.38944
50794877	chr12:50794877:C:T	6.66057e-09	-1.95781e-10	0.286682	0.000228134	-1.95781e-10	0.0544834
50795461	chr12:50795461:T:A	6.09291e-09	-1.95781e-10	0.197604	0.000264824	-1.95781e-10	0.203615
50795836	chr12:50795836:T:C	2.64551e-10	-1.62028	-1.31896	2.72882e-05	-0.807974	-1.26102
50796298	chr12:50796298:G:A	2.57753e-09	-0.662689	-3.80397e-10	3.64442e-05	-1.77967	-3.80397e-10
50796355	chr12:50796355:C:T	1.23062e-08	-1.95781e-10	0.900582	0.000405345	-1.95781e-10	0.629286
50796823	chr12:50796823:C:T	2.40848e-10	-1.65615	-1.37697	2.23889e-05	-0.941485	-1.3254
50796909	chr12:50796909:C:T	0.000197996	10.5102	0.0762941	9.39197e-06	-1.76977	-1.36583
50796928	chr12:50796928:G:A	1.31037e-09	-1.95781e-10	-1.33921	5.37381e-05	-1.95781e-10	-1.39133
50797741	chr12:50797741:T:G	1.42784e-09	-1.95781e-10	-1.25336	5.38517e-05	-1.95781e-10	-1.38922
50797944	chr12:50797944:G:A	3.15948e-05	9.44413	-0.692904	0.000352238	1.88114	-1.39228
50797998	chr12:50797998:A:T	1.68044e-09	-1.95781e-10	-1.09047	6.0029e-05	-1.95781e-10	-1.28062
50799230	chr12:50799230:C:G	2.26137e-05	9.00763	-0.590846	0.000276635	1.63684	-1.3896
50799654	chr12:50799654:G:A	2.86454e-09	-1.95781e-10	-0.557115	0.000174261	-1.95781e-10	-0.214895
50799680	chr12:50799680:A:G	2.5482e-09	-1.95781e-10	-0.674136	9.76053e-05	-1.95781e-10	-0.79452
50799926	chr12:50799926:C:T	5.93556e-09	0.17144	-3.80397e-10	0.000123727	-0.557374	-3.80397e-10
50800721	chr12:50800721:A:G	4.27011e-09	-1.95781e-10	-0.157883	0.000289049	-1.95781e-10	0.291144
50800926	chr12:50800926:C:A	2.47912e-10	-1.63698	-1.36723	2.19083e-05	-0.982254	-1.30633
50801016	chr12:50801016:A:G	0.00019724	10.6384	-0.0557977	9.78047e-06	-1.72595	-1.36911
50801044	chr12:50801044:G:A	0.000224814	11.6954	-0.981904	2.38437e-05	-0.871152	-1.33278
50801677	chr12:50801677:A:G	5.72707e-09	-1.95781e-10	0.135681	0.000243429	-1.95781e-10	0.119375
50801738	chr12:50801738:C:T	0.0103204	10.8181	3.72206	1.30244e-05	-1.75268	-1.05595
50801965	chr12:50801965:G:A	1.47728e-09	-1.95781e-10	-1.21932	5.58977e-05	-1.95781e-10	-1.35193
50802167	chr12:50802167:G:A	1.38598e-08	-1.95781e-10	1.01947	0.000466229	-1.95781e-10	0.769225
50802291	chr12:50802291:C:T	5.28137e-09	-1.95781e-10	0.0546628	0.000225	-1.95781e-10	0.0406512
50804238	chr12:50804238:A:C	1.26573e-09	-1.95781e-10	-1.37387	5.36868e-05	-1.95781e-10	-1.39229
50804355	chr12:50804355:A:C	4.27011e-09	-1.95781e-10	-0.157883	0.000289049	-1.95781e-10	0.291144
50804835	chr12:50804835:G:A	3.03313e-09	-1.95781e-10	-0.499928	0.000151884	-1.95781e-10	-0.352337
50805231	chr12:50805231:C:T	0.011612	10.8492	3.80883	1.33417e-05	-1.7507	-1.03385
50806187	chr12:50806187:G:C	1.02921e-09	-1.58073	-3.80397e-10	3.74196e-05	-1.75326	-3.80397e-10
50807308	chr12:50807308:G:A	2.45193e-09	-1.95781e-10	-0.712647	0.000143912	-1.95781e-10	-0.406248
50807367	chr12:50807367:G:A	0.0230329	10.8142	4.52874	1.59607e-05	-1.75392	-0.851404
50807655	chr12:50807655:T:TC	9.51533e-10	-1.6592	-3.80397e-10	3.53971e-05	-1.80882	-3.80397e-10
50807824	chr12:50807824:T:G	3.09816e-05	9.29947	-0.567846	0.000309772	1.75189	-1.39151
50807966	chr12:50807966:T:C	1.70073e-05	9.25025	-1.11837	0.000351956	1.7447	-1.25665
50808126	chr12:50808126:A:T	2.37103e-09	-1.95781e-10	-0.746196	0.000116132	-1.95781e-10	-0.620722
50808263	chr12:50808263:C:T	0.0197702	10.6942	4.496	1.56516e-05	-1.76348	-0.861398
50808771	chr12:50808771:ACT:A	0.00518025	10.8993	2.95156	1.13729e-05	-1.74465	-1.19956
50809014	chr12:50809014:A:G	1.38389e-09	-1.95781e-10	-1.28462	5.3919e-05	-1.95781e-10	-1.38797
50809096	chr12:50809096:G:A	3.54164e-09	-1.95781e-10	-0.344932	0.000133087	-1.95781e-10	-0.48445
50809182	chr12:50809182:T:C	1.1774e-08	-1.95781e-10	0.85637	0.000388416	-1.95781e-10	0.586626
50809593	chr12:50809593:T:C	2.10894e-05	8.99357	-0.64657	0.000274976	1.63317	-1.39194
50809905	chr12:50809905:C:G	0.0224215	10.7836	4.53243	1.59365e-05	-1.75642	-0.85042
50810164	chr12:50810164:C:T	1.24341e-09	-1.95781e-10	-1.39167	5.56171e-05	-1.95781e-10	-1.35696
50810170	chr12:50810170:A:G	2.75847e-10	-1.54664	-1.35079	1.92803e-05	-1.13907	-1.2773
50810366	chr12:50810366:T:C	3.52703e-09	-1.95781e-10	-0.349066	9.82114e-05	-1.95781e-10	-0.78833
50810394	chr12:50810394:T:C	1.54075e-09	-1.17725	-3.80397e-10	4.0342e-05	-1.67806	-3.80397e-10
50810512	chr12:50810512:C:T	0.0474565	10.5173	5.54847	2.91756e-05	-1.77299	-0.229134
50810821	chr12:50810821:G:A	1.18367e-09	-1.4409	-3.80397e-10	4.07356e-05	-1.66835	-3.80397e-10
50811155	chr12:50811155:T:C	6.40718e-05	8.86018	0.598059	0.000264499	1.44446	-1.24207
50811180	chr12:50811180:C:T	1.24691e-09	-1.95781e-10	-1.38885	5.4208e-05	-1.95781e-10	-1.38262
50811283	chr12:50811283:C:T	7.24394e-05	10.9114	-1.33044	1.96495e-05	-1.72981	-0.667583
50811666	chr12:50811666:T:C	5.80095e-09	-1.95781e-10	0.148499	0.000243666	-1.95781e-10	0.120347
50811933	chr12:50811933:C:T	5.85797e-09	-1.95781e-10	0.158281	0.000246908	-1.95781e-10	0.133565
50811980	chr12:50811980:C:T	3.99677e-05	8.99869	-0.0123838	0.000293709	1.59352	-1.28638
50812160	chr12:50812160:AC:A	0.00124857	13.013	-0.584969	0.0149389	5.36078	-1.12451
50813088	chr12:50813088:A:G	1.4093e-09	-1.95781e-10	-1.26643	5.41501e-05	-1.95781e-10	-1.38369
50813226	chr12:50813226:C:G	2.47015e-09	-1.95781e-10	-0.705244	0.000121494	-1.95781e-10	-0.575586
50813631	chr12:50813631:T:C	0.022043	10.2912	5.00775	2.37442e-05	-1.7897	-0.41841
50813881	chr12:50813881:G:C	1.2458e-09	-1.95781e-10	-1.38975	5.41247e-05	-1.95781e-10	-1.38416
50813921	chr12:50813921:A:G	0.0247572	10.4678	4.94735	2.34272e-05	-1.77774	-0.443809
50813950	chr12:50813950:C:T	1.4568e-09	-1.95781e-10	-1.23328	5.44991e-05	-1.95781e-10	-1.37727
50814339	chr12:50814339:C:G	7.95425e-10	-1.8384	-3.80397e-10	4.07402e-05	-1.66824	-3.80397e-10
50814982	chr12:50814982:C:T	2.69431e-09	-1.95781e-10	-0.61838	9.84991e-05	-1.95781e-10	-0.785404
50815822	chr12:50815822:T:G	1.26135e-09	-1.95781e-10	-1.37734	5.36932e-05	-1.95781e-10	-1.39217
50815853	chr12:50815853:A:G	2.40241e-10	-1.65982	-1.37582	2.26132e-05	-0.934012	-1.32291
50816055	chr12:50816055:C:G	0.000381018	11.842	-0.600925	0.00531841	4.35793	-1.15445
50817480	chr12:50817480:G:A	1.31023e-09	-1.95781e-10	-1.33932	5.37289e-05	-1.95781e-10	-1.3915
50817755	chr12:50817755:A:C	3.16526e-09	-1.95781e-10	-0.457287	0.000177116	-1.95781e-10	-0.198646
50817909	chr12:50817909:A:G	2.10784e-05	9.14948	-0.802999	0.000298494	1.70571	-1.38242
50817992	chr12:50817992:A:AT	7.35122e-05	8.78766	0.808023	0.000269522	1.40893	-1.18774
50818010	chr12:50818010:T:C	1.30774e-08	-1.95781e-10	0.961365	0.00042908	-1.95781e-10	0.686193
50819604	chr12:50819604:C:T	6.74321e-09	-1.95781e-10	0.299014	0.000283142	-1.95781e-10	0.270498
50819650	chr12:50819650:A:G	6.75596e-09	1.54836	-1.24745	2.10435e-05	-1.75653	-0.57233
50819982	chr12:50819982:T:C	4.87946e-05	8.99958	0.186269	0.000312492	1.59966	-1.23053
50820484	chr12:50820484:G:A	1.30932e-09	-1.95781e-10	-1.34002	5.41268e-05	-1.95781e-10	-1.38412
50820544	chr12:50820544:G:T	4.55324e-09	-1.95781e-10	-0.0936829	0.000119589	-1.95781e-10	-0.591392
50820747	chr12:50820747:A:ATGTT	1.266e-09	-1.95781e-10	-1.37366	5.4237e-05	-1.95781e-10	-1.38209
50822431	chr12:50822431:T:C	1.31297e-09	-1.33723	-3.80397e-10	8.99207e-05	-0.876523	-3.80397e-10
50823107	chr12:50823107:T:C	6.60861e-05	9.117	0.372191	0.000277719	1.54848	-1.29732
50824005	chr12:50824005:A:G	2.60421e-09	-1.95781e-10	-0.652395	0.000141532	-1.95781e-10	-0.422923
50824331	chr12:50824331:C:T	2.0304e-10	-1.82394	-1.37994	8.00096e-05	0.339263	-1.33257
50824540	chr12:50824540:C:G	1.99976e-10	-1.83258	-1.3865	6.97248e-05	0.217689	-1.34858
50825883	chr12:50825883:C:T	1.51258e-09	-1.95781e-10	-1.19571	5.39225e-05	-1.95781e-10	-1.3879
50825918	chr12:50825918:G:A	2.07931e-05	9.16539	-0.832534	0.000307416	1.73271	-1.37996
50825968	chr12:50825968:T:C	1.3924e-09	-1.27849	-3.80397e-10	3.48276e-05	-1.82504	-3.80397e-10
50826147	chr12:50826147:G:T	1.28311e-09	-1.95781e-10	-1.36023	5.39996e-05	-1.95781e-10	-1.38647
50826393	chr12:50826393:AAAAG:A	2.27981e-09	-1.95781e-10	-0.78543	8.67031e-05	-1.95781e-10	-0.912962
50826660	chr12:50826660:C:T	1.1263e-09	-1.49059	-3.80397e-10	3.76928e-05	-1.74598	-3.80397e-10
50826968	chr12:50826968:A:G	2.56863e-09	-1.95781e-10	-0.666151	8.5222e-05	-1.95781e-10	-0.930192
50826978	chr12:50826978:G:A	2.40615e-10	-1.70138	-1.3327	2.62088e-05	-0.860339	-1.24902
50827114	chr12:50827114:C:G	0.000303424	11.6156	-0.602276	0.00486269	4.26859	-1.15469
50827281	chr12:50827281:C:T	1.28616e-08	-1.95781e-10	0.944723	0.000616529	-1.95781e-10	1.04865
50827950	chr12:50827950:T:C	1.96165e-09	-1.95781e-10	-0.935735	9.09952e-05	-1.95781e-10	-0.864645
50828053	chr12:50828053:AT:A	9.68836e-10	-1.64118	-3.80397e-10	3.53631e-05	-1.80978	-3.80397e-10
50828718	chr12:50828718:C:T	1.35346e-08	-1.95781e-10	0.995728	0.000225057	-1.95781e-10	0.0409045
50829044	chr12:50829044:C:T	7.20807e-09	-1.95781e-10	0.365678	0.000170655	-1.95781e-10	-0.235809
50829195	chr12:50829195:C:T	2.26402e-09	-1.95781e-10	-0.792382	8.42453e-05	-1.95781e-10	-0.941719
50829517	chr12:50829517:A:G	1.98379e-09	-1.95781e-10	-0.924516	7.53023e-05	-1.95781e-10	-1.05394
50829544	chr12:50829544:G:A	1.26712e-09	-1.95781e-10	-1.37278	5.37823e-05	-1.95781e-10	-1.39051
50829786	chr12:50829786:T:C	3.39027e-09	-1.95781e-10	-0.388614	0.000195062	-1.95781e-10	-0.102135
50830403	chr12:50830403:T:A	9.2997e-09	-1.95781e-10	0.62046	0.000384705	-1.95781e-10	0.577025
50831124	chr12:50831124:G:A	8.10379e-10	-1.81978	-3.80397e-10	4.14224e-05	-1.65163	-3.80397e-10
50831803	chr12:50831803:G:A	1.94838e-09	-1.95781e-10	-0.942525	7.41802e-05	-1.95781e-10	-1.06895
50831878	chr12:50831878:A:G	1.24996e-09	-1.95781e-10	-1.38641	8.37992e-05	-1.95781e-10	-0.947028
50832251	chr12:50832251:C:T	1.25817e-09	-1.95781e-10	-1.37986	8.7762e-05	-1.95781e-10	-0.900823
50832372	chr12:50832372:G:A	2.33354e-09	-1.95781e-10	-0.762136	7.70879e-05	-1.95781e-10	-1.0305
50833707	chr12:50833707:C:T	4.43506e-10	-1.21626	-1.20631	9.97306e-06	-1.80654	-1.26903
50834429	chr12:50834429:C:G	1.77625e-09	-1.95781e-10	-1.03502	7.34867e-05	-1.95781e-10	-1.07835
50834473	chr12:50834473:T:C	6.38943e-09	-1.95781e-10	0.245123	0.000101277	-1.95781e-10	-0.757587
50834474	chr12:50834474:G:A	1.60586e-09	-1.95781e-10	-1.13586	6.15855e-05	-1.95781e-10	-1.25503
50834488	chr12:50834488:G:A	1.94607e-09	-1.95781e-10	-0.94371	7.41096e-05	-1.95781e-10	-1.06991
50834569	chr12:50834569:C:G	3.71525e-09	-1.95781e-10	-0.297076	0.000217624	-1.95781e-10	0.00731821
50834834	chr12:50834834:G:A	4.03448e-10	-1.20352	-1.31371	9.13429e-06	-1.80946	-1.35395
50835180	chr12:50835180:C:T	1.277e-09	-1.95781e-10	-1.36501	8.6587e-05	-1.95781e-10	-0.914302
50835437	chr12:50835437:G:A	2.67967e-09	-1.95781e-10	-0.62383	0.000104625	-1.95781e-10	-0.725066
50836101	chr12:50836101:C:T	8.10332e-10	-1.81983	-3.80397e-10	3.96987e-05	-1.69413	-3.80397e-10
50836452	chr12:50836452:G:A	3.6458e-10	-1.29048	-1.32805	9.26322e-06	-1.78587	-1.36352
50836493	chr12:50836493:T:C	1.37472e-09	-1.95781e-10	-1.29127	6.52619e-05	-1.95781e-10	-1.19704
50836763	chr12:50836763:G:A	1.94271e-09	-1.95781e-10	-0.945438	7.39718e-05	-1.95781e-10	-1.07177
50837278	chr12:50837278:T:C	4.75971e-10	-1.15272	-1.19921	9.99179e-06	-1.81903	-1.25466
50837768	chr12:50837768:T:C	1.86773e-09	-1.95781e-10	-0.984801	7.12295e-05	-1.95781e-10	-1.10954
50838144	chr12:50838144:G:A	2.17992e-09	-1.95781e-10	-0.830233	0.000117103	-1.95781e-10	-0.6124
50838807	chr12:50838807:G:A	4.39006e-10	-1.23999	-1.19278	1.02322e-05	-1.8005	-1.24942
50838832	chr12:50838832:A:G	4.71261e-10	-1.23099	-1.13087	2.06814e-05	-1.78807	-0.558146
50839131	chr12:50839131:A:G	6.17041e-09	-1.95781e-10	0.210243	9.92346e-05	-1.95781e-10	-0.777965
50839267	chr12:50839267:T:C	1.86045e-09	-1.95781e-10	-0.988702	7.09983e-05	-1.95781e-10	-1.11279
50839800	chr12:50839800:C:A	6.18358e-09	0.212374	-3.80397e-10	0.000145977	-0.392003	-3.80397e-10
50839824	chr12:50839824:G:A	1.54581e-08	-1.95781e-10	1.12861	0.000202326	-1.95781e-10	-0.0655688
50840149	chr12:50840149:G:A	2.67966e-09	-1.95781e-10	-0.623834	0.000104735	-1.95781e-10	-0.724015
50840627	chr12:50840627:C:T	1.7618e-09	-1.95781e-10	-1.04319	6.78462e-05	-1.95781e-10	-1.15821
50840766	chr12:50840766:A:G	2.13962e-09	-1.95781e-10	-0.848895	6.97111e-05	-1.95781e-10	-1.13109
50841261	chr12:50841261:C:T	1.32674e-09	-1.95781e-10	-1.3268	6.20252e-05	-1.95781e-10	-1.24791
50841332	chr12:50841332:C:T	1.31955e-09	-1.95781e-10	-1.33223	6.15e-05	-1.95781e-10	-1.25641
50841534	chr12:50841534:A:G	5.98329e-09	-1.95781e-10	0.179448	9.74152e-05	-1.95781e-10	-0.796469
50841551	chr12:50841551:G:A	1.27087e-09	-1.95781e-10	-1.36982	6.34051e-05	-1.95781e-10	-1.22591
50841935	chr12:50841935:C:T	1.63531e-08	-1.95781e-10	1.18489	0.000211246	-1.95781e-10	-0.0224268
50842323	chr12:50842323:G:T	6.45284e-09	-1.95781e-10	0.254998	0.000102225	-1.95781e-10	-0.748277
50842441	chr12:50842441:T:C	4.86304e-09	-1.95781e-10	-0.0278592	0.000129901	-1.95781e-10	-0.508681
50842525	chr12:50842525:C:T	1.27304e-09	-1.95781e-10	-1.36812	6.30852e-05	-1.95781e-10	-1.23097
50842529	chr12:50842529:G:A	2.22595e-09	-1.95781e-10	-0.809341	7.16016e-05	-1.95781e-10	-1.10433
50843019	chr12:50843019:T:C	2.95462e-10	-1.43763	-1.39111	1.23389e-05	-1.70238	-1.16032
50843212	chr12:50843212:T:C	1.86881e-09	-1.95781e-10	-0.98422	6.67263e-05	-1.95781e-10	-1.17485
50843243	chr12:50843243:T:A	1.3389e-09	-1.95781e-10	-1.31767	5.44115e-05	-1.95781e-10	-1.37888
50843644	chr12:50843644:C:G	1.73999e-09	-1.95781e-10	-1.05565	6.73966e-05	-1.95781e-10	-1.16486
50844033	chr12:50844033:G:A	0.000171457	11.2204	-0.777794	2.05641e-05	-0.968485	-1.38342
50844081	chr12:50844081:T:C	1.81092e-09	-1.95781e-10	-1.01569	7.59033e-05	-1.95781e-10	-1.04599
50844225	chr12:50844225:T:C	1.50094e-09	-1.20343	-3.80397e-10	4.91709e-05	-1.48015	-3.80397e-10
50844335	chr12:50844335:C:G	1.45025e-09	-1.95781e-10	-1.23779	5.75743e-05	-1.95781e-10	-1.32237
50844438	chr12:50844438:A:G	9.83119e-10	-0.253105	-1.37344	1.24081e-05	-1.82346	-1.03364
50844459	chr12:50844459:C:T	6.84043e-10	-0.672363	-1.3169	1.4715e-05	-1.44585	-1.24073
50844610	chr12:50844610:C:T	6.33246e-10	-1.15127	-0.915146	1.20548e-05	-1.82181	-1.06418
50844924	chr12:50844924:T:C	4.00475e-09	-1.95781e-10	-0.222043	7.08993e-05	-1.95781e-10	-1.11419
50845019	chr12:50845019:T:C	1.94028e-09	-1.95781e-10	-0.946689	8.11749e-05	-1.95781e-10	-0.978845
50845206	chr12:50845206:T:C	1.41448e-09	-0.0821416	-1.18062	9.78182e-06	-1.80603	-1.28889
50845487	chr12:50845487:G:T	3.97288e-10	-1.23369	-1.29893	8.92967e-06	-1.80427	-1.3818
50845600	chr12:50845600:G:A	3.89945e-10	-1.27583	-1.27544	9.1089e-06	-1.79306	-1.37314
50846101	chr12:50846101:C:T	3.5781e-09	-0.334691	-3.80397e-10	0.000105998	-0.71203	-3.80397e-10
50846553	chr12:50846553:A:G	1.24722e-09	-1.95781e-10	-1.3886	6.85688e-05	-1.95781e-10	-1.14761
50846895	chr12:50846895:T:C	4.81701e-10	-1.27302	-1.06693	1.08877e-05	-1.79472	-1.19309
50847163	chr12:50847163:A:G	2.35959e-09	-1.95781e-10	-0.751036	0.000137062	-1.95781e-10	-0.455021
50847219	chr12:50847219:T:C	6.39942e-10	-0.710658	-1.34524	1.51055e-05	-1.46739	-1.193
50847337	chr12:50847337:G:A	1.59963e-09	-1.95781e-10	-1.13975	6.74451e-05	-1.95781e-10	-1.16414
50847646	chr12:50847646:A:C	1.81886e-09	-1.01131	-3.80397e-10	4.72712e-05	-1.51955	-3.80397e-10
50847729	chr12:50847729:C:G	5.18708e-10	-1.2399	-1.02604	1.11314e-05	-1.80394	-1.16174
50847901	chr12:50847901:AT:A	1.48731e-09	-1.95781e-10	-1.21255	7.70742e-05	-1.95781e-10	-1.03068
50848352	chr12:50848352:G:A	3.81047e-10	-1.262	-1.31235	8.95812e-06	-1.79684	-1.38605
50848483	chr12:50848483:G:C	1.26435e-09	-0.140135	-1.23483	1.01406e-05	-1.81395	-1.24495
50848620	chr12:50848620:C:T	1.29233e-09	-0.137952	-1.21513	9.96126e-06	-1.81351	-1.26324
50849042	chr12:50849042:G:A	1.40503e-09	-1.95781e-10	-1.26946	0.000131166	-1.95781e-10	-0.498988
50849196	chr12:50849196:C:T	2.02739e-09	-0.00963046	-0.893142	1.06965e-05	-1.77959	-1.22595
50849294	chr12:50849294:G:A	1.66049e-09	-0.0672382	-1.03517	9.82116e-06	-1.78945	-1.30146
50849628	chr12:50849628:A:G	4.88483e-10	-1.30212	-1.02385	1.11865e-05	-1.78959	-1.17115
50849726	chr12:50849726:A:T	2.75981e-10	-1.53462	-1.36232	1.17129e-05	-1.67486	-1.2399
50849797	chr12:50849797:A:T	6.07111e-10	-1.03207	-1.07649	1.38768e-05	-1.57237	-1.17286
50849909	chr12:50849909:C:G	4.3327e-09	-1.95781e-10	-0.143333	0.000117757	-1.95781e-10	-0.606828
50849915	chr12:50849915:C:T	6.10136e-10	-0.753861	-1.34973	1.29547e-05	-1.42485	-1.38914
50850070	chr12:50850070:G:A	4.46686e-09	-1.95781e-10	-0.112836	8.78961e-05	-1.95781e-10	-0.899296
50850097	chr12:50850097:A:G	1.03458e-09	-0.183477	-1.39205	9.28252e-06	-1.77414	-1.37318
50850170	chr12:50850170:T:C	4.27047e-10	-1.07861	-1.38177	1.1332e-05	-1.61783	-1.32999
50850326	chr12:50850326:A:C	1.27528e-09	-0.00635536	-1.36	9.38996e-06	-1.75006	-1.38575
50850417	chr12:50850417:A:G	2.58924e-09	-1.95781e-10	-0.65816	0.000143397	-1.95781e-10	-0.409836
50850478	chr12:50850478:G:T	1.3625e-09	-1.95781e-10	-1.3002	5.53867e-05	-1.95781e-10	-1.36111
50850919	chr12:50850919:C:G	5.2449e-10	-0.915747	-1.3391	1.34367e-05	-1.53053	-1.24693
50850935	chr12:50850935:TGCTGA:T	1.24723e-09	-1.95781e-10	-1.3886	5.39024e-05	-1.95781e-10	-1.38828
50851610	chr12:50851610:G:A	2.53234e-09	-1.95781e-10	-0.68038	0.000140134	-1.95781e-10	-0.432853
50851625	chr12:50851625:G:A	8.06527e-10	-0.790447	-1.03409	1.65953e-05	-1.44391	-1.12243
50851732	chr12:50851732:G:A	5.76867e-05	10.745	-1.39175	6.87044e-05	0.0758294	-1.22147
50851735	chr12:50851735:A:G	8.93012e-10	-0.784458	-0.938219	1.77165e-05	-1.44009	-1.06087
50852500	chr12:50852500:G:A	7.54076e-10	-0.807675	-1.08411	1.54432e-05	-1.45458	-1.1837
50853191	chr12:50853191:A:T	1.20395e-09	-0.0576982	-1.36622	9.2555e-06	-1.76007	-1.39016
50853220	chr12:50853220:A:G	6.58629e-08	3.94717	-1.36912	3.5324e-05	-0.430708	-1.38018
50853583	chr12:50853583:A:C	1.84403e-09	-1.95781e-10	-0.997569	5.51478e-05	-1.95781e-10	-1.36543
50854032	chr12:50854032:T:C	3.88343e-10	-1.21266	-1.34273	1.00654e-05	-1.82717	-1.23918
50855224	chr12:50855224:A:G	4.69453e-09	-1.95781e-10	-0.0631238	8.94139e-05	-1.95781e-10	-0.882175
50855421	chr12:50855421:A:G	1.16252e-09	-0.0839413	-1.37499	9.24084e-06	-1.76539	-1.38643
50855611	chr12:50855611:T:C	1.13406e-09	-0.103619	-1.3801	9.2372e-06	-1.76938	-1.38283
50855631	chr12:50855631:G:A	7.22307e-10	-0.840249	-1.09458	1.53248e-05	-1.47211	-1.17387
50856149	chr12:50856149:A:G	1.13316e-09	-0.105132	-1.37938	9.2274e-06	-1.76977	-1.3835
50856254	chr12:50856254:C:G	1.14116e-09	-0.0991246	-1.37835	9.23139e-06	-1.76854	-1.3843
50856274	chr12:50856274:A:G	1.21092e-09	-0.041169	-1.37697	9.34265e-06	-1.75551	-1.38535
50856281	chr12:50856281:C:T	2.15429e-09	-1.95781e-10	-0.842061	5.56612e-05	-1.95781e-10	-1.35617
50856290	chr12:50856290:T:C	4.02817e-05	10.3845	-1.39036	5.87525e-05	-0.0630349	-1.23908
50856795	chr12:50856795:C:T	1.00332e-07	3.11744	-0.118475	0.000690577	1.57681	-0.414736
50857018	chr12:50857018:A:T	1.13995e-09	-0.100075	-1.37846	9.2295e-06	-1.7688	-1.38425
50857380	chr12:50857380:C:T	5.07684e-09	-1.95781e-10	0.0151664	9.36701e-05	-1.95781e-10	-0.835672
50857495	chr12:50857495:A:G	1.36048e-09	-1.95781e-10	-1.30168	5.79451e-05	-1.95781e-10	-1.31596
50858376	chr12:50858376:G:A	8.14023e-09	0.487296	-3.80397e-10	0.000183145	-0.165171	-3.80397e-10
50859336	chr12:50859336:C:A	1.23344e-09	-0.0164962	-1.38322	9.43922e-06	-1.75097	-1.3796
50859404	chr12:50859404:C:T	0.0001262	11.3223	-1.18618	2.71738e-05	-0.862579	-1.21062
50859900	chr12:50859900:G:C	1.20423e-09	-0.0406255	-1.38306	9.38846e-06	-1.75625	-1.37972
50859978	chr12:50859978:A:G	2.47456e-09	-0.703461	-3.80397e-10	0.000237198	0.0934441	-3.80397e-10
50860004	chr12:50860004:C:T	1.39786e-09	-1.95781e-10	-1.27458	5.94552e-05	-1.95781e-10	-1.29023
50860991	chr12:50860991:G:T	1.25759e-09	0.00519113	-1.38552	9.51095e-06	-1.74647	-1.37654
50861065	chr12:50861065:G:A	1.12206e-09	-0.110888	-1.38347	9.24426e-06	-1.77226	-1.37919
50861339	chr12:50861339:T:G	7.99013e-10	-0.860824	-0.973077	1.65211e-05	-1.48059	-1.09023
50862282	chr12:50862282:A:G	1.28439e-09	0.0308566	-1.39009	9.96584e-06	-1.72953	-1.34676
50862312	chr12:50862312:C:G	1.19568e-09	-0.0445369	-1.38627	9.42101e-06	-1.75668	-1.37583
50862327	chr12:50862327:C:T	1.30209e-09	-1.95781e-10	-1.34555	5.60115e-05	-1.95781e-10	-1.34989
50862956	chr12:50862956:G:A	3.46657e-09	-0.366358	-3.80397e-10	0.000365837	0.526738	-3.80397e-10
50863056	chr12:50863056:T:C	4.32206e-10	-1.14874	-1.29964	1.0709e-05	-1.83498	-1.16938
50863339	chr12:50863339:G:A	2.33379e-09	-1.95781e-10	-0.762027	0.000128604	-1.95781e-10	-0.518712
50863421	chr12:50863421:T:A	4.10549e-08	3.48067	-1.37528	2.80336e-05	-0.667259	-1.37479
50863475	chr12:50863475:G:T	1.87591e-09	-1.95781e-10	-0.980431	6.38835e-05	-1.95781e-10	-1.21839
50863492	chr12:50863492:T:C	6.44684e-09	-1.95781e-10	0.254068	8.91288e-05	-1.95781e-10	-0.885369
50864554	chr12:50864554:C:T	4.96617e-05	10.5917	-1.38828	6.07283e-05	0.0229424	-1.29198
50864698	chr12:50864698:A:G	1.24449e-09	0.000337699	-1.39114	9.93765e-06	-1.7444	-1.33472
50864803	chr12:50864803:G:A	2.33614e-09	-1.95781e-10	-0.761023	9.74116e-05	-1.95781e-10	-0.796506
50864972	chr12:50864972:A:G	1.61898e-09	-0.6951	-0.432628	2.39563e-05	-1.38031	-0.818909
50865387	chr12:50865387:G:A	4.31294e-10	-1.15555	-1.29494	1.07856e-05	-1.83437	-1.16287
50865414	chr12:50865414:A:G	4.78669e-08	3.62542	-1.36652	2.98264e-05	-0.598216	-1.38184
50865559	chr12:50865559:G:A	2.75296e-09	-1.95781e-10	-0.596846	0.000131587	-1.95781e-10	-0.495781
50865907	chr12:50865907:G:A	4.82654e-05	10.5546	-1.37961	5.82208e-05	0.00774495	-1.31895
50866955	chr12:50866955:A:G	7.3425e-10	-0.730694	-1.18773	1.4965e-05	-1.40465	-1.26509
50867113	chr12:50867113:T:C	1.32548e-09	-1.95781e-10	-1.32775	6.01253e-05	-1.95781e-10	-1.27902
50868619	chr12:50868619:G:C	1.29594e-09	-1.95781e-10	-1.35029	5.54875e-05	-1.95781e-10	-1.35929
50868795	chr12:50868795:A:G	4.62756e-08	3.58541	-1.36032	2.91743e-05	-0.616968	-1.3852
50868962	chr12:50868962:G:T	1.34437e-09	0.0775105	-1.39111	1.01159e-05	-1.72684	-1.3345
50869270	chr12:50869270:C:T	1.30103e-09	0.0249416	-1.37131	9.54797e-06	-1.72765	-1.39147
50869306	chr12:50869306:G:A	1.81477e-09	-1.95781e-10	-1.01357	6.25925e-05	-1.95781e-10	-1.23881
50870015	chr12:50870015:G:A	1.59948e-09	-0.634812	-0.505031	2.36098e-05	-1.34068	-0.873107
50870386	chr12:50870386:C:T	1.28242e-09	-1.95781e-10	-1.36077	5.38322e-05	-1.95781e-10	-1.38958
50870433	chr12:50870433:A:G	3.16722e-05	10.0908	-1.33717	5.27754e-05	-0.185918	-1.22349
50870711	chr12:50870711:T:C	4.66056e-05	10.5101	-1.37015	5.62089e-05	-0.012737	-1.33364
50871376	chr12:50871376:G:A	1.26934e-09	0.00733836	-1.37836	9.52561e-06	-1.73229	-1.38918
50871520	chr12:50871520:T:C	7.61451e-10	-0.734713	-1.14734	1.54153e-05	-1.40746	-1.23263
50872104	chr12:50872104:A:G	1.30142e-09	0.0248453	-1.37091	9.54269e-06	-1.72813	-1.39155
50872279	chr12:50872279:C:T	1.27068e-09	0.00783133	-1.3778	9.52331e-06	-1.7322	-1.38951
50872340	chr12:50872340:C:T	3.79373e-09	-1.95781e-10	-0.276172	0.000221401	-1.95781e-10	0.0245255
50872372	chr12:50872372:G:A	1.29433e-09	-1.95781e-10	-1.35153	5.54252e-05	-1.95781e-10	-1.36042
50872386	chr12:50872386:G:A	4.71249e-10	-1.16396	-1.19794	8.88022e-06	-1.8361	-1.35552
50873027	chr12:50873027:G:A	1.74048e-09	-1.95781e-10	-1.05536	7.0192e-05	-1.95781e-10	-1.12422
50873069	chr12:50873069:A:G	8.24304e-10	-0.720939	-1.0818	1.63983e-05	-1.39904	-1.17923
50873174	chr12:50873174:G:T	0.0001607	11.7499	-1.37214	0.000120965	0.477926	-1.05787
50873313	chr12:50873313:AC:A	1.59792e-09	-1.95781e-10	-1.14082	6.8226e-05	-1.95781e-10	-1.15263
50873552	chr12:50873552:C:T	2.44098e-05	9.87492	-1.3817	4.45349e-05	-0.277094	-1.30208
50873754	chr12:50873754:T:C	1.27098e-09	0.00627059	-1.376	9.51186e-06	-1.73271	-1.3902
50873989	chr12:50873989:A:G	1.27181e-09	-1.95781e-10	-1.36908	6.05498e-05	-1.95781e-10	-1.27198
50874166	chr12:50874166:G:A	3.95538e-09	-1.95781e-10	-0.234447	0.000233126	-1.95781e-10	0.0761259
50874497	chr12:50874497:T:A	1.46486e-09	-1.95781e-10	-1.22776	5.8035e-05	-1.95781e-10	-1.3144
50874707	chr12:50874707:T:C	1.29454e-09	0.0399128	-1.39128	1.00145e-05	-1.73595	-1.33547
50875318	chr12:50875318:T:C	1.36e-09	-1.95781e-10	-1.30204	5.78052e-05	-1.95781e-10	-1.31837
50875581	chr12:50875581:C:T	4.53849e-09	-1.95781e-10	-0.0969287	0.000122745	-1.95781e-10	-0.565342
50875651	chr12:50875651:A:C	8.1826e-10	-0.680329	-1.12977	1.61935e-05	-1.37272	-1.21813
50876542	chr12:50876542:C:T	5.20446e-10	-1.11556	-1.14703	9.03774e-06	-1.8388	-1.33524
50876576	chr12:50876576:G:A	4.9504e-10	-1.15516	-1.15748	9.01076e-06	-1.83669	-1.34034
50876673	chr12:50876673:G:A	3.95201e-08	3.45502	-1.38774	2.75105e-05	-0.681668	-1.37922
50877088	chr12:50877088:G:A	6.55488e-10	-1.10637	-0.925526	1.05345e-05	-1.83909	-1.1817
50877208	chr12:50877208:G:A	1.26455e-09	-1.95781e-10	-1.37481	6.14086e-05	-1.95781e-10	-1.2579
50877514	chr12:50877514:G:A	7.97102e-10	-1.8363	-3.80397e-10	4.23682e-05	-1.62905	-3.80397e-10
50877715	chr12:50877715:C:T	3.85718e-08	3.4296	-1.3866	2.7156e-05	-0.692937	-1.38092
50877734	chr12:50877734:T:A	5.44346e-09	-1.95781e-10	0.0848928	0.000126702	-1.95781e-10	-0.533616
50877768	chr12:50877768:C:T	1.27292e-09	-1.95781e-10	-1.36821	6.04194e-05	-1.95781e-10	-1.27414
50877865	chr12:50877865:A:C	1.28991e-09	0.021995	-1.37694	1.10173e-05	-1.74005	-1.23593
50878809	chr12:50878809:G:A	1.75154e-09	-1.95781e-10	-1.04903	5.41102e-05	-1.95781e-10	-1.38443
50878827	chr12:50878827:A:T	4.82252e-08	3.64942	-1.38306	2.99947e-05	-0.589667	-1.38476
50878929	chr12:50878929:A:G	1.1219e-09	-0.648812	-0.845684	1.83667e-05	-1.35092	-1.114
50879201	chr12:50879201:C:T	8.42004e-07	6.39287	-1.26661	3.26811e-05	-0.929719	-0.958936
50879648	chr12:50879648:A:G	7.80638e-07	6.28574	-1.23515	3.33812e-05	-0.965054	-0.902406
50879684	chr12:50879684:A:G	8.90006e-08	4.20745	-1.32833	4.51582e-05	-0.173345	-1.39194
50880440	chr12:50880440:G:A	1.27298e-09	-1.95781e-10	-1.36816	6.04407e-05	-1.95781e-10	-1.27379
50880547	chr12:50880547:C:T	4.94298e-10	-1.11543	-1.19871	9.99498e-06	-1.83844	-1.23493
50880614	chr12:50880614:T:C	2.36897e-09	-1.95781e-10	-0.747066	9.86108e-05	-1.95781e-10	-0.78427
50880618	chr12:50880618:A:G	2.37576e-09	-1.95781e-10	-0.744204	9.88837e-05	-1.95781e-10	-0.781507
50880649	chr12:50880649:TACCAAAGAC:T	6.38241e-07	6.01478	-1.16558	2.32209e-05	-1.00884	-1.22156
50880662	chr12:50880662:T:C	1.26806e-09	-1.95781e-10	-1.37204	6.09946e-05	-1.95781e-10	-1.26467
50881067	chr12:50881067:T:C	1.24396e-09	-1.95781e-10	-1.39122	9.87462e-05	-1.95781e-10	-0.782899
50881690	chr12:50881690:T:G	8.25226e-10	-0.680134	-1.12149	1.31682e-05	-1.40707	-1.39057
50881703	chr12:50881703:G:T	1.0108e-09	-0.744714	-0.854065	1.71799e-05	-1.41084	-1.12087
50881708	chr12:50881708:C:T	1.83983e-09	-1.95781e-10	-0.999851	7.97709e-05	-1.95781e-10	-0.996293
50882815	chr12:50882815:T:C	1.24519e-09	-1.95781e-10	-1.39024	5.36852e-05	-1.95781e-10	-1.39231
50882863	chr12:50882863:C:T	1.40764e-09	-1.95781e-10	-1.26761	6.51355e-05	-1.95781e-10	-1.19898
50883091	chr12:50883091:G:T	1.26654e-09	-1.95781e-10	-1.37324	6.11745e-05	-1.95781e-10	-1.26172
50883976	chr12:50883976:C:T	1.26656e-09	-1.95781e-10	-1.37322	6.11729e-05	-1.95781e-10	-1.26175
50883983	chr12:50883983:G:C	1.06865e-06	6.57479	-1.21017	3.84057e-05	-0.864378	-0.862867
50884137	chr12:50884137:A:C	2.86755e-05	10.0359	-1.38167	5.7422e-05	-0.186571	-1.13845
50884259	chr12:50884259:A:C	2.99352e-05	10.0762	-1.37898	6.07574e-05	-0.181377	-1.08719
50884284	chr12:50884284:G:A	3.30208e-05	10.1761	-1.38073	6.24787e-05	-0.14246	-1.09817
50884596	chr12:50884596:G:C	1.00292e-09	-0.736495	-0.870114	1.70823e-05	-1.40522	-1.13218
50884876	chr12:50884876:A:AT	2.56041e-09	-0.669356	-3.80397e-10	5.044e-05	-1.45467	-3.80397e-10
50885146	chr12:50885146:T:C	1.05668e-09	-1.55439	-3.80397e-10	3.52716e-05	-1.81237	-3.80397e-10
50885150	chr12:50885150:A:G	2.34107e-09	-0.758914	-3.80397e-10	7.21066e-05	-1.09731	-3.80397e-10
50885573	chr12:50885573:G:A	1.4104e-09	-1.95781e-10	-1.26565	5.66325e-05	-1.95781e-10	-1.33887
50885584	chr12:50885584:G:A	1.03235e-09	-0.666181	-0.911506	1.73748e-05	-1.36041	-1.16002
50885946	chr12:50885946:G:A	1.36129e-09	-1.95781e-10	-1.30109	5.78557e-05	-1.95781e-10	-1.3175
50886320	chr12:50886320:C:T	1.41335e-09	-1.95781e-10	-1.26356	5.66565e-05	-1.95781e-10	-1.33845
50886331	chr12:50886331:T:C	1.0131e-09	-0.619102	-0.977403	1.75856e-05	-1.33144	-1.17693
50886633	chr12:50886633:C:G	5.21279e-05	10.5133	-1.26138	2.28452e-05	-1.08196	-1.16475
50886965	chr12:50886965:A:G	2.67309e-05	9.92079	-1.33673	4.98031e-05	-0.242337	-1.22504
50887094	chr12:50887094:T:C	1.35311e-09	-1.95781e-10	-1.30712	5.75421e-05	-1.95781e-10	-1.32293
50887649	chr12:50887649:G:A	6.24951e-10	-1.06142	-1.01819	1.10498e-05	-1.83975	-1.13329
50887782	chr12:50887782:ATATTT:A	9.94019e-10	-0.617671	-0.997851	1.73824e-05	-1.32893	-1.19106
50887836	chr12:50887836:C:T	1.25276e-09	-1.95781e-10	-1.38418	6.33744e-05	-1.95781e-10	-1.22639
50888194	chr12:50888194:G:A	1.24261e-09	-1.95781e-10	-1.39231	6.89216e-05	-1.95781e-10	-1.14248
50888735	chr12:50888735:C:A	5.67561e-10	-1.07159	-1.10434	1.03012e-05	-1.83961	-1.20358
50889147	chr12:50889147:A:T	1.42591e-09	-1.95781e-10	-1.25471	6.69949e-05	-1.95781e-10	-1.17084
50889945	chr12:50889945:T:G	8.37639e-10	-0.618469	-1.16822	1.3701e-05	-1.37063	-1.38735
50890089	chr12:50890089:C:T	1.25406e-09	-1.95781e-10	-1.38314	6.20806e-05	-1.95781e-10	-1.24702
50890218	chr12:50890218:A:G	1.26019e-09	-1.95781e-10	-1.37826	5.47261e-05	-1.95781e-10	-1.37311
50890219	chr12:50890219:T:C	1.26032e-09	-1.95781e-10	-1.37816	6.19682e-05	-1.95781e-10	-1.24883
50890253	chr12:50890253:CTCTT:C	4.02953e-10	-1.18957	-1.32889	8.82089e-06	-1.83362	-1.36471
50890321	chr12:50890321:C:T	5.32865e-10	-1.16393	-1.07508	1.06001e-05	-1.83545	-1.17914
50890528	chr12:50890528:C:T	8.68406e-10	-0.765564	-0.985054	1.59312e-05	-1.42518	-1.18199
50890639	chr12:50890639:G:T	1.25653e-09	-1.95781e-10	-1.38117	6.25732e-05	-1.95781e-10	-1.23911
50890811	chr12:50890811:A:G	2.46242e-09	0.116326	-0.824704	1.00528e-05	-1.71955	-1.34804
50891010	chr12:50891010:G:A	1.37416e-09	-1.95781e-10	-1.29168	5.83159e-05	-1.95781e-10	-1.30958
50891333	chr12:50891333:T:A	5.60758e-10	-1.10126	-1.08673	1.04616e-05	-1.83901	-1.18873
50892437	chr12:50892437:A:G	3.2334e-09	-0.435987	-3.80397e-10	0.000334082	0.435934	-3.80397e-10
50892967	chr12:50892967:T:C	2.50979e-05	9.91028	-1.38926	5.33327e-05	-0.237439	-1.16146
50893364	chr12:50893364:A:G	2.02542e-09	-1.95781e-10	-0.903743	8.12186e-05	-1.95781e-10	-0.978307
50893533	chr12:50893533:C:T	1.91909e-09	-1.95781e-10	-0.95767	7.71589e-05	-1.95781e-10	-1.02958
50894226	chr12:50894226:A:G	1.96801e-09	-1.95781e-10	-0.9325	5.45492e-05	-1.95781e-10	-1.37635
50894702	chr12:50894702:G:T	9.62432e-09	-1.95781e-10	0.654771	0.000172192	-1.95781e-10	-0.226844
50895120	chr12:50895120:C:T	4.61154e-09	-1.95781e-10	-0.0809603	0.000271764	-1.95781e-10	0.229484
50895655	chr12:50895655:G:A	1.24807e-09	-1.95781e-10	-1.38793	6.35207e-05	-1.95781e-10	-1.22409
50896428	chr12:50896428:C:A	8.7076e-10	-0.773081	-0.974831	1.55301e-05	-1.42779	-1.20488
50896489	chr12:50896489:G:A	1.53358e-09	-1.95781e-10	-1.18192	6.53346e-05	-1.95781e-10	-1.19593
50896610	chr12:50896610:T:C	8.03387e-09	-1.95781e-10	0.474144	0.000150766	-1.95781e-10	-0.359721
50896613	chr12:50896613:A:T	8.47502e-10	-0.83821	-0.936775	1.52934e-05	-1.46799	-1.18004
50898310	chr12:50898310:C:T	8.12912e-09	-1.95781e-10	0.48593	0.000151646	-1.95781e-10	-0.353903
50899271	chr12:50899271:T:C	3.04568e-09	-1.95781e-10	-0.4958	0.000123426	-1.95781e-10	-0.559812
50899349	chr12:50899349:G:C	2.78344e-10	-1.51347	-1.37495	9.01693e-06	-1.78425	-1.3921
50899807	chr12:50899807:A:G	2.25405e-09	0.185796	-0.982592	1.00437e-05	-1.70084	-1.36766
50899978	chr12:50899978:A:C	8.23979e-10	-1.80313	-3.80397e-10	4.34671e-05	-1.60345	-3.80397e-10
50900005	chr12:50900005:T:C	2.15717e-09	0.119086	-0.95981	9.92772e-06	-1.718	-1.36212
50900227	chr12:50900227:GC:G	8.19433e-10	-0.824255	-0.98441	1.4944e-05	-1.45935	-1.21179
50900318	chr12:50900318:A:G	3.95638e-10	-1.17465	-1.36213	8.6377e-06	-1.83526	-1.38406
50900403	chr12:50900403:C:T	2.00453e-09	-1.95781e-10	-0.914111	8.02311e-05	-1.95781e-10	-0.990541
50900611	chr12:50900611:G:A	8.42567e-10	-0.840324	-0.940501	1.52291e-05	-1.46921	-1.18303
50900654	chr12:50900654:A:G	2.10718e-09	-1.95781e-10	-0.86417	8.58195e-05	-1.95781e-10	-0.923205
50900810	chr12:50900810:C:G	9.10953e-10	-0.753356	-0.94943	1.59571e-05	-1.41623	-1.18932
50901891	chr12:50901891:C:T	3.95677e-10	-1.14465	-1.39203	8.54496e-06	-1.83781	-1.3923
50902050	chr12:50902050:C:T	7.52375e-08	3.14279	-0.431666	5.43886e-05	-0.809761	-0.569536
50902061	chr12:50902061:G:A	4.28829e-08	3.49136	-1.34241	3.40941e-05	-0.967057	-0.879271
50902195	chr12:50902195:C:G	2.11471e-09	-1.95781e-10	-0.860604	8.61186e-05	-1.95781e-10	-0.919726
50902495	chr12:50902495:C:T	7.96314e-10	-1.83728	-3.80397e-10	3.62284e-05	-1.78561	-3.80397e-10
50902809	chr12:50902809:G:A	2.53815e-09	-1.95781e-10	-0.678087	8.75776e-05	-1.95781e-10	-0.902926
50903176	chr12:50903176:AG:A	1.43228e-09	-1.95781e-10	-1.25025	6.03925e-05	-1.95781e-10	-1.27459
50903398	chr12:50903398:C:T	1.43774e-08	1.05614	-3.80397e-10	7.98241e-05	-0.995626	-3.80397e-10
50903999	chr12:50903999:G:A	8.08783e-10	-1.82175	-3.80397e-10	4.12462e-05	-1.65589	-3.80397e-10
50904148	chr12:50904148:G:A	2.27733e-09	-1.95781e-10	-0.786517	7.22237e-05	-1.95781e-10	-1.09568
50904202	chr12:50904202:T:C	1.04088e-07	4.37801	-1.34229	4.92738e-05	-0.0879788	-1.39008
50904300	chr12:50904300:A:G	1.2443e-09	-1.95781e-10	-1.39095	5.4375e-05	-1.95781e-10	-1.37955
50904369	chr12:50904369:G:A	2.46173e-09	-1.95781e-10	-0.708656	9.49901e-05	-1.95781e-10	-0.821678
50904387	chr12:50904387:T:G	8.70384e-10	-0.832594	-0.91575	1.55693e-05	-1.46488	-1.16526
50904561	chr12:50904561:T:C	4.51244e-09	-1.95781e-10	-0.102684	0.000265202	-1.95781e-10	0.205042
50904964	chr12:50904964:T:C	2.06928e-09	-1.95781e-10	-0.882324	5.51801e-05	-1.95781e-10	-1.36485
50905068	chr12:50905068:G:A	3.39005e-09	-0.388679	-3.80397e-10	0.000353476	0.492363	-3.80397e-10
50905274	chr12:50905274:G:T	1.43255e-09	-1.95781e-10	-1.25006	6.04035e-05	-1.95781e-10	-1.2744
50905454	chr12:50905454:G:A	2.36966e-09	-1.95781e-10	-0.746777	9.37801e-05	-1.95781e-10	-0.834499
50906407	chr12:50906407:G:A	1.05944e-09	-1.55178	-3.80397e-10	5.75071e-05	-1.32354	-3.80397e-10
50906704	chr12:50906704:G:A	1.26111e-09	-1.95781e-10	-1.37753	6.18404e-05	-1.95781e-10	-1.25089
50907051	chr12:50907051:T:C	4.44186e-08	3.55188	-1.36775	2.85333e-05	-0.632658	-1.39172
50907439	chr12:50907439:T:A	5.24799e-08	3.65719	-1.30629	3.00711e-05	-0.580526	-1.39136
50907648	chr12:50907648:G:C	4.84173e-08	3.56927	-1.29894	2.88309e-05	-0.623564	-1.39044
50907844	chr12:50907844:G:A	5.51035e-10	-0.981134	-1.22435	8.53063e-06	-1.8395	-1.39229
50908277	chr12:50908277:T:C	5.5546e-10	-0.951215	-1.24627	8.54732e-06	-1.83865	-1.39118
50908611	chr12:50908611:T:G	1.43254e-09	-1.95781e-10	-1.25007	6.04032e-05	-1.95781e-10	-1.27441
50908899	chr12:50908899:C:T	1.25709e-09	-1.95781e-10	-1.38072	6.25097e-05	-1.95781e-10	-1.24013
50908922	chr12:50908922:C:T	5.24394e-09	-1.95781e-10	0.0475511	0.000313598	-1.95781e-10	0.37266
50909231	chr12:50909231:C:T	1.36325e-09	-1.29965	-3.80397e-10	4.55849e-05	-1.55588	-3.80397e-10
50909296	chr12:50909296:A:G	7.19088e-10	-0.743052	-1.19624	1.28028e-05	-1.4433	-1.38249
50909306	chr12:50909306:T:C	1.2447e-09	-1.95781e-10	-1.39063	5.49926e-05	-1.95781e-10	-1.36825
50909366	chr12:50909366:C:G	4.61785e-10	-0.990305	-1.39187	8.54363e-06	-1.83801	-1.39225
50909696	chr12:50909696:A:G	1.16331e-09	-0.934873	-0.523383	1.96831e-05	-1.5243	-0.871388
50909927	chr12:50909927:G:C	4.56704e-10	-1.01419	-1.37905	8.54669e-06	-1.83924	-1.39067
50910003	chr12:50910003:C:T	1.81772e-09	-1.95781e-10	-1.01194	6.48875e-05	-1.95781e-10	-1.2028
50910429	chr12:50910429:T:A	3.92792e-09	-1.95781e-10	-0.241412	0.000229216	-1.95781e-10	0.0592142
50910476	chr12:50910476:T:C	4.39807e-10	-1.0557	-1.37524	8.64442e-06	-1.83986	-1.37868
50911295	chr12:50911295:T:C	1.31459e-09	0.043447	-1.37945	1.06998e-05	-1.73216	-1.27307
50911413	chr12:50911413:C:T	1.25295e-09	-1.95781e-10	-1.38402	5.37188e-05	-1.95781e-10	-1.39169
50911468	chr12:50911468:G:A	1.90513e-09	-1.95781e-10	-0.964972	5.50857e-05	-1.95781e-10	-1.36656
50911716	chr12:50911716:G:A	1.68506e-09	-1.95781e-10	-1.08772	5.38538e-05	-1.95781e-10	-1.38918
50911809	chr12:50911809:CT:C	1.24577e-09	-1.95781e-10	-1.38977	5.45475e-05	-1.95781e-10	-1.37638
50911894	chr12:50911894:C:T	3.94748e-09	-1.95781e-10	-0.236444	0.000230552	-1.95781e-10	0.0650263
50911983	chr12:50911983:T:A	4.49958e-10	-1.03289	-1.37524	8.64651e-06	-1.83962	-1.37868
50911995	chr12:50911995:T:C	4.33093e-10	-1.0716	-1.37473	8.64556e-06	-1.83984	-1.37857
50912120	chr12:50912120:G:A	3.35368e-08	3.23512	-1.332	2.46321e-05	-0.779306	-1.39209
50912140	chr12:50912140:G:A	4.60731e-10	-1.05816	-1.3263	9.0322e-06	-1.83987	-1.33478
50912156	chr12:50912156:A:G	4.38847e-10	-1.05323	-1.3799	8.60636e-06	-1.83985	-1.3831
50912373	chr12:50912373:C:T	2.27639e-09	-1.95781e-10	-0.786931	0.000119616	-1.95781e-10	-0.591166
50912697	chr12:50912697:C:T	1.24427e-09	-1.95781e-10	-1.39098	5.61246e-05	-1.95781e-10	-1.34788
50912869	chr12:50912869:A:G	2.14625e-09	-1.95781e-10	-0.845801	8.52953e-05	-1.95781e-10	-0.929332
50913103	chr12:50913103:G:A	2.15476e-09	-1.95781e-10	-0.841844	5.57207e-05	-1.95781e-10	-1.3551
50913160	chr12:50913160:C:T	1.30077e-09	-1.95781e-10	-1.34657	5.43723e-05	-1.95781e-10	-1.3796
50913278	chr12:50913278:C:T	3.97194e-09	-1.95781e-10	-0.230269	0.000231689	-1.95781e-10	0.0699459
50913355	chr12:50913355:G:C	1.28037e-09	-1.95781e-10	-1.36237	5.38517e-05	-1.95781e-10	-1.38922
50913366	chr12:50913366:T:C	3.06909e-05	10.0941	-1.37194	5.65529e-05	-0.275633	-1.06464
50913436	chr12:50913436:C:T	1.26584e-09	-1.95781e-10	-1.37379	5.45995e-05	-1.95781e-10	-1.37543
50913750	chr12:50913750:T:C	1.95545e-09	-0.938903	-3.80397e-10	3.80632e-05	-1.7362	-3.80397e-10
50914215	chr12:50914215:C:G	4.17413e-10	-1.25795	-1.22525	1.29839e-05	-1.70057	-1.11117
50914216	chr12:50914216:A:G	4.07738e-10	-1.26702	-1.23963	1.26922e-05	-1.70514	-1.12932
50914373	chr12:50914373:A:G	8.30819e-10	-1.1555	-0.639367	1.62413e-05	-1.62855	-0.959351
50914436	chr12:50914436:A:T	1.67529e-09	-0.17863	-0.914906	1.19542e-05	-1.76454	-1.12983
50914651	chr12:50914651:C:T	4.5986e-10	-1.03166	-1.3547	8.811e-06	-1.83956	-1.35989
50914725	chr12:50914725:T:C	4.09501e-09	-0.199753	-3.80397e-10	8.18102e-05	-0.971049	-3.80397e-10
50914752	chr12:50914752:T:C	4.54321e-10	-1.04597	-1.3525	8.82668e-06	-1.83979	-1.35788
50915048	chr12:50915048:C:T	1.7573e-09	-1.04574	-3.80397e-10	4.88613e-05	-1.48647	-3.80397e-10
50915053	chr12:50915053:G:A	1.34911e-09	-0.246168	-1.06391	1.0585e-05	-1.78241	-1.23361
50915590	chr12:50915590:G:A	1.41558e-09	-1.95781e-10	-1.26198	5.3715e-05	-1.95781e-10	-1.39176
50915710	chr12:50915710:C:T	1.42649e-09	-1.95781e-10	-1.25431	6.01828e-05	-1.95781e-10	-1.27806
50915721	chr12:50915721:C:T	1.3974e-09	-1.95781e-10	-1.27491	5.39346e-05	-1.95781e-10	-1.38768
50916107	chr12:50916107:A:C	1.18292e-09	-1.44154	-3.80397e-10	0.000125942	-0.53963	-3.80397e-10
50916170	chr12:50916170:C:G	4.46112e-10	-1.06075	-1.35596	8.79801e-06	-1.83987	-1.36106
50916219	chr12:50916219:A:C	1.41161e-09	-1.95781e-10	-1.26479	5.37247e-05	-1.95781e-10	-1.39158
50916325	chr12:50916325:C:T	1.63585e-09	-1.95781e-10	-1.11736	8.21668e-05	-1.95781e-10	-0.9667
50916547	chr12:50916547:G:A	1.59565e-09	-1.14224	-3.80397e-10	5.10088e-05	-1.44345	-3.80397e-10
50917196	chr12:50917196:T:C	1.40265e-09	-1.95781e-10	-1.27116	5.38947e-05	-1.95781e-10	-1.38842
50917581	chr12:50917581:C:T	2.18543e-09	-0.82771	-3.80397e-10	0.000137319	-0.453141	-3.80397e-10
50917639	chr12:50917639:T:C	7.94411e-10	-1.83968	-3.80397e-10	3.78652e-05	-1.74142	-3.80397e-10
50917773	chr12:50917773:T:G	2.55297e-09	-1.95781e-10	-0.672266	0.000101757	-1.95781e-10	-0.752865
50918014	chr12:50918014:G:C	1.44607e-09	-1.95781e-10	-1.24067	6.09351e-05	-1.95781e-10	-1.26564
50918674	chr12:50918674:G:A	8.22793e-09	0.498011	-3.80397e-10	0.000174674	-0.212532	-3.80397e-10
50918833	chr12:50918833:T:C	3.23628e-10	-1.34906	-1.38862	8.55309e-06	-1.83885	-1.39031
50919064	chr12:50919064:T:C	5.97358e-08	3.3917	-0.91129	3.25123e-05	-0.676027	-1.21781
50919510	chr12:50919510:G:A	3.17724e-08	3.06492	-1.21584	2.42522e-05	-0.821003	-1.36594
50919660	chr12:50919660:C:A	1.32986e-09	-1.95781e-10	-1.32445	5.39099e-05	-1.95781e-10	-1.38814
50919748	chr12:50919748:G:A	4.00751e-08	3.46782	-1.38659	2.92897e-05	-0.653443	-1.34477
50919941	chr12:50919941:C:T	1.70887e-09	-1.95781e-10	-1.07369	5.37015e-05	-1.95781e-10	-1.39201
50920278	chr12:50920278:T:C	1.72777e-09	-1.95781e-10	-1.06269	5.40169e-05	-1.95781e-10	-1.38615
50920301	chr12:50920301:C:T	8.22753e-10	-1.00153	-0.803088	1.51631e-05	-1.54474	-1.11184
50920977	chr12:50920977:A:C	1.6611e-05	9.26188	-1.15358	5.56357e-05	-0.364286	-0.99234
50921064	chr12:50921064:TG:T	1.59296e-09	-1.95781e-10	-1.14393	5.36863e-05	-1.95781e-10	-1.39229
50921231	chr12:50921231:A:G	4.14036e-10	-1.21791	-1.27342	1.23579e-05	-1.68464	-1.17651
50921251	chr12:50921251:A:G	8.0996e-10	-1.07475	-0.745542	1.51258e-05	-1.58781	-1.07124
50921713	chr12:50921713:A:T	1.36017e-09	-1.95781e-10	-1.30191	5.77618e-05	-1.95781e-10	-1.31912
50922515	chr12:50922515:T:C	1.72877e-05	9.35919	-1.21096	5.3571e-05	-0.327027	-1.06742
50922932	chr12:50922932:G:C	7.96093e-10	-1.83756	-3.80397e-10	3.87144e-05	-1.71924	-3.80397e-10
50922991	chr12:50922991:C:T	1.28528e-09	-1.95781e-10	-1.35854	5.39018e-05	-1.95781e-10	-1.38829
50923180	chr12:50923180:A:G	1.68832e-09	-1.95781e-10	-1.08579	5.38682e-05	-1.95781e-10	-1.38891
50923291	chr12:50923291:T:A	4.68419e-09	-1.95781e-10	-0.0653291	0.000176846	-1.95781e-10	-0.200172
50923919	chr12:50923919:G:A	3.36041e-09	-1.95781e-10	-0.397461	0.000193381	-1.95781e-10	-0.110791
50924265	chr12:50924265:T:C	6.1931e-10	-1.67188	-0.416796	1.14195e-05	-1.79312	-1.14701
50924640	chr12:50924640:C:G	2.96725e-09	-0.521888	-3.80397e-10	7.9092e-05	-1.00484	-3.80397e-10
50924667	chr12:50924667:A:G	1.9606e-09	-1.95781e-10	-0.936273	7.12641e-05	-1.95781e-10	-1.10906
50924973	chr12:50924973:G:A	3.2595e-09	-1.95781e-10	-0.427949	0.000185995	-1.95781e-10	-0.149731
50925438	chr12:50925438:G:A	1.24261e-09	-1.95781e-10	-1.39231	5.39423e-05	-1.95781e-10	-1.38754
50925563	chr12:50925563:A:G	5.36818e-05	9.95865	-0.677345	0.000127339	-0.0748384	-0.453762
50925917	chr12:50925917:T:C	9.81795e-10	-1.40309	-0.224808	1.93718e-05	-1.73886	-0.672774
50926400	chr12:50926400:C:A	1.24723e-09	-1.95781e-10	-1.3886	5.37725e-05	-1.95781e-10	-1.39069
50926507	chr12:50926507:T:A	1.36737e-07	3.63012	-0.321581	5.13203e-05	-0.818911	-0.618453
50926739	chr12:50926739:G:C	1.6612e-07	4.7418	-1.23861	6.15726e-05	-0.18116	-1.07407
50926741	chr12:50926741:G:C	1.69313e-07	4.76246	-1.24024	6.20856e-05	-0.17052	-1.07642
50926781	chr12:50926781:G:A	1.64537e-09	-1.95781e-10	-1.11156	6.20648e-05	-1.95781e-10	-1.24727
50926835	chr12:50926835:T:C	1.5189e-09	-1.95781e-10	-1.19154	6.91658e-05	-1.95781e-10	-1.13895
50926881	chr12:50926881:C:T	2.29951e-09	-1.95781e-10	-0.776825	5.9773e-05	-1.95781e-10	-1.2849
50926966	chr12:50926966:A:G	3.71987e-10	-1.20951	-1.38891	1.02681e-05	-1.65608	-1.39033
50927117	chr12:50927117:T:C	3.60029e-10	-1.23992	-1.39117	1.28748e-05	-1.43551	-1.38466
50927864	chr12:50927864:G:A	1.26859e-09	-1.95781e-10	-1.37162	5.42259e-05	-1.95781e-10	-1.38229
50927923	chr12:50927923:C:CA	3.13936e-09	0.531516	-0.997018	1.62413e-05	-1.67749	-0.910398
50928170	chr12:50928170:A:G	1.71497e-09	-1.95781e-10	-1.07013	6.58934e-05	-1.95781e-10	-1.18741
50928211	chr12:50928211:C:T	2.10688e-06	7.15538	-1.11194	3.56477e-05	-0.418812	-1.38295
50928275	chr12:50928275:T:G	1.30897e-09	-1.95781e-10	-1.34028	5.47813e-05	-1.95781e-10	-1.3721
50928310	chr12:50928310:G:C	1.8129e-09	-1.95781e-10	-1.01459	6.30058e-05	-1.95781e-10	-1.23223
50928694	chr12:50928694:C:T	1.24852e-09	-1.95781e-10	-1.38757	5.37239e-05	-1.95781e-10	-1.39159
50928703	chr12:50928703:A:T	1.56893e-09	-1.95781e-10	-1.15913	7.25197e-05	-1.95781e-10	-1.09159
50928809	chr12:50928809:T:G	1.25178e-09	-1.95781e-10	-1.38496	5.3788e-05	-1.95781e-10	-1.3904
50928911	chr12:50928911:C:T	1.52094e-09	-1.95781e-10	-1.19019	6.22983e-05	-1.95781e-10	-1.24352
50928929	chr12:50928929:T:G	1.25171e-09	-1.95781e-10	-1.38501	5.37864e-05	-1.95781e-10	-1.39043
50928938	chr12:50928938:G:A	1.25001e-09	-1.95781e-10	-1.38637	5.37511e-05	-1.95781e-10	-1.39109
50929036	chr12:50929036:G:A	1.29425e-09	-1.95781e-10	-1.35159	5.72419e-05	-1.95781e-10	-1.32817
50929070	chr12:50929070:T:C	2.37618e-09	-1.95781e-10	-0.744029	0.000114617	-1.95781e-10	-0.633858
50929304	chr12:50929304:G:T	5.77054e-09	0.577666	-0.434423	1.9072e-05	-1.64738	-0.779856
50929858	chr12:50929858:A:T	1.24842e-09	-1.95781e-10	-1.38764	5.37088e-05	-1.95781e-10	-1.39188
50930253	chr12:50930253:G:A	1.42857e-09	-1.95781e-10	-1.25285	6.6359e-05	-1.95781e-10	-1.18037
50930293	chr12:50930293:C:T	1.71201e-09	-1.95781e-10	-1.07186	6.07874e-05	-1.95781e-10	-1.26807
50930480	chr12:50930480:G:A	3.21535e-09	-0.441586	-3.80397e-10	9.0255e-05	-0.872812	-3.80397e-10
50931016	chr12:50931016:C:T	1.37933e-09	-1.95781e-10	-1.28792	5.59807e-05	-1.95781e-10	-1.35044
50932919	chr12:50932919:T:C	2.60278e-10	-1.56621	-1.38932	9.44163e-06	-1.8144	-1.31592
50933800	chr12:50933800:T:C	1.6697e-09	-1.95781e-10	-1.09688	6.50257e-05	-1.95781e-10	-1.20067
50933915	chr12:50933915:C:T	3.13063e-09	-1.95781e-10	-0.46829	0.000264307	-1.95781e-10	0.20166
50933954	chr12:50933954:C:T	1.2525e-09	-1.95781e-10	-1.38438	5.56532e-05	-1.95781e-10	-1.35631
50934380	chr12:50934380:T:A	3.69881e-10	-1.55298	-1.05111	1.07386e-05	-1.78225	-1.21935
50934576	chr12:50934576:T:C	2.51828e-10	-1.63717	-1.35136	1.01871e-05	-1.75555	-1.29878
50934780	chr12:50934780:G:A	2.55139e-09	-1.95781e-10	-0.672885	8.4782e-05	-1.95781e-10	-0.935368
50934935	chr12:50934935:G:A	2.61037e-10	-1.69786	-1.25475	1.09717e-05	-1.71377	-1.26636
50935442	chr12:50935442:T:C	2.08636e-09	-1.95781e-10	-0.8741	5.84973e-05	-1.95781e-10	-1.30647
50935463	chr12:50935463:A:C	1.48296e-09	-1.95781e-10	-1.21548	6.69534e-05	-1.95781e-10	-1.17145
50936019	chr12:50936019:C:T	1.80554e-09	-1.95781e-10	-1.01866	8.55154e-05	-1.95781e-10	-0.926755
50936349	chr12:50936349:A:G	2.04962e-09	-1.95781e-10	-0.891867	5.8127e-05	-1.95781e-10	-1.31282
50937213	chr12:50937213:G:A	4.92441e-09	-1.95781e-10	-0.0153191	0.000229035	-1.95781e-10	0.0584243
50937358	chr12:50937358:G:A	1.27444e-09	-1.95781e-10	-1.36702	5.84287e-05	-1.95781e-10	-1.30764
50937381	chr12:50937381:T:C	2.52719e-10	-1.61082	-1.37418	9.14557e-06	-1.76995	-1.39223
50937664	chr12:50937664:T:C	2.12724e-09	-1.95781e-10	-0.854697	5.9009e-05	-1.95781e-10	-1.29776
50937899	chr12:50937899:T:C	1.34159e-09	-1.95781e-10	-1.31567	8.58176e-05	-1.95781e-10	-0.923227
50938134	chr12:50938134:G:A	3.48684e-10	-1.33259	-1.33052	8.73633e-06	-1.8182	-1.38977
50938564	chr12:50938564:G:A	2.55347e-10	-1.60886	-1.3658	9.14213e-06	-1.7716	-1.39095
50938665	chr12:50938665:C:T	1.25466e-09	-1.95781e-10	-1.38266	5.39234e-05	-1.95781e-10	-1.38789
50938983	chr12:50938983:G:A	1.26918e-09	-1.95781e-10	-1.37115	5.70481e-05	-1.95781e-10	-1.33156
50939047	chr12:50939047:C:G	1.2812e-09	-1.95781e-10	-1.36172	5.4825e-05	-1.95781e-10	-1.37131
50939250	chr12:50939250:C:A	2.78156e-10	-1.52887	-1.36022	9.03233e-06	-1.80944	-1.3652
50939307	chr12:50939307:C:A	3.8404e-10	-1.55627	-1.01026	1.10395e-05	-1.7839	-1.19007
50939546	chr12:50939546:G:T	2.40805e-10	-1.69165	-1.34164	1.078e-05	-1.71342	-1.28434
50939641	chr12:50939641:T:C	2.40172e-10	-1.64433	-1.39159	9.38542e-06	-1.83553	-1.30076
50939762	chr12:50939762:G:A	1.2792e-09	-1.95781e-10	-1.36329	5.81582e-05	-1.95781e-10	-1.31228
50939961	chr12:50939961:G:A	2.49889e-10	-1.63109	-1.36517	9.26863e-06	-1.75803	-1.39079
50940013	chr12:50940013:C:CA	1.27079e-09	-1.95781e-10	-1.36989	5.58839e-05	-1.95781e-10	-1.35218
50940292	chr12:50940292:A:G	2.53926e-10	-1.62152	-1.35871	9.23172e-06	-1.76382	-1.38898
50940967	chr12:50940967:C:T	1.67236e-09	-1.95781e-10	-1.09529	7.18016e-05	-1.95781e-10	-1.10154
50941005	chr12:50941005:C:T	2.57529e-10	-1.67082	-1.29532	1.11678e-05	-1.73051	-1.23191
50941362	chr12:50941362:G:A	2.39149e-10	-1.66125	-1.37894	9.45843e-06	-1.74253	-1.38601
50941466	chr12:50941466:A:G	1.32128e-09	-1.95781e-10	-1.33092	5.91444e-05	-1.95781e-10	-1.29547
50941799	chr12:50941799:C:T	2.69987e-10	-1.54982	-1.36908	8.90535e-06	-1.81552	-1.37328
50941804	chr12:50941804:A:T	5.0778e-10	-1.04875	-1.23848	1.198e-05	-1.69374	-1.19847
50941994	chr12:50941994:T:G	3.45791e-10	-1.64546	-1.02598	1.28371e-05	-1.83355	-0.989563
50942041	chr12:50942041:A:G	1.28106e-09	-1.95781e-10	-1.36183	5.43812e-05	-1.95781e-10	-1.37943
50942095	chr12:50942095:T:C	1.31835e-09	-1.95781e-10	-1.33314	6.04763e-05	-1.95781e-10	-1.2732
50942223	chr12:50942223:T:C	2.39171e-10	-1.64988	-1.39022	8.70437e-06	-1.82456	-1.38707
50942580	chr12:50942580:A:G	5.06339e-10	-1.04218	-1.24789	1.18161e-05	-1.69689	-1.20909
50942585	chr12:50942585:G:C	2.1554e-09	-1.95781e-10	-0.841547	5.93509e-05	-1.95781e-10	-1.29198
50942593	chr12:50942593:G:A	2.56019e-10	-1.66653	-1.30549	1.09857e-05	-1.73367	-1.24519
50942661	chr12:50942661:G:A	2.47425e-10	-1.6991	-1.30707	1.12837e-05	-1.70489	-1.24721
50942708	chr12:50942708:T:C	2.46458e-10	-1.62689	-1.38319	8.60362e-06	-1.83117	-1.3921
50942721	chr12:50942721:G:A	1.27227e-09	-1.95781e-10	-1.36872	5.44743e-05	-1.95781e-10	-1.37772
50942823	chr12:50942823:T:A	1.25075e-09	-1.95781e-10	-1.38578	5.38116e-05	-1.95781e-10	-1.38996
50943279	chr12:50943279:A:G	1.28105e-09	-1.95781e-10	-1.36184	5.79519e-05	-1.95781e-10	-1.31584
50943433	chr12:50943433:G:A	2.13816e-09	-1.95781e-10	-0.849578	5.91522e-05	-1.95781e-10	-1.29534
50943474	chr12:50943474:A:G	5.02348e-10	-1.06285	-1.23514	1.20985e-05	-1.68721	-1.19516
50943534	chr12:50943534:C:A	1.24974e-09	-1.95781e-10	-1.38658	5.52203e-05	-1.95781e-10	-1.36412
50943550	chr12:50943550:A:G	2.54112e-10	-1.62004	-1.35946	8.7012e-06	-1.82993	-1.38207
50943581	chr12:50943581:G:A	2.65912e-10	-1.71024	-1.22387	1.28276e-05	-1.69455	-1.1293
50943689	chr12:50943689:G:A	1.28898e-09	-1.95781e-10	-1.35567	5.85142e-05	-1.95781e-10	-1.30618
50943886	chr12:50943886:T:C	2.61992e-10	-1.58747	-1.36149	8.68493e-06	-1.82487	-1.38899
50944458	chr12:50944458:T:C	1.28285e-09	-1.95781e-10	-1.36044	5.8078e-05	-1.95781e-10	-1.31366
50944567	chr12:50944567:C:A	1.25243e-09	-1.95781e-10	-1.38444	5.47497e-05	-1.95781e-10	-1.37268
50944604	chr12:50944604:T:C	1.24261e-09	-1.95781e-10	-1.39231	5.39897e-05	-1.95781e-10	-1.38666
50944723	chr12:50944723:C:T	1.25046e-09	-1.95781e-10	-1.38601	5.46112e-05	-1.95781e-10	-1.37521
50944794	chr12:50944794:G:A	4.95322e-08	-1.95781e-10	2.2931	0.00233171	-1.95781e-10	2.37891
50944937	chr12:50944937:C:T	1.14822e-09	-1.47131	-3.80397e-10	8.10699e-05	-0.98014	-3.80397e-10
50945196	chr12:50945196:C:T	2.68403e-10	-1.55068	-1.3741	8.86296e-06	-1.81571	-1.37786
50945643	chr12:50945643:T:C	2.41714e-10	-1.70286	-1.32667	1.02557e-05	-1.71338	-1.33424
50946211	chr12:50946211:A:T	1.64273e-09	-1.95781e-10	-1.11317	7.67343e-05	-1.95781e-10	-1.0351
50946497	chr12:50946497:T:C	1.29265e-09	-1.95781e-10	-1.35283	5.87624e-05	-1.95781e-10	-1.30195
50946604	chr12:50946604:G:T	1.40373e-09	-1.95781e-10	-1.27039	6.48462e-05	-1.95781e-10	-1.20343
50946794	chr12:50946794:G:C	2.04055e-09	-1.95781e-10	-0.896301	5.80268e-05	-1.95781e-10	-1.31455
50947242	chr12:50947242:T:C	1.2456e-09	-1.95781e-10	-1.3899	5.45943e-05	-1.95781e-10	-1.37552
50947273	chr12:50947273:A:G	1.49362e-09	-1.95781e-10	-1.20832	6.74652e-05	-1.95781e-10	-1.16384
50947375	chr12:50947375:G:T	1.25743e-09	-1.95781e-10	-1.38045	5.40046e-05	-1.95781e-10	-1.38638
50947447	chr12:50947447:T:C	1.83921e-09	-1.95781e-10	-1.00019	8.7476e-05	-1.95781e-10	-0.904087
50947548	chr12:50947548:C:G	3.48168e-10	-1.47877	-1.18582	1.03554e-05	-1.74766	-1.29029
50947715	chr12:50947715:G:C	1.24613e-09	-1.95781e-10	-1.38948	5.37096e-05	-1.95781e-10	-1.39186
50947721	chr12:50947721:C:T	6.62065e-09	0.280672	-3.80397e-10	0.000794282	1.30199	-3.80397e-10
50947849	chr12:50947849:C:T	5.18226e-10	-1.05797	-1.20889	1.23956e-05	-1.69017	-1.16794
50947881	chr12:50947881:G:A	1.28339e-09	-1.95781e-10	-1.36002	5.81046e-05	-1.95781e-10	-1.31321
50948175	chr12:50948175:C:G	1.78459e-09	-1.95781e-10	-1.03033	8.44728e-05	-1.95781e-10	-0.939022
50948589	chr12:50948589:G:A	2.26513e-09	-1.95781e-10	-0.791892	6.06522e-05	-1.95781e-10	-1.2703
50948684	chr12:50948684:G:A	2.46149e-10	-1.62039	-1.39095	9.44775e-06	-1.83312	-1.29655
50948723	chr12:50948723:C:T	1.39124e-09	-1.95781e-10	-1.27933	6.22754e-05	-1.95781e-10	-1.24389
50948739	chr12:50948739:G:A	1.6283e-09	-1.95781e-10	-1.12198	7.62578e-05	-1.95781e-10	-1.04133
50949288	chr12:50949288:C:T	1.27929e-09	-1.95781e-10	-1.36322	5.47947e-05	-1.95781e-10	-1.37186
50949390	chr12:50949390:C:T	1.40664e-09	-1.95781e-10	-1.26832	6.50175e-05	-1.95781e-10	-1.2008
50949414	chr12:50949414:C:T	1.25264e-09	-1.95781e-10	-1.38427	5.52647e-05	-1.95781e-10	-1.36332
50949877	chr12:50949877:A:G	1.1876e-09	-1.43759	-3.80397e-10	3.63225e-05	-1.78301	-3.80397e-10
50949968	chr12:50949968:G:A	1.42477e-09	-1.95781e-10	-1.25551	6.60642e-05	-1.95781e-10	-1.18482
50950271	chr12:50950271:A:G	3.86657e-10	-1.35733	-1.20241	9.64609e-06	-1.80768	-1.30122
50950513	chr12:50950513:T:G	1.9017e-09	-1.95781e-10	-0.966776	7.59278e-05	-1.95781e-10	-1.04567
50950890	chr12:50950890:G:A	3.67884e-10	-1.47522	-1.13429	1.07434e-05	-1.74683	-1.25433
50950973	chr12:50950973:C:T	3.61989e-10	-1.60638	-1.01928	1.30281e-05	-1.82538	-0.982962
50950976	chr12:50950976:G:A	3.87469e-10	-1.56218	-0.995467	1.34852e-05	-1.81336	-0.960498
50951007	chr12:50951007:T:C	3.31516e-09	-1.95781e-10	-0.411015	0.000181216	-1.95781e-10	-0.175764
50951131	chr12:50951131:C:T	1.38465e-09	-1.95781e-10	-1.28408	6.38323e-05	-1.95781e-10	-1.21919
50951279	chr12:50951279:T:C	7.06471e-10	-0.868348	-1.08865	1.24807e-05	-1.83937	-1.01189
50951482	chr12:50951482:T:C	3.75626e-10	-1.60618	-0.982507	1.45646e-05	-1.82731	-0.86955
50951590	chr12:50951590:T:C	3.83626e-10	-1.60165	-0.965958	1.48521e-05	-1.82622	-0.851095
50951737	chr12:50951737:T:C	1.27432e-09	-1.95781e-10	-1.36711	5.74711e-05	-1.95781e-10	-1.32417
50951765	chr12:50951765:C:CA	2.66796e-10	-1.68485	-1.24595	1.21778e-05	-1.71921	-1.15663
50952001	chr12:50952001:C:T	2.46422e-10	-1.76098	-1.24925	1.15294e-05	-1.60008	-1.33047
50952179	chr12:50952179:T:C	1.52497e-09	-1.95781e-10	-1.18755	6.05675e-05	-1.95781e-10	-1.27169
50952912	chr12:50952912:T:C	1.34262e-09	-1.95781e-10	-1.3149	8.7266e-05	-1.95781e-10	-0.906491
50953246	chr12:50953246:G:A	2.946e-10	-1.47988	-1.35178	9.28125e-06	-1.78937	-1.35809
50954258	chr12:50954258:G:A	2.69622e-10	-1.7422	-1.17805	1.14516e-05	-1.75383	-1.1835
50954615	chr12:50954615:C:T	1.54096e-09	-1.95781e-10	-1.17712	0.000115367	-1.95781e-10	-0.627336
50954667	chr12:50954667:G:A	4.64331e-10	-1.61153	-0.76515	1.84869e-05	-1.82629	-0.632098
50955058	chr12:50955058:G:A	1.48057e-09	-1.95781e-10	-1.21709	7.01511e-05	-1.95781e-10	-1.1248
50955643	chr12:50955643:A:G	5.37253e-10	-1.52561	-0.705197	1.55368e-05	-1.77318	-0.859058
50955661	chr12:50955661:A:C	1.32393e-09	-1.95781e-10	-1.32892	5.8592e-05	-1.95781e-10	-1.30485
50956251	chr12:50956251:G:A	2.60702e-10	-1.64923	-1.30467	9.84682e-06	-1.74958	-1.33872
50956252	chr12:50956252:T:C	9.47576e-10	-0.743303	-0.920068	1.50178e-05	-1.83758	-0.828633
50956253	chr12:50956253:G:A	1.24659e-09	-1.95781e-10	-1.38911	5.38783e-05	-1.95781e-10	-1.38872
50956502	chr12:50956502:C:T	7.73961e-10	-0.8737	-0.992056	1.38074e-05	-1.83953	-0.910715
50957250	chr12:50957250:G:A	4.90812e-09	-0.0186317	-3.80397e-10	0.000124079	-0.554534	-3.80397e-10
50957269	chr12:50957269:A:G	7.82075e-10	-0.885038	-0.97029	1.42033e-05	-1.8394	-0.882579
50957406	chr12:50957406:C:G	3.97104e-10	-1.73684	-0.796237	1.70644e-05	-1.83761	-0.700851
50957773	chr12:50957773:T:C	3.13591e-09	-1.95781e-10	-0.466604	0.000117361	-1.95781e-10	-0.610198
50958083	chr12:50958083:G:T	6.35029e-09	-1.95781e-10	0.238977	0.000354088	-1.95781e-10	0.494093
50958350	chr12:50958350:C:T	8.21891e-10	-1.44884	-0.356832	2.2548e-05	-1.7341	-0.525708
50958669	chr12:50958669:T:C	4.02705e-10	-1.6271	-0.891971	1.54859e-05	-1.83077	-0.80475
50958692	chr12:50958692:AAATGCAGGGATT:A	1.84743e-09	-1.95781e-10	-0.995728	7.63754e-05	-1.95781e-10	-1.03979
50959307	chr12:50959307:T:C	7.75324e-10	-0.864421	-0.999576	1.36726e-05	-1.83974	-0.920324
50959339	chr12:50959339:C:T	8.45686e-10	-1.43383	-0.343296	2.30349e-05	-1.72497	-0.513471
50959704	chr12:50959704:G:A	5.67621e-10	-1.63722	-0.538606	1.8286e-05	-1.75358	-0.715735
50959711	chr12:50959711:T:G	4.25237e-10	-1.61833	-0.846299	1.63084e-05	-1.82853	-0.755236
50959724	chr12:50959724:T:C	1.07842e-09	-1.53403	-3.80397e-10	6.42495e-05	-1.21268	-3.80397e-10
50959773	chr12:50959773:A:G	3.4905e-10	-1.71546	-0.946598	1.44597e-05	-1.83975	-0.864343
50959805	chr12:50959805:G:A	1.24267e-09	-1.95781e-10	-1.39226	6.55047e-05	-1.95781e-10	-1.19333
50959958	chr12:50959958:G:A	7.58807e-10	-1.43132	-0.454206	2.07105e-05	-1.72146	-0.623353
50960047	chr12:50960047:T:C	2.22199e-09	-1.95781e-10	-0.81112	8.52136e-05	-1.95781e-10	-0.93029
50960068	chr12:50960068:C:T	3.99411e-10	-1.65464	-0.872645	1.57468e-05	-1.83538	-0.783427
50960407	chr12:50960407:G:C	1.58236e-09	-1.95781e-10	-1.1506	7.48772e-05	-1.95781e-10	-1.0596
50960827	chr12:50960827:C:T	1.93289e-09	-1.95781e-10	-0.950506	5.70288e-05	-1.95781e-10	-1.33189
50960842	chr12:50960842:G:A	3.89421e-10	-1.66112	-0.8915	1.56171e-05	-1.83637	-0.790717
50960909	chr12:50960909:G:GT	4.23223e-10	-1.64939	-0.819992	1.66719e-05	-1.83451	-0.72722
50960911	chr12:50960911:C:T	4.28845e-10	-1.64314	-0.813041	1.68071e-05	-1.83343	-0.720215
50960913	chr12:50960913:C:T	4.02274e-10	-1.66356	-0.856581	1.59817e-05	-1.83668	-0.767324
50960925	chr12:50960925:C:T	1.44811e-09	-1.95781e-10	-1.23926	6.61692e-05	-1.95781e-10	-1.18324
50961119	chr12:50961119:G:C	1.38602e-09	-1.95781e-10	-1.28309	6.71665e-05	-1.95781e-10	-1.16828
50961378	chr12:50961378:A:G	2.53444e-10	-1.63997	-1.34217	8.94482e-06	-1.83461	-1.34976
50961388	chr12:50961388:C:T	7.61384e-10	-1.42035	-0.461795	2.06891e-05	-1.71562	-0.630222
50961460	chr12:50961460:G:A	3.95468e-09	-0.234624	-3.80397e-10	8.42602e-05	-0.941542	-3.80397e-10
50961514	chr12:50961514:AT:A	4.15122e-10	-1.64981	-0.838899	1.63325e-05	-1.83461	-0.747685
50961726	chr12:50961726:A:T	1.29387e-09	-1.95781e-10	-1.35188	5.79679e-05	-1.95781e-10	-1.31556
50961818	chr12:50961818:A:G	4.21565e-10	-1.63028	-0.843027	1.63147e-05	-1.83102	-0.752364
50961832	chr12:50961832:G:A	2.29156e-09	-1.95781e-10	-0.780289	8.88262e-05	-1.95781e-10	-0.888769
50961918	chr12:50961918:C:T	3.83214e-10	-1.7021	-0.866584	1.47863e-05	-1.83956	-0.842189
50962148	chr12:50962148:T:G	4.11073e-10	-1.65897	-0.839538	1.62974e-05	-1.83602	-0.748427
50962191	chr12:50962191:G:A	2.20762e-09	-1.95781e-10	-0.817607	7.11716e-05	-1.95781e-10	-1.11036
50962215	chr12:50962215:A:G	1.35869e-09	-1.95781e-10	-1.303	5.65264e-05	-1.95781e-10	-1.34074
50962218	chr12:50962218:T:C	2.34088e-09	-1.95781e-10	-0.758994	0.000114654	-1.95781e-10	-0.633535
50962288	chr12:50962288:A:G	1.00791e-09	-1.60165	-3.80397e-10	3.54269e-05	-1.80798	-3.80397e-10
50962528	chr12:50962528:T:C	3.99291e-10	-1.6461	-0.881487	1.56144e-05	-1.83408	-0.793173
50962719	chr12:50962719:T:G	4.46107e-10	-1.63272	-0.784004	1.73872e-05	-1.83149	-0.688229
50962724	chr12:50962724:A:G	7.32903e-10	-1.4418	-0.478468	2.0133e-05	-1.72705	-0.646042
50962890	chr12:50962890:T:C	5.90121e-10	-1.65282	-0.484131	1.93959e-05	-1.74332	-0.667071
50962934	chr12:50962934:G:A	1.24588e-09	-1.95781e-10	-1.38968	5.39137e-05	-1.95781e-10	-1.38807
50963028	chr12:50963028:GA:G	7.08041e-10	-0.86849	-1.08629	1.24852e-05	-1.83969	-1.01122
50963321	chr12:50963321:A:G	4.53736e-10	-1.64476	-0.755002	1.79179e-05	-1.8337	-0.655953
50963563	chr12:50963563:G:A	3.96286e-10	-1.66419	-0.87095	1.57411e-05	-1.83676	-0.782414
50963759	chr12:50963759:A:G	4.28277e-10	-1.61762	-0.839891	1.64193e-05	-1.82828	-0.748712
50964007	chr12:50964007:C:T	1.24386e-09	-1.95781e-10	-1.3913	6.81567e-05	-1.95781e-10	-1.15364
50964145	chr12:50964145:AG:A	3.46722e-10	-1.63938	-1.02938	1.896e-05	-1.76009	-0.673032
50964147	chr12:50964147:A:C	3.48002e-10	-1.63431	-1.03076	1.8865e-05	-1.76323	-0.674917
50964163	chr12:50964163:T:A	2.54981e-10	-1.60392	-1.37217	8.76948e-06	-1.82748	-1.37669
50964204	chr12:50964204:C:T	3.77644e-10	-1.72032	-0.863002	1.48411e-05	-1.83981	-0.838236
50964469	chr12:50964469:T:C	4.07727e-10	-1.69017	-0.816514	1.66487e-05	-1.83933	-0.723789
50964597	chr12:50964597:C:T	2.58482e-10	-1.61769	-1.34476	8.96198e-06	-1.8305	-1.35196
50964797	chr12:50964797:T:A	3.44532e-10	-1.63373	-1.04136	1.85742e-05	-1.76354	-0.690136
50965493	chr12:50965493:C:G	1.9651e-09	-1.95781e-10	-0.933981	5.73693e-05	-1.95781e-10	-1.32594
50966180	chr12:50966180:C:G	2.74965e-10	-1.60785	-1.29279	9.67367e-06	-1.77499	-1.33106
50966806	chr12:50966806:G:GTTTAAC	5.56436e-10	-1.20477	-0.990957	1.31177e-05	-1.83846	-0.963024
50967097	chr12:50967097:G:C	5.856e-10	-1.54905	-0.59559	1.80784e-05	-1.78241	-0.698321
50967628	chr12:50967628:A:G	2.02479e-08	-1.95781e-10	1.39853	0.000391406	-1.95781e-10	0.594293
50967680	chr12:50967680:G:A	3.13768e-10	-1.56164	-1.20699	1.37284e-05	-1.79827	-0.957715
50967715	chr12:50967715:T:C	2.51715e-10	-1.61773	-1.37125	9.21332e-06	-1.76871	-1.3861
50967825	chr12:50967825:T:C	2.49384e-10	-1.61642	-1.38186	9.15981e-06	-1.76962	-1.39101
50968095	chr12:50968095:G:T	9.85752e-10	-1.62387	-3.80397e-10	3.43577e-05	-1.83863	-3.80397e-10
50968378	chr12:50968378:T:C	4.34458e-10	-1.21394	-1.22924	1.28491e-05	-1.63077	-1.19141
50968393	chr12:50968393:G:T	2.5097e-10	-1.61472	-1.37723	9.16783e-06	-1.77065	-1.3891
50968395	chr12:50968395:G:T	2.49757e-10	-1.62647	-1.37032	9.26181e-06	-1.76394	-1.38561
50968397	chr12:50968397:G:T	2.46905e-10	-1.63906	-1.36922	9.34026e-06	-1.75613	-1.38499
50968535	chr12:50968535:T:C	2.0879e-09	-1.95781e-10	-0.873362	9.45939e-05	-1.95781e-10	-0.825859
50968643	chr12:50968643:G:A	2.49702e-10	-1.61528	-1.38173	9.15526e-06	-1.77014	-1.39098
50968698	chr12:50968698:C:T	6.01281e-09	-1.95781e-10	0.18437	0.000199287	-1.95781e-10	-0.0807036
50968716	chr12:50968716:A:G	2.25273e-09	-1.95781e-10	-0.797382	0.000102301	-1.95781e-10	-0.747535
50968821	chr12:50968821:C:T	1.2473e-09	-1.95781e-10	-1.38854	7.04133e-05	-1.95781e-10	-1.12107
50968973	chr12:50968973:C:T	2.51016e-10	-1.62684	-1.36492	9.2969e-06	-1.76378	-1.38199
50969458	chr12:50969458:A:G	2.50798e-10	-1.60094	-1.39169	9.07258e-06	-1.77864	-1.39156
50969515	chr12:50969515:C:T	2.75386e-10	-1.74488	-1.15423	1.15042e-05	-1.75645	-1.17629
50969570	chr12:50969570:G:A	1.45357e-09	-1.95781e-10	-1.2355	6.51788e-05	-1.95781e-10	-1.19832
50969602	chr12:50969602:G:A	6.84053e-10	-1.59013	-0.399111	2.18257e-05	-1.80141	-0.490956
50969631	chr12:50969631:G:A	7.00943e-10	-1.51407	-0.450784	2.15399e-05	-1.76891	-0.53663
50969674	chr12:50969674:C:T	1.67228e-09	-1.09533	-3.80397e-10	5.13367e-05	-1.43704	-3.80397e-10
50969690	chr12:50969690:A:G	2.47106e-10	-1.6317	-1.37576	9.37659e-06	-1.76225	-1.37499
50969716	chr12:50969716:C:A	3.82888e-10	-1.53448	-1.03506	1.194e-05	-1.78856	-1.10699
50969728	chr12:50969728:G:A	2.48456e-10	-1.61832	-1.38369	9.22684e-06	-1.77003	-1.38331
50969900	chr12:50969900:C:T	1.43659e-09	-1.95781e-10	-1.24725	6.43212e-05	-1.95781e-10	-1.21156
50970007	chr12:50970007:C:T	2.46676e-10	-1.6294	-1.3798	9.32348e-06	-1.76368	-1.37924
50970566	chr12:50970566:A:G	2.52526e-10	-1.60501	-1.38076	9.18585e-06	-1.77766	-1.38013
50970955	chr12:50970955:C:T	1.60259e-09	-1.95781e-10	-1.1379	6.23633e-05	-1.95781e-10	-1.24247
50971172	chr12:50971172:G:A	9.82913e-10	-1.62676	-3.80397e-10	5.1701e-05	-1.42997	-3.80397e-10
50971223	chr12:50971223:T:A	2.47909e-10	-1.62294	-1.38127	9.27397e-06	-1.76743	-1.38081
50971385	chr12:50971385:C:T	3.61104e-10	-1.74959	-0.878523	1.48266e-05	-1.82753	-0.851502
50971529	chr12:50971529:C:T	6.83389e-10	-1.53278	-0.457434	2.12161e-05	-1.77744	-0.543251
50971763	chr12:50971763:T:C	7.98223e-10	-1.83489	-3.80397e-10	3.58449e-05	-1.79625	-3.80397e-10
50972526	chr12:50972526:C:T	2.21571e-09	-1.95781e-10	-0.81395	9.0667e-05	-1.95781e-10	-0.868258
50972566	chr12:50972566:G:A	2.60516e-10	-1.62439	-1.33022	9.06867e-06	-1.83176	-1.33887
50972777	chr12:50972777:C:T	4.86156e-10	-1.52435	-0.806398	1.50492e-05	-1.77015	-0.89397
50972810	chr12:50972810:G:A	2.62853e-10	-1.56856	-1.37713	9.01146e-06	-1.79364	-1.38331
50972848	chr12:50972848:C:T	2.10518e-09	-1.95781e-10	-0.86512	9.54033e-05	-1.95781e-10	-0.817338
50973202	chr12:50973202:T:G	2.44696e-10	-1.62888	-1.38838	9.23937e-06	-1.76386	-1.38811
50973334	chr12:50973334:A:G	2.55797e-09	-1.95781e-10	-0.670307	0.000103707	-1.95781e-10	-0.733885
50973340	chr12:50973340:T:C	2.52097e-10	-1.64901	-1.33845	9.85537e-06	-1.75103	-1.33641
50973548	chr12:50973548:G:A	2.59656e-10	-1.62911	-1.32881	9.82632e-06	-1.7638	-1.32658
50973567	chr12:50973567:A:T	4.31212e-10	-1.20889	-1.24179	1.26491e-05	-1.6337	-1.20417
50973824	chr12:50973824:A:G	2.48933e-10	-1.63288	-1.36722	9.46931e-06	-1.7615	-1.3659
50974136	chr12:50974136:G:C	1.12206e-09	-1.49436	-3.80397e-10	6.79085e-05	-1.15729	-3.80397e-10
50974164	chr12:50974164:A:C	1.38983e-09	-1.95781e-10	-1.28034	5.75419e-05	-1.95781e-10	-1.32294
50975046	chr12:50975046:C:T	1.66977e-09	-1.95781e-10	-1.09684	7.96783e-05	-1.95781e-10	-0.997454
50975371	chr12:50975371:A:G	1.39511e-09	-1.95781e-10	-1.27655	5.77138e-05	-1.95781e-10	-1.31996
50975916	chr12:50975916:T:C	4.85882e-10	-1.59013	-0.741177	1.55219e-05	-1.79904	-0.834153
50975998	chr12:50975998:T:C	1.37971e-09	-1.95781e-10	-1.28765	5.72043e-05	-1.95781e-10	-1.32882
50976108	chr12:50976108:T:C	2.54238e-10	-1.60864	-1.37036	9.17475e-06	-1.77382	-1.38517
50976128	chr12:50976128:C:T	2.63325e-10	-1.59695	-1.34694	8.98535e-06	-1.82577	-1.35408
50976980	chr12:50976980:T:C	1.38169e-09	-1.95781e-10	-1.28621	5.72809e-05	-1.95781e-10	-1.32748
50977301	chr12:50977301:T:A	1.9343e-09	-1.95781e-10	-0.949775	7.2984e-05	-1.95781e-10	-1.08521
50977361	chr12:50977361:C:T	2.83762e-09	-1.95781e-10	-0.566559	6.83345e-05	-1.95781e-10	-1.15104
50977847	chr12:50977847:A:G	1.44359e-09	-1.95781e-10	-1.24239	6.46696e-05	-1.95781e-10	-1.20616
50978014	chr12:50978014:A:G	4.2326e-10	-1.17644	-1.29285	1.16949e-05	-1.65231	-1.264
50978071	chr12:50978071:G:A	2.15172e-09	-1.95781e-10	-0.843256	8.81923e-05	-1.95781e-10	-0.895932
50978206	chr12:50978206:G:A	3.74426e-10	-1.33785	-1.25403	1.26671e-05	-1.822	-1.01444
50978252	chr12:50978252:A:T	2.24522e-10	-1.71543	-1.38788	9.91652e-06	-1.69403	-1.38722
50978358	chr12:50978358:C:T	2.86754e-10	-1.47401	-1.38464	1.02029e-05	-1.75749	-1.29528
50978561	chr12:50978561:C:A	2.45357e-10	-1.72157	-1.29299	1.06059e-05	-1.6845	-1.32955
50978808	chr12:50978808:T:G	9.68658e-10	-1.64137	-3.80397e-10	3.83809e-05	-1.72789	-3.80397e-10
50979231	chr12:50979231:C:T	2.93579e-10	-1.62166	-1.21347	1.04301e-05	-1.76767	-1.26309
50979959	chr12:50979959:C:T	9.82023e-10	-1.32273	-0.304929	2.36987e-05	-1.82805	-0.381977
50980467	chr12:50980467:A:G	4.68008e-10	-1.59325	-0.775547	1.50214e-05	-1.80015	-0.865821
50981140	chr12:50981140:A:G	2.86895e-10	-1.62418	-1.23398	1.02693e-05	-1.76624	-1.28005
50981283	chr12:50981283:G:A	2.58923e-10	-1.57766	-1.38309	9.80969e-06	-1.8022	-1.28988
50981535	chr12:50981535:T:C	2.70355e-10	-1.73505	-1.18249	1.12898e-05	-1.74717	-1.20439
50981656	chr12:50981656:C:T	2.32961e-09	-1.95781e-10	-0.76382	8.55164e-05	-1.95781e-10	-0.926744
50982036	chr12:50982036:T:C	4.67787e-10	-1.53906	-0.830208	1.46148e-05	-1.77709	-0.916329
50982186	chr12:50982186:C:T	3.6898e-10	-1.2192	-1.38733	8.56295e-06	-1.83654	-1.39147
50982420	chr12:50982420:T:G	1.32116e-09	-1.95781e-10	-1.33101	5.85537e-05	-1.95781e-10	-1.30551
50982687	chr12:50982687:T:C	2.10037e-09	-1.95781e-10	-0.867408	0.000194526	-1.95781e-10	-0.104888
50982711	chr12:50982711:A:G	2.5124e-10	-1.806	-1.18487	1.03339e-05	-1.81946	-1.22056
50983524	chr12:50983524:G:A	1.83766e-09	-1.95781e-10	-1.00103	8.27737e-05	-1.95781e-10	-0.959342
50983762	chr12:50983762:G:C	1.33169e-09	-1.95781e-10	-1.32307	5.42016e-05	-1.95781e-10	-1.38274
50983925	chr12:50983925:A:G	1.72346e-09	-1.95781e-10	-1.06519	6.63643e-05	-1.95781e-10	-1.18029
50984076	chr12:50984076:C:A	6.39844e-10	-1.31645	-0.739606	1.61721e-05	-1.82921	-0.762953
50984256	chr12:50984256:A:G	1.80386e-09	-1.95781e-10	-1.01959	6.88722e-05	-1.95781e-10	-1.1432
50984303	chr12:50984303:G:C	2.4287e-09	-1.95781e-10	-0.722166	6.30613e-05	-1.95781e-10	-1.23134
50984625	chr12:50984625:G:A	5.6538e-10	-1.51355	-0.66623	1.71092e-05	-1.76321	-0.77262
50984786	chr12:50984786:C:T	2.82607e-09	-1.95781e-10	-0.570635	0.000129376	-1.95781e-10	-0.512726
50984918	chr12:50984918:C:T	2.40553e-10	-1.68089	-1.35345	9.71064e-06	-1.72776	-1.37447
50985180	chr12:50985180:T:G	1.48357e-09	-1.95781e-10	-1.21507	6.69182e-05	-1.95781e-10	-1.17198
50985444	chr12:50985444:T:C	2.22946e-09	-1.95781e-10	-0.807765	9.12399e-05	-1.95781e-10	-0.861959
50985587	chr12:50985587:G:T	8.33828e-10	-1.79125	-3.80397e-10	5.2663e-05	-1.41154	-3.80397e-10
50985601	chr12:50985601:C:T	2.79393e-10	-1.64878	-1.23588	1.0397e-05	-1.75231	-1.28162
50985658	chr12:50985658:A:G	5.14109e-09	-1.95781e-10	0.0277434	0.000196188	-1.95781e-10	-0.0963775
50985741	chr12:50985741:T:A	1.30024e-09	-1.95781e-10	-1.34697	5.74561e-05	-1.95781e-10	-1.32443
50986449	chr12:50986449:A:G	6.22132e-10	-0.916692	-1.16743	1.13429e-05	-1.83874	-1.10811
50986839	chr12:50986839:C:A	1.32627e-09	-1.95781e-10	-1.32715	5.47019e-05	-1.95781e-10	-1.37355
50987064	chr12:50987064:C:T	1.91526e-09	-1.95781e-10	-0.95967	8.64491e-05	-1.95781e-10	-0.915896
50987110	chr12:50987110:T:G	3.91256e-09	-1.95781e-10	-0.24533	0.000145328	-1.95781e-10	-0.39646
50987294	chr12:50987294:C:T	5.68191e-10	-1.50962	-0.665203	1.71311e-05	-1.76199	-0.77257
50987536	chr12:50987536:C:T	1.33905e-09	-1.95781e-10	-1.31756	5.49924e-05	-1.95781e-10	-1.36826
50987935	chr12:50987935:C:T	4.1558e-10	-1.66861	-0.818995	1.58966e-05	-1.83644	-0.772905
50987967	chr12:50987967:T:C	2.49134e-10	-1.64492	-1.35436	9.46146e-06	-1.75302	-1.37521
50988449	chr12:50988449:T:C	5.52452e-10	-1.50613	-0.69678	1.6674e-05	-1.76022	-0.801377
50988823	chr12:50988823:T:C	5.62043e-10	-1.51456	-0.671145	1.70132e-05	-1.76425	-0.777211
50988900	chr12:50988900:C:A	1.35144e-09	-1.95781e-10	-1.30835	5.3975e-05	-1.95781e-10	-1.38693
50989306	chr12:50989306:A:G	1.41593e-09	-1.95781e-10	-1.26174	6.34997e-05	-1.95781e-10	-1.22442
50989640	chr12:50989640:A:G	2.2959e-09	-1.95781e-10	-0.778398	0.000222417	-1.95781e-10	0.029103
50989816	chr12:50989816:G:C	1.83887e-09	-1.95781e-10	-1.00037	8.28303e-05	-1.95781e-10	-0.958658
50990004	chr12:50990004:A:G	4.26743e-10	-1.17805	-1.28305	1.17767e-05	-1.65252	-1.25681
50990049	chr12:50990049:TACA:T	1.29585e-09	-1.95781e-10	-1.35036	5.72566e-05	-1.95781e-10	-1.32791
50990217	chr12:50990217:A:C	5.77888e-10	-1.47589	-0.682009	1.71712e-05	-1.74498	-0.787242
50990308	chr12:50990308:C:A	1.75853e-09	-1.95781e-10	-1.04505	6.74574e-05	-1.95781e-10	-1.16395
50990771	chr12:50990771:C:T	1.25699e-09	-1.95781e-10	-1.3808	7.3617e-05	-1.95781e-10	-1.07658
50990872	chr12:50990872:G:A	2.88029e-09	-1.95781e-10	-0.551633	0.000140732	-1.95781e-10	-0.428591
50990966	chr12:50990966:A:T	1.83442e-09	-1.95781e-10	-1.00279	8.26204e-05	-1.95781e-10	-0.961195
50991218	chr12:50991218:T:C	1.76371e-09	-1.95781e-10	-1.0421	6.76237e-05	-1.95781e-10	-1.16149
50992283	chr12:50992283:A:G	2.43344e-10	-1.66307	-1.35973	9.54483e-06	-1.74081	-1.37864
50992369	chr12:50992369:T:C	1.76327e-09	-1.95781e-10	-1.04235	6.76077e-05	-1.95781e-10	-1.16173
50992457	chr12:50992457:G:A	6.25439e-09	0.223761	-3.80397e-10	0.000113916	-0.63999	-3.80397e-10
50992556	chr12:50992556:C:T	1.65677e-09	-1.95781e-10	-1.10465	7.89999e-05	-1.95781e-10	-1.00601
50992713	chr12:50992713:C:T	1.86283e-09	-1.95781e-10	-0.987428	8.41034e-05	-1.95781e-10	-0.943404
50992765	chr12:50992765:A:G	2.718e-10	-1.7838	-1.12841	1.07558e-05	-1.83142	-1.16859
50993089	chr12:50993089:C:T	4.53633e-10	-1.14425	-1.25573	1.19834e-05	-1.66965	-1.22227
50993655	chr12:50993655:C:T	6.9864e-10	-0.753225	-1.21492	1.07822e-05	-1.83781	-1.15975
50993763	chr12:50993763:G:A	1.4266e-09	-1.95781e-10	-1.25423	5.87547e-05	-1.95781e-10	-1.30208
50994155	chr12:50994155:C:T	3.87615e-10	-1.17539	-1.38187	8.56498e-06	-1.83945	-1.38832
50994415	chr12:50994415:TG:T	1.76312e-09	-1.95781e-10	-1.04244	6.76033e-05	-1.95781e-10	-1.16179
50994723	chr12:50994723:A:G	1.25738e-09	-1.95781e-10	-1.38049	7.37489e-05	-1.95781e-10	-1.07479
50994824	chr12:50994824:G:A	1.89448e-09	-1.95781e-10	-0.97058	9.21178e-05	-1.95781e-10	-0.852383
50995031	chr12:50995031:C:T	1.72262e-09	-1.95781e-10	-1.06568	6.63454e-05	-1.95781e-10	-1.18058
50995485	chr12:50995485:C:T	9.50492e-10	-1.6603	-3.80397e-10	3.78898e-05	-1.74077	-3.80397e-10
50996310	chr12:50996310:C:A	3.46105e-10	-1.29118	-1.37935	8.64625e-06	-1.83171	-1.38662
50996469	chr12:50996469:A:G	6.01542e-10	-1.48477	-0.633011	1.79062e-05	-1.74953	-0.74077
50996532	chr12:50996532:C:T	1.66599e-09	-1.95781e-10	-1.0991	6.4627e-05	-1.95781e-10	-1.20682
50997174	chr12:50997174:A:T	5.83031e-10	-1.46298	-0.686053	1.72186e-05	-1.73835	-0.791108
50998469	chr12:50998469:T:C	5.56151e-10	-1.52615	-0.670091	1.69366e-05	-1.76981	-0.776165
50998540	chr12:50998540:G:A	1.32784e-09	-1.95781e-10	-1.32597	5.89685e-05	-1.95781e-10	-1.29845
50998828	chr12:50998828:G:C	6.00266e-10	-1.44546	-0.674447	1.75636e-05	-1.72929	-0.780337
50998971	chr12:50998971:C:T	2.57259e-09	-1.95781e-10	-0.66461	6.48781e-05	-1.95781e-10	-1.20294
50999224	chr12:50999224:C:T	1.69029e-09	-1.95781e-10	-1.08462	6.81942e-05	-1.95781e-10	-1.15309
50999333	chr12:50999333:C:T	3.82671e-10	-1.75648	-0.813618	1.48599e-05	-1.83863	-0.838157
50999539	chr12:50999539:G:A	3.00723e-09	-1.95781e-10	-0.508503	7.04863e-05	-1.95781e-10	-1.12003
50999774	chr12:50999774:GC:G	2.47138e-10	-1.80153	-1.2058	1.01112e-05	-1.82261	-1.2392
50999851	chr12:50999851:C:T	5.95686e-10	-1.45793	-0.66963	1.75193e-05	-1.73634	-0.775813
51000014	chr12:51000014:AT:A	1.3997e-09	-1.95781e-10	-1.27326	5.78648e-05	-1.95781e-10	-1.31734
51000041	chr12:51000041:T:C	1.31995e-09	-1.95781e-10	-1.33193	5.85489e-05	-1.95781e-10	-1.30559
51001147	chr12:51001147:A:G	2.36035e-09	-1.95781e-10	-0.750712	0.000231963	-1.95781e-10	0.0711256
51001551	chr12:51001551:T:G	2.30853e-09	-1.95781e-10	-0.77291	0.000224119	-1.95781e-10	0.0367277
51001708	chr12:51001708:C:A	1.29361e-09	-1.95781e-10	-1.35209	5.50991e-05	-1.95781e-10	-1.36632
51001725	chr12:51001725:T:C	1.45778e-09	-1.95781e-10	-1.23261	5.9802e-05	-1.95781e-10	-1.28441
51002049	chr12:51002049:A:G	2.22946e-09	-1.95781e-10	-0.807765	9.12399e-05	-1.95781e-10	-0.861959
51002078	chr12:51002078:T:C	1.2793e-09	-1.95781e-10	-1.36321	5.66729e-05	-1.95781e-10	-1.33816
51003012	chr12:51003012:C:T	1.35727e-09	-1.95781e-10	-1.30405	5.63906e-05	-1.95781e-10	-1.34315
51003055	chr12:51003055:G:A	1.32292e-09	-1.95781e-10	-1.32968	5.87133e-05	-1.95781e-10	-1.30279
51003279	chr12:51003279:T:C	2.31126e-09	-1.95781e-10	-0.771732	0.000224771	-1.95781e-10	0.0396296
51003320	chr12:51003320:C:G	2.24461e-09	-1.95781e-10	-0.800991	9.17835e-05	-1.95781e-10	-0.856019
51003785	chr12:51003785:T:A	4.51132e-09	-1.95781e-10	-0.102932	8.87936e-05	-1.95781e-10	-0.889137
51004326	chr12:51004326:A:G	1.76098e-09	-1.95781e-10	-1.04365	6.75356e-05	-1.95781e-10	-1.1628
51004462	chr12:51004462:G:A	1.83887e-09	-1.95781e-10	-1.00037	8.28303e-05	-1.95781e-10	-0.958658
51004658	chr12:51004658:C:T	2.93156e-10	-1.60313	-1.23344	1.0152e-05	-1.77795	-1.27983
51005183	chr12:51005183:A:G	1.4351e-09	-1.95781e-10	-1.24829	5.47523e-05	-1.95781e-10	-1.37263
51005436	chr12:51005436:A:G	1.24999e-09	-1.95781e-10	-1.38639	5.37713e-05	-1.95781e-10	-1.39071
51006126	chr12:51006126:C:A	2.72216e-09	-1.95781e-10	-0.608096	0.000110792	-1.95781e-10	-0.667796
51006214	chr12:51006214:A:G	5.58611e-10	-1.518	-0.673822	1.69442e-05	-1.76594	-0.779587
51006844	chr12:51006844:C:A	7.92837e-10	-1.13628	-0.70538	1.65363e-05	-1.83981	-0.730088
51006903	chr12:51006903:AATTTT:A	8.77681e-09	0.450007	0.112584	8.68136e-05	-0.697301	-0.214387
51007435	chr12:51007435:A:G	4.41657e-10	-1.13646	-1.29028	1.14286e-05	-1.67387	-1.26547
51007537	chr12:51007537:G:A	1.93962e-09	-1.95781e-10	-0.947029	8.74356e-05	-1.95781e-10	-0.904549
51007625	chr12:51007625:G:A	2.5208e-10	-1.62713	-1.3604	9.31792e-06	-1.7643	-1.37921
51007630	chr12:51007630:T:C	9.38876e-10	-1.30476	-0.367838	2.55884e-05	-1.6583	-0.475015
51007699	chr12:51007699:A:G	5.17805e-10	-1.52411	-0.743569	1.58139e-05	-1.76943	-0.845135
51007741	chr12:51007741:A:G	2.59702e-10	-1.78548	-1.17227	1.03394e-05	-1.83114	-1.20835
51007853	chr12:51007853:C:T	2.16549e-09	-1.95781e-10	-0.836875	8.86883e-05	-1.95781e-10	-0.890324
51008201	chr12:51008201:TC:T	2.58039e-09	-1.95781e-10	-0.661583	6.49701e-05	-1.95781e-10	-1.20152
51008327	chr12:51008327:A:G	2.16817e-10	-1.80115	-1.33708	1.21711e-05	-1.58527	-1.29112
51008352	chr12:51008352:T:C	1.35706e-09	-1.95781e-10	-1.30421	6.1208e-05	-1.95781e-10	-1.26117
51009122	chr12:51009122:T:G	5.01202e-10	-1.59707	-0.703203	1.59142e-05	-1.80102	-0.807216
51009131	chr12:51009131:G:A	1.37799e-09	-1.95781e-10	-1.28889	6.15166e-05	-1.95781e-10	-1.25614
51009305	chr12:51009305:G:A	2.44737e-10	-1.65935	-1.35775	9.5358e-06	-1.74309	-1.3773
51009423	chr12:51009423:A:G	2.48933e-10	-1.64386	-1.35623	9.44416e-06	-1.75378	-1.37628
51009577	chr12:51009577:A:G	5.55091e-10	-1.51282	-0.685327	1.67913e-05	-1.76367	-0.790921
51009607	chr12:51009607:C:T	1.24766e-09	-1.95781e-10	-1.38826	5.38275e-05	-1.95781e-10	-1.38967
51010076	chr12:51010076:C:T	1.8394e-09	-1.95781e-10	-1.00008	8.28501e-05	-1.95781e-10	-0.958418
51010087	chr12:51010087:G:A	3.94237e-10	-1.1555	-1.38483	8.54756e-06	-1.83979	-1.39001
51010108	chr12:51010108:G:A	7.8871e-10	-1.16623	-0.68065	1.69434e-05	-1.83977	-0.705803
51010116	chr12:51010116:G:A	4.39322e-10	-1.67966	-0.752385	1.66333e-05	-1.83759	-0.726462
51010120	chr12:51010120:G:A	8.14616e-10	-1.12868	-0.685879	1.68576e-05	-1.83971	-0.710939
51010339	chr12:51010339:G:A	8.05047e-10	-1.14899	-0.677388	1.69896e-05	-1.83987	-0.702978
51010355	chr12:51010355:T:C	2.878e-10	-1.62279	-1.23222	1.0277e-05	-1.76703	-1.27852
51010655	chr12:51010655:T:G	2.55359e-09	-1.95781e-10	-0.672021	6.46251e-05	-1.95781e-10	-1.20685
51010689	chr12:51010689:A:C	1.05834e-09	-1.55282	-3.80397e-10	4.31881e-05	-1.60989	-3.80397e-10
51011255	chr12:51011255:A:G	2.52345e-10	-1.63388	-1.35261	9.40892e-06	-1.75987	-1.37393
51011494	chr12:51011494:G:C	1.393e-09	-1.95781e-10	-1.27807	6.24356e-05	-1.95781e-10	-1.24132
51011626	chr12:51011626:G:A	4.05124e-10	-1.50387	-1.00921	1.28262e-05	-1.76438	-1.05958
51011656	chr12:51011656:G:T	2.24417e-09	-1.95781e-10	-0.801189	9.14479e-05	-1.95781e-10	-0.859682
51011852	chr12:51011852:G:A	1.07055e-09	-1.27309	-0.268263	2.90833e-05	-1.64128	-0.364006
51012156	chr12:51012156:G:A	2.10168e-09	-1.95781e-10	-0.866786	9.51821e-05	-1.95781e-10	-0.81966
51012571	chr12:51012571:T:A	4.07757e-10	-1.12113	-1.38548	8.54147e-06	-1.83973	-1.39079
51012605	chr12:51012605:T:C	2.55259e-09	-1.95781e-10	-0.672416	6.46116e-05	-1.95781e-10	-1.20706
51012777	chr12:51012777:G:A	1.90307e-09	-1.95781e-10	-0.966055	7.26076e-05	-1.95781e-10	-1.09038
51014714	chr12:51014714:G:A	1.72798e-09	-1.95781e-10	-1.06257	7.7625e-05	-1.95781e-10	-1.02356
51014744	chr12:51014744:T:C	1.47955e-08	-1.95781e-10	1.0848	0.000329529	-1.95781e-10	0.422212
51015304	chr12:51015304:T:C	5.81553e-10	-1.54072	-0.610857	1.77772e-05	-1.77671	-0.720831
51015380	chr12:51015380:C:T	9.51758e-10	-1.65897	-3.80397e-10	3.92534e-05	-1.70541	-3.80397e-10
51015708	chr12:51015708:C:A	1.84056e-09	-1.95781e-10	-0.999451	8.29133e-05	-1.95781e-10	-0.957655
51015930	chr12:51015930:G:A	1.68799e-09	-1.95781e-10	-1.08599	6.81141e-05	-1.95781e-10	-1.15427
51015976	chr12:51015976:G:C	1.28329e-09	-1.95781e-10	-1.36009	5.69226e-05	-1.95781e-10	-1.33376
51016477	chr12:51016477:C:T	1.3212e-09	-1.95781e-10	-1.33098	5.86132e-05	-1.95781e-10	-1.30449
51016520	chr12:51016520:T:A	4.97936e-10	-1.06396	-1.24285	1.61499e-05	-1.50507	-1.08847
51016703	chr12:51016703:C:T	3.21364e-10	-1.54589	-1.19882	1.0196e-05	-1.80277	-1.25068
51016768	chr12:51016768:A:C	1.38019e-09	-1.95781e-10	-1.2873	6.16692e-05	-1.95781e-10	-1.25367
51016796	chr12:51016796:G:A	1.78156e-09	-1.95781e-10	-1.03203	6.80293e-05	-1.95781e-10	-1.15551
51016962	chr12:51016962:T:C	3.91838e-10	-1.16348	-1.38295	8.55769e-06	-1.83962	-1.38901
51017155	chr12:51017155:A:G	1.48409e-09	-1.95781e-10	-1.21472	6.45855e-05	-1.95781e-10	-1.20746
51017570	chr12:51017570:G:T	8.12185e-10	-1.15282	-0.664731	1.72223e-05	-1.83987	-0.689373
51017797	chr12:51017797:C:T	9.78172e-10	-1.29353	-0.338067	2.65571e-05	-1.65313	-0.443024
51018252	chr12:51018252:G:A	3.09685e-08	2.88294	-1.0595	1.10959e-05	-1.57831	-1.39056
51018342	chr12:51018342:C:T	4.16852e-10	-1.69163	-0.792914	1.59392e-05	-1.8389	-0.767765
51018357	chr12:51018357:G:T	2.58818e-10	-1.60616	-1.35499	9.24417e-06	-1.77587	-1.37558
51018523	chr12:51018523:G:A	2.50392e-09	-1.95781e-10	-0.691663	0.000122779	-1.95781e-10	-0.565063
51018561	chr12:51018561:A:G	5.86902e-10	-1.51737	-0.625048	1.77323e-05	-1.76594	-0.734126
51018565	chr12:51018565:C:T	1.82871e-09	-1.95781e-10	-1.00591	8.24021e-05	-1.95781e-10	-0.963841
51018717	chr12:51018717:G:A	1.02515e-09	-1.30817	-0.276513	2.79464e-05	-1.66156	-0.383602
51018930	chr12:51018930:A:G	1.26143e-09	-1.95781e-10	-1.37728	5.63791e-05	-1.95781e-10	-1.34335
51019050	chr12:51019050:G:T	2.22594e-09	-1.95781e-10	-0.809346	9.1101e-05	-1.95781e-10	-0.863483
51019139	chr12:51019139:C:T	1.24916e-09	-1.95781e-10	-1.38706	5.38805e-05	-1.95781e-10	-1.38868
51019215	chr12:51019215:A:T	1.83802e-09	-1.95781e-10	-1.00083	8.27923e-05	-1.95781e-10	-0.959116
51019465	chr12:51019465:C:G	5.13855e-09	-1.95781e-10	0.0272474	0.000196088	-1.95781e-10	-0.096888
51020105	chr12:51020105:T:C	2.64221e-09	-1.95781e-10	-0.637906	6.57848e-05	-1.95781e-10	-1.18906
51020449	chr12:51020449:T:A	2.52343e-10	-1.63146	-1.35503	9.37498e-06	-1.76183	-1.37558
51020971	chr12:51020971:G:A	1.31937e-09	-1.95781e-10	-1.33237	5.85195e-05	-1.95781e-10	-1.30609
51021110	chr12:51021110:A:G	8.67195e-09	-1.95781e-10	0.550572	0.000390608	-1.95781e-10	0.592253
51021264	chr12:51021264:C:T	5.90717e-10	-1.47877	-0.657166	1.75443e-05	-1.74643	-0.764297
51021907	chr12:51021907:A:G	1.27076e-09	-1.95781e-10	-1.36991	5.61555e-05	-1.95781e-10	-1.34733
51022575	chr12:51022575:A:AT	1.83758e-09	-1.95781e-10	-1.00107	8.27687e-05	-1.95781e-10	-0.959402
51022694	chr12:51022694:A:G	1.83887e-09	-1.95781e-10	-1.00037	8.28303e-05	-1.95781e-10	-0.958658
51022737	chr12:51022737:T:C	4.76078e-10	-1.08455	-1.26714	1.14482e-05	-1.69836	-1.23926
51022985	chr12:51022985:C:T	8.00185e-10	-1.83244	-3.80397e-10	3.52282e-05	-1.81361	-3.80397e-10
51023301	chr12:51023301:G:A	1.4005e-09	-1.95781e-10	-1.27269	6.27102e-05	-1.95781e-10	-1.23693
51023452	chr12:51023452:T:C	2.30057e-09	-1.95781e-10	-0.776367	0.000223352	-1.95781e-10	0.0332996
51023933	chr12:51023933:G:A	1.30395e-09	-1.95781e-10	-1.34412	5.73448e-05	-1.95781e-10	-1.32637
51023975	chr12:51023975:A:T	2.66807e-10	-1.75011	-1.18064	1.0176e-05	-1.83887	-1.21655
51024453	chr12:51024453:G:A	1.31625e-09	-1.95781e-10	-1.33474	5.8348e-05	-1.95781e-10	-1.30903
51024468	chr12:51024468:G:A	2.55344e-10	-1.61618	-1.35848	9.26713e-06	-1.77111	-1.37787
51025030	chr12:51025030:AAC:A	1.42488e-09	-1.95781e-10	-1.25544	5.86987e-05	-1.95781e-10	-1.30303
51025165	chr12:51025165:G:GA	1.55773e-08	-1.95781e-10	1.13629	0.00034486	-1.95781e-10	0.467686
51025462	chr12:51025462:G:A	1.40025e-09	-1.95781e-10	-1.27287	6.26973e-05	-1.95781e-10	-1.23713
51025477	chr12:51025477:G:A	5.47894e-10	-1.50257	-0.708622	1.65346e-05	-1.75845	-0.811549
51025598	chr12:51025598:G:A	2.95452e-10	-1.6079	-1.22087	1.02814e-05	-1.77593	-1.26919
51026058	chr12:51026058:A:AC	9.36009e-10	-1.67565	-3.80397e-10	3.44789e-05	-1.8351	-3.80397e-10
51026349	chr12:51026349:C:T	3.90422e-09	-0.247464	-3.80397e-10	7.93952e-05	-1.00101	-3.80397e-10
51026381	chr12:51026381:C:A	5.73129e-10	-1.53775	-0.62842	1.75026e-05	-1.7752	-0.737902
51026579	chr12:51026579:C:G	2.48272e-09	-1.95781e-10	-0.700169	6.37346e-05	-1.95781e-10	-1.22072
51026582	chr12:51026582:A:G	2.47421e-09	-1.95781e-10	-0.703599	6.35961e-05	-1.95781e-10	-1.2229
51026860	chr12:51026860:G:A	1.75823e-09	-1.95781e-10	-1.04521	6.74542e-05	-1.95781e-10	-1.164
51027049	chr12:51027049:G:C	1.29488e-09	-1.95781e-10	-1.3511	5.51429e-05	-1.95781e-10	-1.36552
51027243	chr12:51027243:G:A	1.76104e-09	-1.95781e-10	-1.04362	6.75368e-05	-1.95781e-10	-1.16278
51027466	chr12:51027466:A:G	8.89344e-10	-1.72679	-3.80397e-10	3.50383e-05	-1.81901	-3.80397e-10
51028167	chr12:51028167:G:C	2.59958e-09	-1.95781e-10	-0.654172	6.52425e-05	-1.95781e-10	-1.19734
51028543	chr12:51028543:T:A	5.05372e-10	-1.05775	-1.23424	1.17843e-05	-1.70965	-1.19904
51029108	chr12:51029108:A:G	3.47685e-09	-0.363395	-3.80397e-10	8.85353e-05	-0.89205	-3.80397e-10
51029617	chr12:51029617:G:A	7.98508e-10	-1.83453	-3.80397e-10	3.69542e-05	-1.76577	-3.80397e-10
51029991	chr12:51029991:A:G	2.47849e-09	-1.95781e-10	-0.701873	6.37119e-05	-1.95781e-10	-1.22108
51030946	chr12:51030946:A:G	8.03306e-10	-1.82854	-3.80397e-10	3.49616e-05	-1.8212	-3.80397e-10
51031324	chr12:51031324:C:G	1.26967e-09	-1.95781e-10	-1.37077	5.58082e-05	-1.95781e-10	-1.35353
51031569	chr12:51031569:T:C	5.22408e-10	-1.03388	-1.22495	8.89471e-06	-1.83414	-1.35585
51031616	chr12:51031616:C:T	1.25766e-09	-1.95781e-10	-1.38027	5.44159e-05	-1.95781e-10	-1.37879
51031766	chr12:51031766:A:G	2.89643e-10	-1.63717	-1.21146	1.05451e-05	-1.75902	-1.26077
51032054	chr12:51032054:G:A	3.93995e-10	-1.17412	-1.36682	8.65695e-06	-1.83961	-1.37748
51032252	chr12:51032252:C:T	2.4258e-10	-1.69538	-1.33057	1.00751e-05	-1.7062	-1.35918
51032512	chr12:51032512:C:T	2.63646e-09	-1.95781e-10	-0.640086	6.57456e-05	-1.95781e-10	-1.18966
51032771	chr12:51032771:G:A	9.84764e-10	-1.2708	-0.354079	2.65296e-05	-1.63874	-0.458455
51033034	chr12:51033034:G:A	4.99971e-10	-1.13853	-1.16419	1.36179e-05	-1.52073	-1.24333
51034306	chr12:51034306:T:A	6.14024e-10	-1.46364	-0.633604	1.80794e-05	-1.73805	-0.742621
51034549	chr12:51034549:AGT:A	2.55084e-09	-1.95781e-10	-0.6731	7.8307e-05	-1.95781e-10	-1.01481
51034849	chr12:51034849:C:T	1.26554e-09	-1.95781e-10	-1.37403	7.60473e-05	-1.95781e-10	-1.0441
51034957	chr12:51034957:A:T	1.88279e-09	-1.95781e-10	-0.976766	8.49881e-05	-1.95781e-10	-0.93294
51035024	chr12:51035024:A:T	2.99052e-10	-1.59076	-1.2259	1.01492e-05	-1.78485	-1.2732
51035347	chr12:51035347:G:T	8.70092e-10	-1.13289	-0.615785	2.29281e-05	-1.58666	-0.656426
51036778	chr12:51036778:A:G	1.85374e-09	-1.95781e-10	-0.992318	6.3745e-05	-1.95781e-10	-1.22056
51036935	chr12:51036935:T:G	4.87081e-10	-1.8321	-0.496743	2.42986e-05	-1.41484	-0.770196
51038272	chr12:51038272:T:C	4.90019e-10	-1.49268	-0.830156	1.66958e-05	-1.79082	-0.769469
51038331	chr12:51038331:A:G	2.03209e-10	-1.83872	-1.36433	1.56322e-05	-1.23424	-1.39188
51038768	chr12:51038768:T:C	1.39646e-08	1.027	-3.80397e-10	0.00191891	2.18406	-3.80397e-10
51039101	chr12:51039101:C:T	2.19714e-08	-1.95781e-10	1.48022	0.000838581	-1.95781e-10	1.35626
51039588	chr12:51039588:C:T	1.30092e-09	-1.95781e-10	-1.34645	5.47083e-05	-1.95781e-10	-1.37344
51039881	chr12:51039881:A:G	1.92083e-09	-1.95781e-10	-0.956768	6.52652e-05	-1.95781e-10	-1.19699
51040043	chr12:51040043:G:A	9.74937e-10	-1.63491	-3.80397e-10	3.67487e-05	-1.77135	-3.80397e-10
51040074	chr12:51040074:T:C	6.23061e-09	-1.95781e-10	0.219952	0.000302655	-1.95781e-10	0.337141
51040101	chr12:51040101:G:C	1.66938e-09	-1.95781e-10	-1.09707	7.13433e-05	-1.95781e-10	-1.10795
51040918	chr12:51040918:C:T	2.822e-10	-1.53236	-1.34231	1.03065e-05	-1.78624	-1.25643
51041957	chr12:51041957:AG:A	5.36765e-10	-1.5187	-0.713018	1.86611e-05	-1.80017	-0.648835
51042291	chr12:51042291:T:C	8.20698e-10	-1.18189	-0.625238	2.21135e-05	-1.56785	-0.711408
51042356	chr12:51042356:G:A	2.07983e-10	-1.83596	-1.34386	1.37043e-05	-1.37078	-1.38696
51043127	chr12:51043127:C:T	1.03605e-09	-1.57411	-3.80397e-10	3.80791e-05	-1.73578	-3.80397e-10
51043190	chr12:51043190:C:G	5.90558e-09	-1.95781e-10	0.166375	0.000327197	-1.95781e-10	0.415111
51043245	chr12:51043245:T:C	1.52234e-09	-1.95781e-10	-1.18927	5.37262e-05	-1.95781e-10	-1.39155
51043255	chr12:51043255:C:T	1.06966e-09	-1.54218	-3.80397e-10	3.88565e-05	-1.71558	-3.80397e-10
51043292	chr12:51043292:T:G	1.65638e-09	-1.95781e-10	-1.10489	7.07713e-05	-1.95781e-10	-1.116
51044254	chr12:51044254:C:T	2.01813e-10	-1.83592	-1.37401	1.35873e-05	-1.37413	-1.39218
51044359	chr12:51044359:G:A	1.37607e-09	-0.160722	-1.12957	1.41302e-05	-1.83444	-0.892703
51044374	chr12:51044374:T:C	1.73398e-09	-1.95781e-10	-1.0591	7.38755e-05	-1.95781e-10	-1.07307
51044415	chr12:51044415:C:T	3.37088e-09	-0.394348	-3.80397e-10	0.000102107	-0.74943	-3.80397e-10
51044738	chr12:51044738:T:C	1.65016e-09	-1.95781e-10	-1.10865	5.43466e-05	-1.95781e-10	-1.38007
51044872	chr12:51044872:T:C	1.24836e-09	-0.201415	-1.18628	3.24515e-05	-0.884094	-1.01161
51045717	chr12:51045717:T:C	9.01999e-10	-0.33073	-1.38193	9.28835e-06	-1.83645	-1.31024
51045822	chr12:51045822:A:G	1.25526e-09	-1.38218	-3.80397e-10	4.34708e-05	-1.60336	-3.80397e-10
51045845	chr12:51045845:G:A	1.86614e-08	-1.95781e-10	1.31693	0.00072133	-1.95781e-10	1.20565
51045882	chr12:51045882:G:C	2.24882e-10	-1.80884	-1.29286	1.20481e-05	-1.52274	-1.36381
51046075	chr12:51046075:T:C	7.16549e-10	-0.776796	-1.16604	1.75381e-05	-1.30712	-1.20395
51046133	chr12:51046133:A:G	3.65784e-10	-1.3342	-1.28103	9.89268e-06	-1.82202	-1.26163
51046571	chr12:51046571:T:C	7.41399e-10	-0.521854	-1.38689	9.11812e-06	-1.83942	-1.32577
51047335	chr12:51047335:G:A	1.4834e-09	-1.95781e-10	-1.21519	6.49773e-05	-1.95781e-10	-1.20141
51047683	chr12:51047683:T:C	1.4437e-09	-1.95781e-10	-1.24231	6.75803e-05	-1.95781e-10	-1.16213
51047897	chr12:51047897:G:T	5.35172e-10	-1.61479	-0.619897	1.80098e-05	-1.82329	-0.661251
51048114	chr12:51048114:G:A	3.71637e-10	-1.55839	-1.04097	1.25908e-05	-1.6107	-1.23179
51048791	chr12:51048791:TC:T	6.60096e-10	-1.61694	-0.40795	2.55625e-05	-1.82578	-0.308551
51048833	chr12:51048833:A:C	1.47276e-09	-0.352116	-0.870268	3.02134e-05	-1.0306	-0.936562
51048951	chr12:51048951:A:T	1.38968e-09	-1.95781e-10	-1.28045	6.44486e-05	-1.95781e-10	-1.20958
51049161	chr12:51049161:G:A	2.89311e-10	-1.54572	-1.30406	1.08218e-05	-1.61952	-1.37437
51049604	chr12:51049604:G:A	5.90098e-10	-1.61923	-0.51776	2.27531e-05	-1.82633	-0.424418
51049778	chr12:51049778:C:G	2.68221e-10	-1.53429	-1.39117	9.19095e-06	-1.83956	-1.31768
51050404	chr12:51050404:G:A	2.52296e-09	-1.95781e-10	-0.684089	0.000108861	-1.95781e-10	-0.685378
51050750	chr12:51050750:A:G	5.98706e-09	-1.95781e-10	0.180078	0.000219681	-1.95781e-10	0.0167264
51050967	chr12:51050967:C:T	1.62222e-09	-1.95781e-10	-1.12573	5.41979e-05	-1.95781e-10	-1.38281
51051649	chr12:51051649:G:T	6.01227e-10	-1.6462	-0.472109	2.0766e-05	-1.82916	-0.512977
51051651	chr12:51051651:C:G	4.48237e-10	-1.33515	-1.0768	1.40221e-05	-1.59591	-1.1389
51051687	chr12:51051687:A:G	2.5348e-09	-1.95781e-10	-0.679406	0.000109581	-1.95781e-10	-0.678789
51051878	chr12:51051878:T:C	5.91248e-10	-1.14249	-0.99255	1.74105e-05	-1.46125	-1.05713
51051896	chr12:51051896:G:A	5.54823e-10	-1.62914	-0.569493	2.10151e-05	-1.82579	-0.504415
51051936	chr12:51051936:T:C	5.04885e-09	-1.95781e-10	0.00963721	0.000242961	-1.95781e-10	0.11745
51053257	chr12:51053257:T:A	5.00703e-09	-1.95781e-10	0.00131986	0.000190618	-1.95781e-10	-0.125178
51053271	chr12:51053271:C:G	7.90035e-10	-0.45359	-1.39161	8.92017e-06	-1.83974	-1.34739
51053362	chr12:51053362:G:A	2.53893e-09	-1.95781e-10	-0.67778	0.000109548	-1.95781e-10	-0.679088
51053546	chr12:51053546:G:A	1.63295e-09	-1.95781e-10	-1.11913	5.42398e-05	-1.95781e-10	-1.38204
51053595	chr12:51053595:A:G	2.54337e-09	-1.95781e-10	-0.676033	0.000109744	-1.95781e-10	-0.677302
51053723	chr12:51053723:A:G	3.84574e-10	-1.39367	-1.17147	1.08629e-05	-1.6862	-1.3039
51053912	chr12:51053912:T:A	1.62699e-09	-1.95781e-10	-1.12279	5.42022e-05	-1.95781e-10	-1.38273
51053916	chr12:51053916:T:C	1.64241e-09	-1.95781e-10	-1.11336	5.43028e-05	-1.95781e-10	-1.38088
51053963	chr12:51053963:T:C	1.74149e-09	-1.95781e-10	-1.05478	6.61983e-05	-1.95781e-10	-1.1828
51054318	chr12:51054318:C:A	3.38515e-09	-1.95781e-10	-0.390125	0.000158605	-1.95781e-10	-0.309034
51054563	chr12:51054563:A:G	5.93147e-09	-1.95781e-10	0.17075	0.000287536	-1.95781e-10	0.285898
51054741	chr12:51054741:G:A	4.91419e-10	-1.18139	-1.13859	1.47714e-05	-1.48784	-1.19492
51054772	chr12:51054772:T:C	1.3926e-09	0.108942	-1.38729	1.00163e-05	-1.82766	-1.24358
51055135	chr12:51055135:C:A	2.57273e-10	-1.77757	-1.18957	1.25064e-05	-1.59707	-1.25214
51055339	chr12:51055339:A:G	7.53172e-10	-0.503007	-1.38998	9.00752e-06	-1.83978	-1.33761
51055566	chr12:51055566:G:A	4.48031e-09	-1.95781e-10	-0.10983	0.000239365	-1.95781e-10	0.102537
51055900	chr12:51055900:T:C	1.2667e-09	-1.95781e-10	-1.37311	5.63058e-05	-1.95781e-10	-1.34465
51056757	chr12:51056757:G:GATCCT	1.28257e-09	-1.36066	-3.80397e-10	4.42248e-05	-1.58617	-3.80397e-10
51056809	chr12:51056809:C:T	1.21051e-09	-1.41848	-3.80397e-10	4.23949e-05	-1.62842	-3.80397e-10
51057120	chr12:51057120:C:A	2.77537e-09	-1.95781e-10	-0.588738	0.000119863	-1.95781e-10	-0.589105
51057682	chr12:51057682:G:A	8.20252e-10	-0.45964	-1.34803	1.14982e-05	-1.83975	-1.0935
51058283	chr12:51058283:G:A	1.67064e-09	-1.95781e-10	-1.09632	8.12114e-05	-1.95781e-10	-0.978395
51058623	chr12:51058623:T:C	2.32394e-09	-1.95781e-10	-0.766257	9.94864e-05	-1.95781e-10	-0.77543
51058738	chr12:51058738:G:T	1.3001e-09	-1.95781e-10	-1.34708	5.88432e-05	-1.95781e-10	-1.30058
51059092	chr12:51059092:A:G	1.02627e-09	-0.194542	-1.38905	8.80614e-06	-1.82543	-1.37457
51059327	chr12:51059327:T:G	1.82183e-09	-1.95781e-10	-1.00968	8.88514e-05	-1.95781e-10	-0.888486
51059583	chr12:51059583:A:C	7.19838e-10	-0.883278	-1.05497	1.88808e-05	-1.71974	-0.717566
51059891	chr12:51059891:A:T	5.87118e-10	-0.753022	-1.38903	1.69532e-05	-1.16666	-1.37834
51059899	chr12:51059899:G:A	3.0744e-09	0.239491	-0.725903	1.00302e-05	-1.8192	-1.25065
51060122	chr12:51060122:A:G	2.32139e-09	-1.95781e-10	-0.767356	9.99364e-05	-1.95781e-10	-0.770917
51060252	chr12:51060252:C:T	6.50678e-09	-1.95781e-10	0.263323	0.000363274	-1.95781e-10	0.519706
51060427	chr12:51060427:T:C	5.41844e-10	-1.56725	-0.655053	2.00175e-05	-1.81375	-0.56509
51060557	chr12:51060557:C:G	2.38295e-09	-1.95781e-10	-0.741182	0.000112312	-1.95781e-10	-0.654175
51061003	chr12:51061003:T:C	1.31e-09	-0.755994	-0.5835	3.97466e-05	-1.68869	-0.00423506
51061292	chr12:51061292:A:G	1.64598e-09	-1.95781e-10	-1.11119	5.43298e-05	-1.95781e-10	-1.38038
51061621	chr12:51061621:C:A	2.3929e-10	-1.75937	-1.28024	1.17254e-05	-1.78865	-1.12505
51061956	chr12:51061956:G:T	2.36362e-10	-1.75298	-1.29893	1.13321e-05	-1.79321	-1.1546
51063145	chr12:51063145:A:G	1.36407e-09	-1.95781e-10	-1.29905	6.16413e-05	-1.95781e-10	-1.25412
51063323	chr12:51063323:A:G	1.50615e-08	-1.95781e-10	1.10262	0.000330401	-1.95781e-10	0.424855
51063914	chr12:51063914:A:G	9.98529e-10	-1.61099	-3.80397e-10	3.73817e-05	-1.75427	-3.80397e-10
51063937	chr12:51063937:G:C	5.88287e-09	-1.95781e-10	0.162522	0.000291768	-1.95781e-10	0.300508
51064071	chr12:51064071:G:A	9.30469e-10	-0.48806	-1.19353	2.50693e-05	-0.827332	-1.32648
51064676	chr12:51064676:G:A	1.52689e-09	-1.95781e-10	-1.18629	6.70476e-05	-1.95781e-10	-1.17005
51064719	chr12:51064719:A:T	1.81176e-09	-1.95781e-10	-1.01522	6.27987e-05	-1.95781e-10	-1.23552
51064775	chr12:51064775:G:A	1.68635e-09	0.305157	-1.39211	3.19922e-05	-0.526196	-1.38376
51064782	chr12:51064782:G:A	3.14401e-10	-1.50985	-1.25676	1.00031e-05	-1.83904	-1.23352
51065132	chr12:51065132:G:A	1.32205e-09	-1.95781e-10	-1.33034	5.96778e-05	-1.95781e-10	-1.28649
51065494	chr12:51065494:T:C	7.09199e-10	-0.688251	-1.26489	2.06185e-05	-0.989211	-1.36005
51065536	chr12:51065536:T:C	7.41459e-10	-1.36276	-0.545901	2.42323e-05	-1.73122	-0.45655
51065887	chr12:51065887:G:T	2.10634e-09	-1.95781e-10	-0.86457	7.05693e-05	-1.95781e-10	-1.11886
51065892	chr12:51065892:A:G	2.77851e-10	-1.73803	-1.15216	1.20965e-05	-1.659	-1.22353
51066099	chr12:51066099:C:CT	1.88977e-09	-1.95781e-10	-0.973065	8.8245e-05	-1.95781e-10	-0.895335
51066114	chr12:51066114:G:A	6.07716e-09	-1.95781e-10	0.195016	0.000294185	-1.95781e-10	0.308756
51066250	chr12:51066250:C:T	1.28314e-09	-1.95781e-10	-1.36022	8.71016e-05	-1.95781e-10	-0.908376
51066327	chr12:51066327:C:T	8.99276e-10	-1.71569	-3.80397e-10	4.13152e-05	-1.65422	-3.80397e-10
51066603	chr12:51066603:T:G	7.18145e-10	-0.691785	-1.24882	2.06402e-05	-0.996815	-1.35139
51067010	chr12:51067010:TG:T	3.38418e-10	-1.42822	-1.26478	9.99302e-06	-1.83217	-1.2414
51067134	chr12:51067134:C:T	7.27576e-10	-0.615632	-1.31193	2.12362e-05	-0.936287	-1.38346
51067351	chr12:51067351:A:C	2.54201e-09	-1.95781e-10	-0.676567	0.000109602	-1.95781e-10	-0.678593
51067448	chr12:51067448:C:A	2.09473e-09	-1.95781e-10	-0.870098	0.000133101	-1.95781e-10	-0.484345
51067489	chr12:51067489:G:A	1.26332e-09	-1.95781e-10	-1.37578	5.37626e-05	-1.95781e-10	-1.39087
51067639	chr12:51067639:G:A	4.41896e-10	-1.40636	-1.01985	1.18732e-05	-1.54937	-1.3518
51068010	chr12:51068010:G:A	9.90339e-10	-0.242867	-1.37636	8.63478e-06	-1.83078	-1.38887
51068129	chr12:51068129:A:G	3.47306e-10	-1.48012	-1.18695	1.07865e-05	-1.83786	-1.1593
51068362	chr12:51068362:G:C	1.01568e-09	-1.74001	0.14604	3.31353e-05	-1.65811	-0.216743
51068447	chr12:51068447:A:G	9.79696e-10	-0.2636	-1.36644	9.7391e-06	-1.83208	-1.26723
51069139	chr12:51069139:C:T	2.46864e-10	-1.72445	-1.28399	1.06828e-05	-1.67699	-1.32982
51069244	chr12:51069244:G:A	8.59505e-08	4.21205	-1.36781	4.83273e-05	-0.464384	-1.03307
51069515	chr12:51069515:G:A	3.45579e-09	-0.369472	-3.80397e-10	0.000107609	-0.696951	-3.80397e-10
51069914	chr12:51069914:A:G	2.58378e-10	-1.71876	-1.2441	1.09442e-05	-1.68395	-1.29869
51069942	chr12:51069942:C:T	2.64119e-09	-1.95781e-10	-0.638293	0.000113929	-1.95781e-10	-0.639879
51069943	chr12:51069943:G:A	5.74978e-09	-1.95781e-10	0.13964	0.000219577	-1.95781e-10	0.016252
51070000	chr12:51070000:G:T	2.65006e-09	-1.95781e-10	-0.634939	0.000114382	-1.95781e-10	-0.635904
51070033	chr12:51070033:A:C	1.29158e-09	-1.95781e-10	-1.35366	5.85358e-05	-1.95781e-10	-1.30581
51070458	chr12:51070458:T:C	4.77904e-09	-1.95781e-10	-0.0452837	0.000173817	-1.95781e-10	-0.217447
51070468	chr12:51070468:C:T	2.53062e-10	-1.74469	-1.23895	1.13695e-05	-1.65041	-1.29411
51070983	chr12:51070983:C:T	8.86389e-10	-0.458344	-1.27178	9.81301e-06	-1.83887	-1.25288
51071062	chr12:51071062:G:C	4.4829e-10	-1.25199	-1.15985	1.38891e-05	-1.53941	-1.20494
51071594	chr12:51071594:A:G	8.04466e-10	-1.8271	-3.80397e-10	3.48542e-05	-1.82428	-3.80397e-10
51071957	chr12:51071957:T:TGTAG	1.45191e-09	-1.95781e-10	-1.23664	5.83729e-05	-1.95781e-10	-1.3086
51071987	chr12:51071987:T:C	1.4685e-09	-1.95781e-10	-1.22528	5.36898e-05	-1.95781e-10	-1.39223
51072222	chr12:51072222:G:A	3.69638e-10	-1.34062	-1.26413	1.18532e-05	-1.60151	-1.30134
51073010	chr12:51073010:C:T	1.35257e-09	-1.95781e-10	-1.30752	6.0655e-05	-1.95781e-10	-1.27025
51074528	chr12:51074528:G:A	2.84272e-10	-1.73313	-1.13422	1.16794e-05	-1.66409	-1.25354
51074729	chr12:51074729:G:A	6.50704e-10	-1.71108	-0.328145	2.57873e-05	-1.8395	-0.28607
51074863	chr12:51074863:A:G	9.27643e-10	-0.311645	-1.37299	8.6722e-06	-1.83389	-1.38144
51074937	chr12:51074937:T:A	9.05608e-10	-1.58369	-0.124983	3.34296e-05	-1.81892	-0.0470879
51075014	chr12:51075014:G:A	1.54697e-09	-1.95781e-10	-1.17323	7.31102e-05	-1.95781e-10	-1.08348
51075838	chr12:51075838:CAGG:C	1.11956e-08	-1.95781e-10	0.806	0.000435888	-1.95781e-10	0.701934
51075976	chr12:51075976:G:A	2.57093e-10	-1.57685	-1.39099	1.08727e-05	-1.60076	-1.38843
51076789	chr12:51076789:T:C	1.25853e-09	-1.37958	-3.80397e-10	3.86039e-05	-1.7221	-3.80397e-10
51077112	chr12:51077112:A:G	2.84701e-10	-1.73149	-1.13435	1.77953e-05	-1.45712	-1.03939
51077369	chr12:51077369:A:G	7.82038e-10	-1.59708	-0.258294	2.90172e-05	-1.82278	-0.184784
51077525	chr12:51077525:C:T	1.24842e-09	-1.95781e-10	-1.38765	5.67859e-05	-1.95781e-10	-1.33616
51078780	chr12:51078780:A:T	2.39963e-10	-1.74532	-1.29147	1.0883e-05	-1.64999	-1.33826
51078814	chr12:51078814:C:T	5.39624e-09	-1.95781e-10	0.0761799	0.000259669	-1.95781e-10	0.183958
51079541	chr12:51079541:T:A	1.73893e-09	-1.95781e-10	-1.05625	6.26349e-05	-1.95781e-10	-1.23813
51080059	chr12:51080059:T:C	1.99528e-10	-1.83916	-1.38217	9.30395e-06	-1.76863	-1.37639
51080875	chr12:51080875:C:A	1.3065e-09	-1.95781e-10	-1.34217	5.94461e-05	-1.95781e-10	-1.29038
51081155	chr12:51081155:G:GT	2.0326e-09	-1.95781e-10	-0.900209	8.77304e-05	-1.95781e-10	-0.901183
51081218	chr12:51081218:G:A	5.77132e-10	-1.07459	-1.08462	9.13562e-06	-1.83654	-1.32673
51081444	chr12:51081444:T:C	1.24465e-09	-1.95781e-10	-1.39067	5.90127e-05	-1.95781e-10	-1.2977
51081570	chr12:51081570:T:C	3.09586e-10	-1.76569	-1.01635	1.33123e-05	-1.79099	-0.995776
51082180	chr12:51082180:C:T	3.11328e-10	-1.7728	-1.00363	1.3577e-05	-1.78472	-0.982355
51082701	chr12:51082701:A:G	2.85562e-10	-1.62146	-1.24136	9.8113e-06	-1.76406	-1.32786
51082818	chr12:51082818:T:A	2.33072e-09	-1.95781e-10	-0.763345	0.000100019	-1.95781e-10	-0.770096
51085223	chr12:51085223:T:G	1.26752e-09	-1.37246	-3.80397e-10	3.80474e-05	-1.73662	-3.80397e-10
51085485	chr12:51085485:T:C	3.03451e-10	-1.65048	-1.15157	1.06466e-05	-1.74518	-1.26503
51085518	chr12:51085518:A:G	1.20932e-09	-1.41947	-3.80397e-10	4.76838e-05	-1.51086	-3.80397e-10
51085619	chr12:51085619:C:T	3.73852e-09	-1.95781e-10	-0.290834	9.78653e-05	-1.95781e-10	-0.79186
51085652	chr12:51085652:A:G	2.79568e-10	-1.5219	-1.36213	1.11383e-05	-1.65031	-1.31475
51085743	chr12:51085743:G:A	1.17658e-09	-1.44691	-3.80397e-10	4.14806e-05	-1.65023	-3.80397e-10
51086248	chr12:51086248:T:C	1.73819e-09	0.2452	-1.30188	3.0434e-05	-0.598324	-1.36157
51087432	chr12:51087432:T:C	2.96828e-10	-1.50028	-1.32385	1.15876e-05	-1.66723	-1.25829
51088519	chr12:51088519:C:T	1.17784e-09	-1.44584	-3.80397e-10	9.70238e-05	-0.800495	-3.80397e-10
51089296	chr12:51089296:T:A	2.95374e-10	-1.49133	-1.33771	1.12963e-05	-1.67418	-1.2768
51089826	chr12:51089826:G:A	3.57505e-09	-1.95781e-10	-0.335543	0.000184747	-1.95781e-10	-0.156464
51090100	chr12:51090100:C:T	1.12213e-09	-0.125266	-1.36903	8.81787e-06	-1.81759	-1.38108
51090362	chr12:51090362:T:C	2.57998e-10	-1.70447	-1.25986	1.158e-05	-1.60733	-1.31884
51090425	chr12:51090425:G:A	1.95091e-09	-1.95781e-10	-0.941228	8.39432e-05	-1.95781e-10	-0.945311
51090702	chr12:51090702:G:A	1.70814e-09	-1.95781e-10	-1.07412	6.77494e-05	-1.95781e-10	-1.15964
51090735	chr12:51090735:T:C	1.45028e-08	-1.95781e-10	1.06482	0.000322456	-1.95781e-10	0.400514
51090803	chr12:51090803:G:A	1.40036e-09	-1.95781e-10	-1.27279	5.48493e-05	-1.95781e-10	-1.37086
51090854	chr12:51090854:C:T	1.61826e-09	-1.95781e-10	-1.12817	6.44509e-05	-1.95781e-10	-1.20955
51090863	chr12:51090863:C:T	1.15473e-09	-0.22466	-1.241	2.0315e-05	-1.2537	-1.11039
51091397	chr12:51091397:T:C	3.46844e-09	-1.95781e-10	-0.365818	0.000128649	-1.95781e-10	-0.518366
51091804	chr12:51091804:AG:A	2.98618e-09	-1.95781e-10	-0.515527	0.000136583	-1.95781e-10	-0.458517
51092097	chr12:51092097:G:A	1.57506e-09	-1.95781e-10	-1.15523	5.89966e-05	-1.95781e-10	-1.29797
51092747	chr12:51092747:G:A	2.9433e-10	-1.61398	-1.2186	1.02311e-05	-1.76672	-1.2833
51092911	chr12:51092911:A:G	2.38038e-10	-1.74446	-1.30038	1.19494e-05	-1.54928	-1.34549
51093035	chr12:51093035:C:T	7.34139e-10	-1.67619	-0.242393	2.21784e-05	-1.72946	-0.54687
51093056	chr12:51093056:G:A	1.41295e-09	-1.95781e-10	-1.26384	6.51599e-05	-1.95781e-10	-1.19861
51093288	chr12:51093288:G:A	4.3638e-09	-1.95781e-10	-0.13618	0.00023841	-1.95781e-10	0.0985423
51093440	chr12:51093440:A:AT	2.3861e-10	-1.75113	-1.29132	1.21691e-05	-1.53665	-1.3399
51093581	chr12:51093581:T:C	1.05154e-09	-1.55927	-3.80397e-10	3.60944e-05	-1.78932	-3.80397e-10
51093653	chr12:51093653:G:A	2.03911e-09	-1.95781e-10	-0.89701	6.90509e-05	-1.95781e-10	-1.14061
51093968	chr12:51093968:A:T	1.4979e-09	-0.124917	-1.08054	2.15055e-05	-0.931156	-1.37599
51094099	chr12:51094099:T:C	2.27555e-10	-1.76072	-1.32916	1.20993e-05	-1.51894	-1.36336
51094453	chr12:51094453:A:G	2.15413e-10	-1.75729	-1.38743	1.20637e-05	-1.49834	-1.38691
51094596	chr12:51094596:T:C	2.80765e-09	-1.95781e-10	-0.577176	0.000108129	-1.95781e-10	-0.692126
51094639	chr12:51094639:A:C	2.63585e-10	-1.64724	-1.29566	9.8197e-06	-1.74998	-1.34109
51095226	chr12:51095226:C:T	2.79413e-10	-1.4932	-1.39139	9.59154e-06	-1.73011	-1.38446
51096489	chr12:51096489:T:G	1.10765e-09	-1.50729	-3.80397e-10	3.98959e-05	-1.68918	-3.80397e-10
51096551	chr12:51096551:C:T	3.97948e-10	-1.6857	-0.845259	1.67533e-05	-1.82626	-0.730601
51096581	chr12:51096581:G:A	1.17996e-09	-0.0560783	-1.38796	9.09084e-06	-1.80946	-1.35872
51096625	chr12:51096625:G:A	2.0795e-10	-1.78805	-1.39192	1.11358e-05	-1.58195	-1.38334
51096899	chr12:51096899:A:G	2.20831e-10	-1.75882	-1.36106	9.51717e-06	-1.82092	-1.30144
51097409	chr12:51097409:A:G	1.06241e-09	-0.159996	-1.38899	9.0185e-06	-1.8204	-1.35577
51097778	chr12:51097778:A:G	1.1218e-08	0.700213	0.107788	1.57401e-05	-1.75318	-0.866062
51098476	chr12:51098476:AT:A	3.23535e-10	-1.66627	-1.0717	1.48812e-05	-1.66897	-1.00638
51098726	chr12:51098726:G:A	9.86449e-10	-0.573854	-1.04931	1.24905e-05	-1.49167	-1.35881
51099143	chr12:51099143:G:A	6.77214e-09	0.303295	-3.80397e-10	0.000253559	0.160144	-3.80397e-10
51099987	chr12:51099987:A:T	6.5529e-09	-1.95781e-10	0.270385	0.000180459	-1.95781e-10	-0.17995
51100333	chr12:51100333:GTTC:G	1.72302e-09	-1.95781e-10	-1.06544	9.29103e-05	-1.95781e-10	-0.843816
51100643	chr12:51100643:C:G	1.0197e-09	-1.59001	-3.80397e-10	3.79129e-05	-1.74016	-3.80397e-10
51100657	chr12:51100657:A:G	1.07715e-09	-0.150957	-1.38425	8.9314e-06	-1.81951	-1.36637
51100966	chr12:51100966:G:A	6.29029e-09	-1.95781e-10	0.229484	0.000308556	-1.95781e-10	0.356453
51101108	chr12:51101108:C:T	1.84133e-08	-1.95781e-10	1.30355	0.000365367	-1.95781e-10	0.525452
51101509	chr12:51101509:C:A	1.06724e-09	-0.163858	-1.38059	8.86829e-06	-1.82108	-1.37189
51101907	chr12:51101907:T:C	1.50196e-09	-1.95781e-10	-1.20275	0.000117463	-1.95781e-10	-0.609329
51102618	chr12:51102618:C:T	1.04415e-09	-1.56631	-3.80397e-10	3.8422e-05	-1.72682	-3.80397e-10
51102876	chr12:51102876:T:C	8.27182e-10	-1.65493	-0.144319	3.52339e-05	-1.83222	0.0187754
51102918	chr12:51102918:T:C	8.10511e-10	-1.81961	-3.80397e-10	4.0302e-05	-1.67905	-3.80397e-10
51103790	chr12:51103790:T:C	1.26064e-09	-0.120501	-1.2574	2.24924e-05	-0.873911	-1.38836
51103802	chr12:51103802:T:C	1.22172e-09	-1.40927	-3.80397e-10	4.26832e-05	-1.62165	-3.80397e-10
51104316	chr12:51104316:C:T	1.33091e-09	-1.95781e-10	-1.32366	6.10751e-05	-1.95781e-10	-1.26335
51104413	chr12:51104413:A:G	8.18546e-10	-1.80975	-3.80397e-10	4.13815e-05	-1.65262	-3.80397e-10
51104769	chr12:51104769:C:T	1.4957e-09	-1.95781e-10	-1.20693	7.42223e-05	-1.95781e-10	-1.06839
51104793	chr12:51104793:C:G	3.37823e-10	-1.69946	-0.995298	1.66562e-05	-1.6346	-0.928064
51104878	chr12:51104878:A:T	7.39387e-10	-1.66204	-0.249421	3.14515e-05	-1.83363	-0.0933735
51105044	chr12:51105044:T:C	5.3984e-09	-1.95781e-10	0.0765798	0.000262469	-1.95781e-10	0.194683
51105146	chr12:51105146:C:T	1.46832e-09	-1.95781e-10	-1.22541	5.61419e-05	-1.95781e-10	-1.34757
51105154	chr12:51105154:CATG:C	6.67608e-10	-1.69853	-0.315044	2.12216e-05	-1.7118	-0.608629
51105472	chr12:51105472:G:A	1.04294e-09	-0.181076	-1.3864	8.94245e-06	-1.82281	-1.36184
51105936	chr12:51105936:T:C	6.26181e-10	-1.70983	-0.367808	2.50357e-05	-1.83939	-0.315762
51106701	chr12:51106701:G:A	2.01576e-09	-1.95781e-10	-0.908524	8.6981e-05	-1.95781e-10	-0.909762
51106921	chr12:51106921:C:T	1.25046e-09	-1.95781e-10	-1.38601	5.38091e-05	-1.95781e-10	-1.39001
51107629	chr12:51107629:C:T	2.40015e-10	-1.70044	-1.33613	9.96398e-06	-1.70874	-1.36773
51107820	chr12:51107820:G:A	1.4678e-09	-1.95781e-10	-1.22576	6.01097e-05	-1.95781e-10	-1.27928
51107994	chr12:51107994:A:C	2.33699e-09	-1.95781e-10	-0.760658	0.000100645	-1.95781e-10	-0.763856
51108262	chr12:51108262:G:T	1.14024e-09	-1.47829	-3.80397e-10	4.05752e-05	-1.67229	-3.80397e-10
51108373	chr12:51108373:G:T	8.42573e-10	-1.78082	-3.80397e-10	3.43697e-05	-1.83828	-3.80397e-10
51108941	chr12:51108941:C:T	1.13603e-09	-1.48199	-3.80397e-10	4.05044e-05	-1.67404	-3.80397e-10
51109354	chr12:51109354:A:G	3.88793e-09	-1.95781e-10	-0.251645	0.000142551	-1.95781e-10	-0.415749
51109522	chr12:51109522:C:T	1.47516e-09	-1.95781e-10	-1.22076	6.86742e-05	-1.95781e-10	-1.14608
51109658	chr12:51109658:C:T	4.286e-09	0.687532	-0.841701	1.02262e-05	-1.7513	-1.29919
51109659	chr12:51109659:A:G	1.16203e-09	-0.0728761	-1.38648	9.05235e-06	-1.81018	-1.36225
51109788	chr12:51109788:G:A	1.13205e-09	-1.48549	-3.80397e-10	8.81622e-05	-0.896273	-3.80397e-10
51109848	chr12:51109848:A:G	2.30129e-09	-1.95781e-10	-0.776051	9.8918e-05	-1.95781e-10	-0.78116
51110389	chr12:51110389:C:T	2.00144e-09	-0.0581248	-0.857531	2.17849e-05	-1.21354	-1.08069
51111016	chr12:51111016:T:C	1.5261e-09	-1.95781e-10	-1.18681	6.27421e-05	-1.95781e-10	-1.23642
51111553	chr12:51111553:C:T	8.26273e-10	-1.60512	-0.195237	3.37229e-05	-1.81953	-0.0377478
51111584	chr12:51111584:G:A	6.60492e-10	-1.69118	-0.333109	2.07528e-05	-1.7184	-0.624364
51112120	chr12:51112120:C:T	2.01035e-10	-1.83145	-1.38235	1.20166e-05	-1.50596	-1.38321
51112545	chr12:51112545:T:C	2.21821e-10	-1.78696	-1.32845	1.17889e-05	-1.57908	-1.32922
51112810	chr12:51112810:T:A	8.58357e-10	-1.59904	-0.163215	3.4967e-05	-1.81742	-0.00362522
51113091	chr12:51113091:TGG:T	5.42613e-09	-1.95781e-10	0.081703	0.000263919	-1.95781e-10	0.20019
51113232	chr12:51113232:C:A	5.41332e-09	-1.95781e-10	0.0793393	0.000263258	-1.95781e-10	0.197682
51113330	chr12:51113330:C:T	1.44124e-09	-1.95781e-10	-1.24402	7.06905e-05	-1.95781e-10	-1.11714
51113494	chr12:51113494:G:A	1.25299e-09	-1.95781e-10	-1.38399	5.38778e-05	-1.95781e-10	-1.38873
51113641	chr12:51113641:G:A	1.24264e-09	-1.95781e-10	-1.39228	5.61799e-05	-1.95781e-10	-1.34689
51113851	chr12:51113851:T:G	9.12719e-10	-1.60106	-0.0997871	3.74372e-05	-1.81805	0.065262
51114056	chr12:51114056:C:A	5.4217e-09	0.0808873	-3.80397e-10	4.7241e-05	-1.52019	-3.80397e-10
51114267	chr12:51114267:C:T	3.06133e-10	-1.63498	-1.15828	1.20122e-05	-1.82094	-1.06859
51114290	chr12:51114290:C:T	2.18345e-10	-1.77848	-1.35272	1.12926e-05	-1.59824	-1.35306
51114623	chr12:51114623:A:G	8.3706e-10	-1.60288	-0.184498	3.41749e-05	-1.81862	-0.0253358
51114748	chr12:51114748:C:G	8.12691e-10	-1.81693	-3.80397e-10	3.62366e-05	-1.78538	-3.80397e-10
51114972	chr12:51114972:A:G	2.77737e-10	-1.71529	-1.17531	1.38771e-05	-1.62392	-1.12129
51114992	chr12:51114992:G:C	2.26135e-09	-1.95781e-10	-0.79356	8.30541e-05	-1.95781e-10	-0.955959
51115412	chr12:51115412:G:A	5.16295e-09	-1.95781e-10	0.031985	0.000179031	-1.95781e-10	-0.187892
51115704	chr12:51115704:G:A	2.22959e-10	-1.72106	-1.38923	1.00064e-05	-1.68039	-1.39184
51116297	chr12:51116297:T:C	1.05729e-09	-1.55381	-3.80397e-10	3.87333e-05	-1.71875	-3.80397e-10
51116451	chr12:51116451:C:A	2.97985e-10	-1.48969	-1.33055	8.95759e-06	-1.81628	-1.36667
51116859	chr12:51116859:C:T	7.31676e-10	-1.661	-0.260942	3.09759e-05	-1.83338	-0.108857
51117030	chr12:51117030:A:G	3.15497e-10	-1.39548	-1.36764	1.02269e-05	-1.72279	-1.32765
51117369	chr12:51117369:G:A	2.21771e-10	-1.72955	-1.38608	1.01032e-05	-1.67028	-1.39232
51117393	chr12:51117393:C:A	1.60661e-09	-1.95781e-10	-1.13539	7.62961e-05	-1.95781e-10	-1.04083
51117460	chr12:51117460:T:G	5.46639e-09	-1.95781e-10	0.0890952	0.000184072	-1.95781e-10	-0.160124
51117461	chr12:51117461:G:A	3.20479e-10	-1.38832	-1.35915	1.03286e-05	-1.72647	-1.31406
51117486	chr12:51117486:A:G	6.23069e-10	-0.78112	-1.3015	1.4408e-05	-1.32866	-1.379
51117945	chr12:51117945:T:C	1.45323e-09	-1.95781e-10	-1.23573	5.58091e-05	-1.95781e-10	-1.35351
51118276	chr12:51118276:C:T	8.03357e-10	-1.82848	-3.80397e-10	3.75209e-05	-1.75055	-3.80397e-10
51118332	chr12:51118332:A:C	8.59513e-10	-1.76091	-3.80397e-10	3.81794e-05	-1.73316	-3.80397e-10
51118447	chr12:51118447:C:T	8.49361e-10	-0.380559	-1.39223	9.05606e-06	-1.8372	-1.33482
51118511	chr12:51118511:C:T	1.34497e-09	-1.95781e-10	-1.31315	6.02048e-05	-1.95781e-10	-1.2777
51119056	chr12:51119056:A:T	2.11392e-09	-1.95781e-10	-0.860978	9.10717e-05	-1.95781e-10	-0.863804
51119539	chr12:51119539:T:C	2.38486e-10	-1.65159	-1.39138	8.83749e-06	-1.8298	-1.36665
51119572	chr12:51119572:G:A	3.06833e-10	-1.3993	-1.39167	9.83161e-06	-1.71892	-1.37092
51119642	chr12:51119642:C:T	8.11301e-10	-1.81864	-3.80397e-10	3.44126e-05	-1.83703	-3.80397e-10
51119821	chr12:51119821:A:G	1.27757e-09	-1.95781e-10	-1.36456	5.74116e-05	-1.95781e-10	-1.3252
51119825	chr12:51119825:G:A	7.47371e-10	-1.71162	-0.1891	3.33002e-05	-1.83966	-0.0302308
51120569	chr12:51120569:T:C	7.37676e-10	-1.69747	-0.216306	3.24522e-05	-1.83873	-0.0569509
51120859	chr12:51120859:G:A	1.24286e-09	-1.95781e-10	-1.39211	6.62656e-05	-1.95781e-10	-1.18178
51121046	chr12:51121046:AG:A	8.21782e-10	-1.73914	-0.066667	3.77719e-05	-1.83977	0.0958879
51121615	chr12:51121615:G:A	2.28019e-09	-1.95781e-10	-0.785262	0.000106568	-1.95781e-10	-0.706666
51122614	chr12:51122614:G:C	9.45122e-10	-1.66596	-3.80397e-10	3.64272e-05	-1.78014	-3.80397e-10
51122671	chr12:51122671:A:C	1.32295e-09	-1.95781e-10	-1.32966	8.81529e-05	-1.95781e-10	-0.896379
51123095	chr12:51123095:T:C	4.6425e-09	-0.0742698	-3.80397e-10	6.52854e-05	-1.19668	-3.80397e-10
51123874	chr12:51123874:G:A	3.05832e-09	-1.95781e-10	-0.491657	0.000112348	-1.95781e-10	-0.653852
51123927	chr12:51123927:C:T	6.90263e-10	-1.45311	-0.527093	1.56215e-05	-1.82533	-0.801478
51124618	chr12:51124618:G:A	1.32842e-09	-1.95781e-10	-1.32554	5.39089e-05	-1.95781e-10	-1.38816
51124813	chr12:51124813:C:G	4.94216e-09	-1.95781e-10	-0.0117195	0.000240361	-1.95781e-10	0.106692
51125004	chr12:51125004:C:G	3.22784e-10	-1.50032	-1.23997	1.11325e-05	-1.83758	-1.12801
51125323	chr12:51125323:A:G	4.97986e-10	-1.74772	-0.558981	2.25806e-05	-1.83951	-0.418849
51125805	chr12:51125805:C:T	1.34415e-09	-1.95781e-10	-1.31376	6.41261e-05	-1.95781e-10	-1.2146
51125867	chr12:51125867:A:G	1.24276e-09	-1.95781e-10	-1.39218	5.37348e-05	-1.95781e-10	-1.39139
51125997	chr12:51125997:G:A	1.05035e-09	-1.40088	-0.15951	2.17401e-05	-1.83843	-0.457857
51126324	chr12:51126324:A:G	1.89009e-09	-1.95781e-10	-0.972897	0.000102544	-1.95781e-10	-0.745162
51126723	chr12:51126723:T:G	2.25954e-09	-1.95781e-10	-0.794363	6.1187e-05	-1.95781e-10	-1.26152
51126874	chr12:51126874:G:T	1.25354e-09	-1.95781e-10	-1.38355	5.75531e-05	-1.95781e-10	-1.32274
51127093	chr12:51127093:G:T	6.98291e-09	0.333943	-3.80397e-10	0.000830459	1.34653	-3.80397e-10
51127843	chr12:51127843:A:T	1.2569e-09	-1.95781e-10	-1.38087	5.37536e-05	-1.95781e-10	-1.39104
51127983	chr12:51127983:G:A	2.21091e-09	-0.816117	-3.80397e-10	0.000103206	-0.738721	-3.80397e-10
51127997	chr12:51127997:G:A	2.18672e-09	-1.95781e-10	-0.827121	0.000101819	-1.95781e-10	-0.752251
51128139	chr12:51128139:G:A	7.01375e-10	-1.12325	-0.840987	1.17234e-05	-1.82997	-1.0839
51128286	chr12:51128286:G:A	1.56655e-09	-1.95781e-10	-1.16065	7.36327e-05	-1.95781e-10	-1.07636
51128299	chr12:51128299:A:T	1.95926e-09	-1.95781e-10	-0.936956	7.76179e-05	-1.95781e-10	-1.02365
51130300	chr12:51130300:C:T	2.24402e-09	-1.95781e-10	-0.801253	0.000104324	-1.95781e-10	-0.727954
51130676	chr12:51130676:A:T	8.67186e-10	-1.32231	-0.429711	1.68204e-05	-1.8396	-0.713254
51130945	chr12:51130945:G:A	6.70572e-10	-1.07013	-0.939022	1.09831e-05	-1.82294	-1.15616
51131052	chr12:51131052:G:A	3.17112e-09	-1.95781e-10	-0.455437	0.000135122	-1.95781e-10	-0.469273
51131058	chr12:51131058:G:A	6.9159e-09	-1.95781e-10	0.324301	0.000341016	-1.95781e-10	0.456477
51131638	chr12:51131638:T:C	1.58148e-09	-1.95781e-10	-1.15116	5.40063e-05	-1.95781e-10	-1.38635
51132101	chr12:51132101:AT:A	8.24452e-10	-1.80256	-3.80397e-10	3.43153e-05	-1.83986	-3.80397e-10
51133330	chr12:51133330:C:T	6.7539e-10	-1.05546	-0.946526	1.09528e-05	-1.8204	-1.16146
51134071	chr12:51134071:C:T	1.33059e-09	-1.95781e-10	-1.3239	6.10751e-05	-1.95781e-10	-1.26335
51135071	chr12:51135071:C:T	3.15597e-09	-1.95781e-10	-0.460227	7.61012e-05	-1.95781e-10	-1.04339
51135353	chr12:51135353:G:A	2.24591e-10	-1.73418	-1.36882	8.73683e-06	-1.81685	-1.39105
51135440	chr12:51135440:A:AG	1.34335e-09	-1.31436	-3.80397e-10	7.48969e-05	-1.05934	-3.80397e-10
51135448	chr12:51135448:C:G	7.74119e-10	-1.34315	-0.5224	1.55783e-05	-1.83891	-0.790666
51135622	chr12:51135622:G:A	1.25707e-09	-1.95781e-10	-1.38074	5.54982e-05	-1.95781e-10	-1.3591
51135707	chr12:51135707:A:G	2.15744e-10	-1.75842	-1.38477	9.43007e-06	-1.76637	-1.36518
51136465	chr12:51136465:G:A	2.19097e-10	-1.73996	-1.3878	9.53627e-06	-1.74933	-1.37102
51136649	chr12:51136649:A:AC	1.3185e-09	-1.95781e-10	-1.33303	6.21919e-05	-1.95781e-10	-1.24523
51136734	chr12:51136734:G:A	2.27964e-10	-1.82827	-1.25982	8.62288e-06	-1.82877	-1.39226
51137013	chr12:51137013:T:C	1.42216e-09	-1.28042	0.0230738	2.48456e-05	-1.83966	-0.323114
51137179	chr12:51137179:T:C	2.2681e-10	-1.82959	-1.26357	8.61357e-06	-1.82995	-1.39216
51137328	chr12:51137328:T:A	7.34897e-10	-1.19287	-0.724678	1.28171e-05	-1.83517	-0.989502
51137740	chr12:51137740:T:C	1.39849e-09	-1.95781e-10	-1.27413	5.6197e-05	-1.95781e-10	-1.34659
51137793	chr12:51137793:A:G	6.64365e-10	-0.903125	-1.11532	1.00078e-05	-1.81393	-1.25816
51137895	chr12:51137895:C:T	1.31365e-09	-1.95781e-10	-1.33672	5.9663e-05	-1.95781e-10	-1.28674
51137931	chr12:51137931:T:C	1.30638e-09	-1.95781e-10	-1.34226	6.12817e-05	-1.95781e-10	-1.25997
51138286	chr12:51138286:C:T	8.25036e-10	-1.20493	-0.596926	1.41659e-05	-1.83626	-0.888355
51138446	chr12:51138446:T:C	9.22497e-10	-1.69019	-3.80397e-10	3.59254e-05	-1.79401	-3.80397e-10
51138491	chr12:51138491:G:T	6.47397e-09	-1.95781e-10	0.258267	0.000317248	-1.95781e-10	0.384233
51138742	chr12:51138742:G:A	8.45935e-10	-1.19612	-0.580719	1.43577e-05	-1.83555	-0.875617
51138788	chr12:51138788:G:A	1.30994e-09	-1.95781e-10	-1.33954	5.42344e-05	-1.95781e-10	-1.38214
51138928	chr12:51138928:A:G	1.43408e-09	-1.95781e-10	-1.249	7.03478e-05	-1.95781e-10	-1.122
51138957	chr12:51138957:G:C	2.11006e-10	-1.82635	-1.33904	9.27351e-06	-1.82643	-1.32185
51139075	chr12:51139075:A:G	8.07812e-10	-1.82295	-3.80397e-10	3.66971e-05	-1.77275	-3.80397e-10
51139393	chr12:51139393:C:T	2.19709e-10	-1.75338	-1.3716	9.29561e-06	-1.76004	-1.38586
51139482	chr12:51139482:C:T	1.24623e-09	-1.95781e-10	-1.3894	6.63191e-05	-1.95781e-10	-1.18097
51139505	chr12:51139505:G:T	1.24486e-09	-1.95781e-10	-1.3905	6.70247e-05	-1.95781e-10	-1.17039
51139763	chr12:51139763:CCTCAA:C	4.04678e-10	-1.17418	-1.34	8.67889e-06	-1.82714	-1.38742
51139774	chr12:51139774:T:C	8.06254e-10	-1.11169	-0.713189	1.30418e-05	-1.82657	-0.980726
51140870	chr12:51140870:G:A	2.0811e-09	-1.95781e-10	-0.876625	5.89446e-05	-1.95781e-10	-1.29885
51140871	chr12:51140871:C:T	2.05358e-09	-1.95781e-10	-0.889936	5.86205e-05	-1.95781e-10	-1.30437
51140980	chr12:51140980:G:A	5.82628e-10	-0.88888	-1.26085	8.63591e-06	-1.82945	-1.39007
51141235	chr12:51141235:G:A	1.28706e-09	-1.95781e-10	-1.35716	5.7956e-05	-1.95781e-10	-1.31577
51141660	chr12:51141660:G:T	1.53884e-09	-1.95781e-10	-1.17849	7.24006e-05	-1.95781e-10	-1.09324
51141687	chr12:51141687:G:A	1.32657e-09	-1.31308	-0.0138463	2.40755e-05	-1.83982	-0.354439
51141970	chr12:51141970:C:T	3.49266e-10	-1.27258	-1.38887	1.14344e-05	-1.54656	-1.39227
51142127	chr12:51142127:C:T	8.13793e-10	-0.932185	-0.883386	1.02927e-05	-1.83705	-1.20696
51142260	chr12:51142260:A:G	8.27764e-10	-1.09792	-0.700629	1.30393e-05	-1.82965	-0.977832
51142501	chr12:51142501:T:C	1.46334e-09	-1.95781e-10	-1.2288	6.56113e-05	-1.95781e-10	-1.1917
51143043	chr12:51143043:C:T	1.31624e-09	-1.95781e-10	-1.33475	5.60845e-05	-1.95781e-10	-1.34859
51143131	chr12:51143131:C:G	7.37874e-10	-0.931583	-0.981922	1.0014e-05	-1.83733	-1.23415
51143239	chr12:51143239:T:G	9.08622e-10	-1.70535	-3.80397e-10	3.57105e-05	-1.80001	-3.80397e-10
51143413	chr12:51143413:C:T	4.25772e-10	-1.2732	-1.19017	9.15566e-06	-1.80768	-1.3534
51143509	chr12:51143509:G:T	1.26899e-09	-1.95781e-10	-1.3713	5.38369e-05	-1.95781e-10	-1.38949
51143526	chr12:51143526:A:G	6.26283e-10	-1.41941	-0.65806	1.35411e-05	-1.83094	-0.938779
51143848	chr12:51143848:A:G	1.31218e-09	-1.95781e-10	-1.33784	5.37671e-05	-1.95781e-10	-1.39079
51143950	chr12:51143950:G:A	1.27251e-09	-1.95781e-10	-1.36853	5.95328e-05	-1.95781e-10	-1.28892
51144553	chr12:51144553:G:C	2.47466e-10	-1.76597	-1.24003	9.22577e-06	-1.76194	-1.39151
51145139	chr12:51145139:T:C	1.40916e-09	-1.95781e-10	-1.26653	6.53283e-05	-1.95781e-10	-1.19603
51145177	chr12:51145177:G:A	3.97091e-10	-1.25885	-1.27426	8.84401e-06	-1.81312	-1.38259
51145456	chr12:51145456:C:T	1.45787e-09	-1.56372	0.331177	3.48202e-05	-1.79106	-0.0341899
51145479	chr12:51145479:T:C	7.65948e-09	-1.95781e-10	0.426421	0.000381039	-1.95781e-10	0.56745
51145526	chr12:51145526:A:T	4.3776e-10	-1.44244	-0.993163	1.05653e-05	-1.79281	-1.22507
51145725	chr12:51145725:G:A	2.96023e-10	-1.67277	-1.15407	1.15001e-05	-1.81668	-1.11642
51146078	chr12:51146078:T:A	1.28852e-09	-1.95781e-10	-1.35603	5.98403e-05	-1.95781e-10	-1.28377
51146927	chr12:51146927:A:C	1.40887e-09	-1.95781e-10	-1.26673	6.53334e-05	-1.95781e-10	-1.19595
51147283	chr12:51147283:T:C	2.19406e-09	-1.95781e-10	-0.82377	7.66301e-05	-1.95781e-10	-1.03646
51147341	chr12:51147341:G:A	1.29223e-09	-1.95781e-10	-1.35315	6.00619e-05	-1.95781e-10	-1.28008
51147696	chr12:51147696:G:C	1.52841e-09	-1.95781e-10	-1.18529	6.36983e-05	-1.95781e-10	-1.22129
51148269	chr12:51148269:C:T	9.71928e-10	-0.891317	-0.746679	1.05745e-05	-1.82771	-1.1893
51148419	chr12:51148419:G:A	2.15439e-09	-1.95781e-10	-0.842013	8.22092e-05	-1.95781e-10	-0.966184
51148477	chr12:51148477:G:A	1.38447e-09	-1.95781e-10	-1.2842	5.73513e-05	-1.95781e-10	-1.32626
51148484	chr12:51148484:A:G	2.90032e-09	-1.95781e-10	-0.544701	0.000108553	-1.95781e-10	-0.688214
51148491	chr12:51148491:G:A	1.99398e-09	-1.95781e-10	-0.919392	7.45126e-05	-1.95781e-10	-1.06448
51148561	chr12:51148561:G:A	1.24289e-09	-1.95781e-10	-1.39208	5.39629e-05	-1.95781e-10	-1.38715
51148845	chr12:51148845:C:T	2.12288e-09	-1.95781e-10	-0.856747	7.40988e-05	-1.95781e-10	-1.07005
51149163	chr12:51149163:A:G	2.72688e-10	-1.74928	-1.15967	9.69038e-06	-1.7272	-1.37712
51149401	chr12:51149401:T:C	4.94552e-09	-1.95781e-10	-0.0110413	0.000241565	-1.95781e-10	0.111687
51149648	chr12:51149648:A:G	1.42157e-09	-1.95781e-10	-1.25776	5.54689e-05	-1.95781e-10	-1.35963
51150193	chr12:51150193:G:A	2.12693e-09	-1.95781e-10	-0.854845	7.85525e-05	-1.95781e-10	-1.01168
51150333	chr12:51150333:G:A	2.47657e-10	-1.7126	-1.29264	9.24738e-06	-1.76615	-1.38496
51150735	chr12:51150735:T:A	1.24271e-09	-1.95781e-10	-1.39223	7.05426e-05	-1.95781e-10	-1.11923
51150786	chr12:51150786:C:T	1.35011e-09	-1.95781e-10	-1.30934	5.98294e-05	-1.95781e-10	-1.28395
51151034	chr12:51151034:C:T	1.42529e-09	-1.95781e-10	-1.25515	5.55289e-05	-1.95781e-10	-1.35855
51151408	chr12:51151408:C:T	3.22848e-09	-1.95781e-10	-0.437511	7.74038e-05	-1.95781e-10	-1.02642
51151506	chr12:51151506:G:A	1.24297e-09	-1.95781e-10	-1.39202	7.11162e-05	-1.95781e-10	-1.11114
51151519	chr12:51151519:C:T	3.15399e-09	-1.95781e-10	-0.460853	7.62746e-05	-1.95781e-10	-1.04111
51151637	chr12:51151637:C:T	2.11175e-09	-1.95781e-10	-0.862003	8.0727e-05	-1.95781e-10	-0.984378
51151679	chr12:51151679:G:A	3.63808e-09	-1.95781e-10	-0.318067	8.53298e-05	-1.95781e-10	-0.928927
51151682	chr12:51151682:C:T	1.24277e-09	-1.95781e-10	-1.39218	7.06963e-05	-1.95781e-10	-1.11706
51152096	chr12:51152096:C:T	2.79497e-10	-1.73563	-1.14866	9.87148e-06	-1.71153	-1.37427
51152303	chr12:51152303:A:G	1.26618e-09	-1.95781e-10	-1.37351	5.39666e-05	-1.95781e-10	-1.38709
51152307	chr12:51152307:C:T	5.71516e-10	-1.33444	-0.834545	1.21322e-05	-1.83836	-1.04123
51152358	chr12:51152358:AC:A	1.13026e-09	-1.28786	-0.199215	2.04247e-05	-1.83983	-0.518872
51152765	chr12:51152765:A:T	1.79291e-09	-1.95781e-10	-1.02568	8.50625e-05	-1.95781e-10	-0.932065
51153234	chr12:51153234:G:A	1.58349e-08	1.15269	-3.80397e-10	8.12688e-05	-0.977689	-3.80397e-10
51153519	chr12:51153519:T:C	9.83707e-10	-1.1133	-0.51265	1.19298e-05	-1.79574	-1.10067
51153697	chr12:51153697:A:T	1.52733e-09	-1.95781e-10	-1.186	5.77434e-05	-1.95781e-10	-1.31944
51153714	chr12:51153714:T:C	1.38224e-09	-1.95781e-10	-1.28581	5.47094e-05	-1.95781e-10	-1.37342
51153753	chr12:51153753:T:C	1.27936e-09	-1.95781e-10	-1.36316	5.83168e-05	-1.95781e-10	-1.30956
51153890	chr12:51153890:C:T	2.8186e-10	-1.72546	-1.1504	9.9805e-06	-1.70008	-1.37474
51154046	chr12:51154046:AT:A	1.53393e-09	-1.95781e-10	-1.18169	5.78906e-05	-1.95781e-10	-1.3169
51154318	chr12:51154318:T:C	1.65452e-09	-1.95781e-10	-1.10601	7.75193e-05	-1.95781e-10	-1.02492
51154541	chr12:51154541:G:A	1.28725e-09	-1.95781e-10	-1.35701	5.97485e-05	-1.95781e-10	-1.28531
51154555	chr12:51154555:G:A	3.7671e-09	-1.95781e-10	-0.283218	0.000202101	-1.95781e-10	-0.066682
51154617	chr12:51154617:C:A	2.86581e-10	-1.73588	-1.12338	9.94521e-06	-1.71151	-1.36685
51154840	chr12:51154840:C:T	1.48555e-09	-1.95781e-10	-1.21374	5.6822e-05	-1.95781e-10	-1.33553
51155078	chr12:51155078:A:G	2.87633e-10	-1.71024	-1.14535	1.01666e-05	-1.68313	-1.37321
51155228	chr12:51155228:G:A	2.83592e-10	-1.73325	-1.13649	9.93377e-06	-1.70863	-1.37089
51155500	chr12:51155500:A:G	1.46343e-09	-1.95781e-10	-1.22874	6.7235e-05	-1.95781e-10	-1.16726
51155914	chr12:51155914:T:C	2.25148e-09	-0.509003	-0.288933	1.34477e-05	-1.73648	-1.04017
51156138	chr12:51156138:T:C	1.37175e-09	-1.95781e-10	-1.29344	5.63354e-05	-1.95781e-10	-1.34413
51156908	chr12:51156908:G:GC	1.28142e-09	-1.95781e-10	-1.36155	5.40495e-05	-1.95781e-10	-1.38555
51156909	chr12:51156909:T:A	1.28253e-09	-1.95781e-10	-1.36069	5.40713e-05	-1.95781e-10	-1.38515
51156995	chr12:51156995:G:C	1.44409e-09	-1.95781e-10	-1.24204	5.59057e-05	-1.95781e-10	-1.35179
51157071	chr12:51157071:A:G	1.10776e-09	-0.569011	-0.938169	1.17795e-05	-1.73242	-1.17666
51157439	chr12:51157439:C:T	1.44339e-09	-1.95781e-10	-1.24253	5.58916e-05	-1.95781e-10	-1.35204
51157469	chr12:51157469:T:C	2.94407e-10	-1.71985	-1.11247	1.01552e-05	-1.69402	-1.36345
51157540	chr12:51157540:C:T	1.26537e-09	-1.95781e-10	-1.37416	5.39301e-05	-1.95781e-10	-1.38776
51157996	chr12:51157996:C:T	2.98537e-10	-1.72544	-1.09294	1.01679e-05	-1.69973	-1.35648
51158057	chr12:51158057:T:C	1.71452e-09	-1.95781e-10	-1.07039	8.0901e-05	-1.95781e-10	-0.982225
51158073	chr12:51158073:C:A	3.63601e-09	-1.95781e-10	-0.318636	8.53956e-05	-1.95781e-10	-0.928156
51159011	chr12:51159011:A:C	3.18508e-09	-1.29561	0.844566	5.37616e-05	-1.83339	0.442493
51159237	chr12:51159237:T:C	1.2973e-09	-1.95781e-10	-1.34924	5.46824e-05	-1.95781e-10	-1.37391
51159327	chr12:51159327:T:C	1.46792e-09	-1.95781e-10	-1.22568	6.49689e-05	-1.95781e-10	-1.20154
51159374	chr12:51159374:G:A	1.39194e-09	-1.95781e-10	-1.27882	5.64029e-05	-1.95781e-10	-1.34293
51159597	chr12:51159597:C:T	4.60964e-09	-1.95781e-10	-0.081373	0.000251842	-1.95781e-10	0.15335
51159756	chr12:51159756:G:A	4.52648e-09	-1.95781e-10	-0.0995773	0.00018926	-1.95781e-10	-0.132327
51160281	chr12:51160281:G:A	1.24968e-09	-1.95781e-10	-1.38664	5.47105e-05	-1.95781e-10	-1.3734
51161010	chr12:51161010:C:T	1.64133e-09	-1.95781e-10	-1.11402	7.76614e-05	-1.95781e-10	-1.02309
51161014	chr12:51161014:T:G	1.24817e-09	-1.95781e-10	-1.38784	5.4585e-05	-1.95781e-10	-1.37569
51161043	chr12:51161043:A:G	8.0625e-10	-0.752168	-1.07272	9.94575e-06	-1.76983	-1.30848
51161073	chr12:51161073:T:C	1.42289e-09	-1.95781e-10	-1.25683	5.57715e-05	-1.95781e-10	-1.35419
51161472	chr12:51161472:A:G	1.42009e-09	-1.95781e-10	-1.2588	5.57127e-05	-1.95781e-10	-1.35524
51161718	chr12:51161718:G:A	4.42836e-10	-1.50279	-0.921293	1.03765e-05	-1.73331	-1.30259
51162208	chr12:51162208:G:A	7.15975e-10	-1.49009	-0.453543	1.7217e-05	-1.83222	-0.697339
51162322	chr12:51162322:T:C	3.81474e-10	-1.50621	-1.06703	9.74783e-06	-1.73849	-1.35991
51162980	chr12:51162980:G:T	1.43557e-09	-1.95781e-10	-1.24796	5.60307e-05	-1.95781e-10	-1.34955
51163287	chr12:51163287:C:G	1.63879e-09	-1.95781e-10	-1.11556	7.51743e-05	-1.95781e-10	-1.05564
51163311	chr12:51163311:C:T	4.51938e-10	-1.60031	-0.803421	1.07609e-05	-1.78384	-1.21569
51163698	chr12:51163698:A:G	3.66292e-10	-1.49208	-1.12176	9.67102e-06	-1.73056	-1.37576
51164181	chr12:51164181:G:A	5.27488e-10	-1.5038	-0.745355	1.3513e-05	-1.83007	-0.941723
51164193	chr12:51164193:C:T	7.19182e-10	-0.706776	-1.23239	9.6405e-06	-1.75675	-1.35273
51164336	chr12:51164336:C:T	1.82933e-09	-1.95781e-10	-1.00558	8.07444e-05	-1.95781e-10	-0.984163
51164868	chr12:51164868:T:C	1.63394e-09	-1.95781e-10	-1.11853	5.93077e-05	-1.95781e-10	-1.29271
51164929	chr12:51164929:C:T	1.57022e-09	-1.95781e-10	-1.15831	5.821e-05	-1.95781e-10	-1.31139
51165105	chr12:51165105:AG:A	2.1995e-09	-1.95781e-10	-0.821294	8.94424e-05	-1.95781e-10	-0.881857
51165107	chr12:51165107:CACT:C	2.20324e-09	-1.95781e-10	-0.819594	8.958e-05	-1.95781e-10	-0.880319
51165142	chr12:51165142:T:C	2.41326e-10	-1.77504	-1.25609	9.3252e-06	-1.75068	-1.39205
51165172	chr12:51165172:T:C	5.84328e-10	-1.48894	-0.657879	1.44977e-05	-1.8322	-0.869261
51165201	chr12:51165201:C:T	4.09625e-10	-1.49625	-1.00579	1.00091e-05	-1.73325	-1.33871
51166052	chr12:51166052:C:CATCTGTA	4.17661e-09	-1.95781e-10	-0.180022	0.000160984	-1.95781e-10	-0.294149
51166088	chr12:51166088:G:A	6.55246e-10	-0.770153	-1.26211	9.36281e-06	-1.7723	-1.3664
51166343	chr12:51166343:T:C	8.2345e-10	-0.50918	-1.2946	9.8406e-06	-1.70515	-1.38378
51166522	chr12:51166522:C:G	1.31435e-09	-1.95781e-10	-1.33618	5.41215e-05	-1.95781e-10	-1.38422
51166550	chr12:51166550:A:G	1.6188e-09	-1.95781e-10	-1.12784	7.64433e-05	-1.95781e-10	-1.0389
51167018	chr12:51167018:T:C	6.65989e-10	-1.04833	-0.967678	1.9655e-05	-1.38134	-1.01578
51167273	chr12:51167273:C:T	3.92291e-10	-1.48958	-1.05569	9.85356e-06	-1.73015	-1.35747
51167384	chr12:51167384:G:A	7.2474e-10	-0.586535	-1.34493	9.7146e-06	-1.70959	-1.39223
51167478	chr12:51167478:C:T	1.66425e-09	-1.95781e-10	-1.10015	7.89899e-05	-1.95781e-10	-1.00613
51167610	chr12:51167610:C:G	1.40335e-09	-1.95781e-10	-1.27066	5.54872e-05	-1.95781e-10	-1.3593
51167790	chr12:51167790:G:A	5.5747e-10	-1.54048	-0.653386	1.46763e-05	-1.82265	-0.866563
51168748	chr12:51168748:T:G	2.0095e-10	-1.82305	-1.39117	9.82475e-06	-1.81098	-1.27956
51168873	chr12:51168873:C:T	9.65259e-09	-1.95781e-10	0.657703	0.000539405	-1.95781e-10	0.915015
51168884	chr12:51168884:T:C	2.74842e-10	-1.59463	-1.30645	9.05181e-06	-1.78486	-1.38763
51169182	chr12:51169182:T:C	1.27223e-09	-1.95781e-10	-1.36875	5.62223e-05	-1.95781e-10	-1.34614
51169276	chr12:51169276:G:A	1.6468e-09	-1.95781e-10	-1.11069	7.79746e-05	-1.95781e-10	-1.01907
51169363	chr12:51169363:T:C	1.32148e-09	-1.95781e-10	-1.33077	5.62714e-05	-1.95781e-10	-1.34526
51169371	chr12:51169371:T:C	5.92532e-10	-1.41158	-0.721296	1.37044e-05	-1.83909	-0.918645
51169383	chr12:51169383:G:C	5.24593e-10	-0.875796	-1.37886	9.02148e-06	-1.79905	-1.3768
51170296	chr12:51170296:A:G	4.10556e-09	-1.95781e-10	-0.197181	0.000195632	-1.95781e-10	-0.0992168
51170609	chr12:51170609:T:C	2.243e-10	-1.83685	-1.26745	8.60033e-06	-1.83133	-1.39232
51170676	chr12:51170676:T:C	1.30165e-09	-1.95781e-10	-1.34589	5.52961e-05	-1.95781e-10	-1.36275
51170686	chr12:51170686:T:C	1.72535e-09	-1.06409	-3.80397e-10	4.56494e-05	-1.55446	-3.80397e-10
51171581	chr12:51171581:T:C	2.61434e-10	-1.64788	-1.30322	8.82929e-06	-1.80893	-1.38844
51171836	chr12:51171836:T:C	6.51856e-10	-1.30855	-0.7289	1.36397e-05	-1.83843	-0.924033
51171871	chr12:51171871:T:C	1.26118e-09	-1.95781e-10	-1.37748	6.14012e-05	-1.95781e-10	-1.25802
51172109	chr12:51172109:T:C	2.58368e-10	-1.66391	-1.29898	8.76703e-06	-1.81524	-1.38921
51172758	chr12:51172758:G:A	5.3454e-10	-1.40492	-0.830951	1.25249e-05	-1.83943	-1.0083
51172790	chr12:51172790:G:A	2.6233e-09	-1.95781e-10	-0.64509	0.000123619	-1.95781e-10	-0.558248
51173329	chr12:51173329:C:T	2.29964e-09	-1.95781e-10	-0.776769	9.32009e-05	-1.95781e-10	-0.840694
51173447	chr12:51173447:A:C	7.82921e-10	-0.482969	-1.37128	9.78979e-06	-1.71111	-1.383
51174476	chr12:51174476:G:A	9.61112e-09	-1.95781e-10	0.653398	0.000538837	-1.95781e-10	0.913963
51174722	chr12:51174722:C:T	7.77805e-10	-0.50102	-1.35978	9.67621e-06	-1.71714	-1.38864
51174758	chr12:51174758:G:A	1.36609e-09	-1.95781e-10	-1.29757	5.44791e-05	-1.95781e-10	-1.37763
51174791	chr12:51174791:A:G	7.58112e-10	-0.525087	-1.36136	9.61112e-06	-1.7244	-1.38813
51175148	chr12:51175148:C:T	4.24059e-10	-1.69202	-0.775391	1.05119e-05	-1.82455	-1.1984
51175272	chr12:51175272:G:T	1.64576e-09	-1.95781e-10	-1.11132	7.7911e-05	-1.95781e-10	-1.01988
51175477	chr12:51175477:C:G	9.16699e-10	-1.18288	-0.51362	1.65415e-05	-1.8279	-0.741677
51175626	chr12:51175626:C:T	1.15562e-09	-1.46488	-3.80397e-10	6.05677e-05	-1.27169	-3.80397e-10
51175680	chr12:51175680:G:A	6.89409e-10	-0.601186	-1.38026	9.56064e-06	-1.74289	-1.3749
51176103	chr12:51176103:A:G	2.68626e-10	-1.64604	-1.27792	8.80261e-06	-1.80859	-1.39182
51176279	chr12:51176279:G:T	8.38216e-10	-0.398188	-1.38781	1.1037e-05	-1.69076	-1.28345
51176392	chr12:51176392:G:A	1.86583e-09	-1.95781e-10	-0.985815	6.97071e-05	-1.95781e-10	-1.13115
51176612	chr12:51176612:T:TCA	8.18183e-10	-1.81019	-3.80397e-10	3.46905e-05	-1.82898	-3.80397e-10
51177019	chr12:51177019:A:G	8.42216e-10	-1.78124	-3.80397e-10	3.45082e-05	-1.83426	-3.80397e-10
51177092	chr12:51177092:G:A	1.32323e-09	-1.95781e-10	-1.32944	5.90439e-05	-1.95781e-10	-1.29717
51177155	chr12:51177155:C:T	4.23671e-10	-1.69879	-0.769532	1.0541e-05	-1.82497	-1.19521
51177283	chr12:51177283:GT:G	1.57738e-09	-1.95781e-10	-1.15376	7.45188e-05	-1.95781e-10	-1.0644
51178148	chr12:51178148:T:C	2.97208e-09	-1.95781e-10	-0.52026	0.000150816	-1.95781e-10	-0.359393
51178231	chr12:51178231:T:C	1.24304e-09	-1.95781e-10	-1.39196	5.40818e-05	-1.95781e-10	-1.38495
51178343	chr12:51178343:C:T	1.4201e-09	-1.95781e-10	-1.2588	5.48098e-05	-1.95781e-10	-1.37158
51178501	chr12:51178501:A:T	1.24321e-09	-1.95781e-10	-1.39183	5.41155e-05	-1.95781e-10	-1.38433
51178563	chr12:51178563:C:T	1.47809e-09	-1.95781e-10	-1.21877	5.57703e-05	-1.95781e-10	-1.35421
51178564	chr12:51178564:G:A	2.27623e-09	-0.787003	-3.80397e-10	6.46644e-05	-1.20624	-3.80397e-10
51178745	chr12:51178745:G:C	2.56505e-10	-1.69377	-1.27636	8.64692e-06	-1.82628	-1.39197
51179248	chr12:51179248:C:T	1.48203e-09	-1.95781e-10	-1.21611	5.5838e-05	-1.95781e-10	-1.353
51179476	chr12:51179476:G:A	1.38631e-09	-1.95781e-10	-1.28288	5.63472e-05	-1.95781e-10	-1.34392
51179656	chr12:51179656:A:G	1.24605e-09	-1.95781e-10	-1.38955	5.36922e-05	-1.95781e-10	-1.39218
51179821	chr12:51179821:G:C	1.31688e-09	-1.95781e-10	-1.33426	5.45045e-05	-1.95781e-10	-1.37717
51180182	chr12:51180182:T:C	1.573e-09	-1.95781e-10	-1.15654	7.39466e-05	-1.95781e-10	-1.07211
51180193	chr12:51180193:G:A	1.51154e-09	-1.95781e-10	-1.1964	5.8968e-05	-1.95781e-10	-1.29846
51180308	chr12:51180308:T:C	1.25122e-09	-1.95781e-10	-1.3854	5.43441e-05	-1.95781e-10	-1.38011
51180344	chr12:51180344:G:A	4.31833e-10	-1.1734	-1.27584	9.01707e-06	-1.82608	-1.35025
51180571	chr12:51180571:G:A	1.44569e-09	-1.95781e-10	-1.24094	5.5223e-05	-1.95781e-10	-1.36407
51180576	chr12:51180576:T:C	4.03473e-10	-1.45069	-1.06648	1.00955e-05	-1.71462	-1.34874
51180600	chr12:51180600:C:T	1.4431e-09	-1.95781e-10	-1.24273	5.51293e-05	-1.95781e-10	-1.36577
51180914	chr12:51180914:A:T	1.58268e-09	-1.1504	-3.80397e-10	4.6332e-05	-1.53962	-3.80397e-10
51180996	chr12:51180996:G:A	1.56668e-09	-1.95781e-10	-1.16057	6.31099e-05	-1.95781e-10	-1.23057
51181283	chr12:51181283:T:A	7.12231e-10	-1.60549	-0.343388	1.43061e-05	-1.79106	-0.92371
51181289	chr12:51181289:T:A	5.4717e-10	-1.65457	-0.557946	1.2173e-05	-1.81148	-1.06474
51181335	chr12:51181335:C:T	2.1834e-10	-1.77672	-1.35451	9.18963e-06	-1.82156	-1.33581
51181750	chr12:51181750:G:C	4.45639e-10	-1.10205	-1.31572	9.16093e-06	-1.81741	-1.34309
51181832	chr12:51181832:T:G	7.55577e-09	0.107832	0.304956	0.000108801	-0.744944	0.0590165
51182111	chr12:51182111:G:A	1.28296e-09	-1.95781e-10	-1.36035	5.67772e-05	-1.95781e-10	-1.33632
51182312	chr12:51182312:A:G	7.61784e-10	-0.541449	-1.34017	9.38204e-06	-1.74436	-1.3923
51182497	chr12:51182497:C:T	1.66252e-09	-1.95781e-10	-1.10119	7.87627e-05	-1.95781e-10	-1.00901
51182616	chr12:51182616:G:A	1.74378e-09	-1.95781e-10	-1.05347	8.31882e-05	-1.95781e-10	-0.954346
51182983	chr12:51182983:G:A	1.402e-09	-1.95781e-10	-1.27163	5.60883e-05	-1.95781e-10	-1.34853
51183070	chr12:51183070:T:G	7.42221e-10	-0.528819	-1.37881	1.08466e-05	-1.74315	-1.24845
51183338	chr12:51183338:T:C	2.95178e-10	-1.6634	-1.1663	8.84415e-06	-1.81673	-1.37897
51183717	chr12:51183717:A:G	2.37709e-10	-1.70129	-1.34495	9.78812e-06	-1.79349	-1.3008
51183772	chr12:51183772:A:C	7.98314e-10	-1.83478	-3.80397e-10	3.45146e-05	-1.83407	-3.80397e-10
51184511	chr12:51184511:C:T	3.66691e-10	-1.50235	-1.11041	9.88074e-06	-1.7493	-1.33557
51184639	chr12:51184639:C:T	1.48884e-09	-1.95781e-10	-1.21152	5.60079e-05	-1.95781e-10	-1.34996
51184822	chr12:51184822:C:T	3.85631e-09	-1.95781e-10	-0.259812	0.000142307	-1.95781e-10	-0.417466
51185259	chr12:51185259:T:C	7.95417e-10	-1.83841	-3.80397e-10	3.47324e-05	-1.82778	-3.80397e-10
51185388	chr12:51185388:A:G	2.00197e-10	-1.82953	-1.38845	9.16207e-06	-1.76806	-1.39232
51185605	chr12:51185605:C:T	8.92812e-10	-1.7229	-3.80397e-10	3.53752e-05	-1.80944	-3.80397e-10
51185670	chr12:51185670:A:G	6.58579e-10	-0.651187	-1.37601	9.23805e-06	-1.76984	-1.38228
51185699	chr12:51185699:A:G	1.24444e-09	-1.95781e-10	-1.39083	5.39282e-05	-1.95781e-10	-1.3878
51186388	chr12:51186388:A:G	3.2999e-10	-1.65056	-1.06765	9.16064e-06	-1.8117	-1.34884
51186400	chr12:51186400:A:T	2.95147e-09	-1.95781e-10	-0.527221	9.22624e-05	-1.95781e-10	-0.850815
51186436	chr12:51186436:T:C	8.47775e-10	-0.382352	-1.39231	1.0443e-05	-1.68506	-1.34446
51186442	chr12:51186442:A:G	8.11432e-10	-1.81848	-3.80397e-10	3.43193e-05	-1.83974	-3.80397e-10
51186676	chr12:51186676:T:C	6.46333e-09	-1.95781e-10	0.256622	0.000209594	-1.95781e-10	-0.0302768
51186924	chr12:51186924:C:A	7.19973e-10	-1.24925	-0.688813	1.42576e-05	-1.83392	-0.884239
51187164	chr12:51187164:G:A	1.63696e-09	-1.95781e-10	-1.11668	7.16774e-05	-1.95781e-10	-1.10328
51187315	chr12:51187315:G:A	5.36368e-10	-1.65075	-0.58171	3.94427e-05	-1.18683	-0.513768
51187401	chr12:51187401:C:T	2.31818e-10	-1.70655	-1.36477	1.18447e-05	-1.56693	-1.33664
51187418	chr12:51187418:C:T	1.25847e-09	-1.95781e-10	-1.37963	5.38549e-05	-1.95781e-10	-1.38916
51187462	chr12:51187462:C:T	3.59989e-09	-1.95781e-10	-0.328619	0.00014502	-1.95781e-10	-0.398576
51187606	chr12:51187606:A:C	2.12487e-09	-1.95781e-10	-0.855811	9.84676e-05	-1.95781e-10	-0.785723
51187782	chr12:51187782:C:T	2.17385e-09	-1.23344	0.400414	3.90961e-05	-1.82859	0.119165
51188265	chr12:51188265:G:A	2.39818e-10	-1.65151	-1.38588	1.14311e-05	-1.54766	-1.39145
51188405	chr12:51188405:T:C	3.90772e-10	-1.19327	-1.35589	1.22863e-05	-1.48345	-1.38351
51188503	chr12:51188503:C:T	2.19477e-10	-1.81978	-1.30625	8.93633e-06	-1.837	-1.34832
51188517	chr12:51188517:C:T	1.26486e-09	-1.95781e-10	-1.37456	5.38849e-05	-1.95781e-10	-1.3886
51188599	chr12:51188599:C:T	2.52181e-09	-1.95781e-10	-0.684546	9.72722e-05	-1.95781e-10	-0.797938
51188814	chr12:51188814:T:C	1.26476e-09	-1.95781e-10	-1.37464	5.53203e-05	-1.95781e-10	-1.36231
51189658	chr12:51189658:T:C	2.32003e-10	-1.83049	-1.24004	1.03112e-05	-1.78055	-1.26167
51189723	chr12:51189723:G:A	2.02755e-10	-1.81333	-1.39195	9.15727e-06	-1.76959	-1.39131
51189731	chr12:51189731:C:T	1.33721e-09	-1.95781e-10	-1.31894	5.86394e-05	-1.95781e-10	-1.30404
51191108	chr12:51191108:G:A	1.63443e-09	-1.11823	-3.80397e-10	5.46222e-05	-1.37501	-3.80397e-10
51191130	chr12:51191130:A:G	8.42899e-10	-1.78043	-3.80397e-10	3.43289e-05	-1.83946	-3.80397e-10
51191272	chr12:51191272:G:A	2.67908e-10	-1.79454	-1.1321	1.26455e-05	-1.83878	-0.999369
51191279	chr12:51191279:C:T	1.24293e-09	-1.95781e-10	-1.39205	5.3841e-05	-1.95781e-10	-1.38942
51191395	chr12:51191395:TC:T	9.39614e-10	-1.71861	0.0468026	3.53561e-05	-1.80367	-0.00631336
51191408	chr12:51191408:G:C	2.09846e-10	-1.78458	-1.38632	8.99863e-06	-1.83698	-1.3414
51191521	chr12:51191521:T:C	2.65992e-10	-1.8375	-1.09631	1.33431e-05	-1.7457	-1.03875
51191552	chr12:51191552:G:A	2.33764e-10	-1.83977	-1.22319	1.15047e-05	-1.77023	-1.16247
51191818	chr12:51191818:C:T	2.17446e-10	-1.83949	-1.29584	1.0804e-05	-1.76588	-1.22965
51191846	chr12:51191846:G:A	9.81398e-09	0.674285	-3.80397e-10	0.000603994	1.02811	-3.80397e-10
51192086	chr12:51192086:G:A	2.18671e-10	-1.83871	-1.291	1.11003e-05	-1.74518	-1.2233
51192100	chr12:51192100:GCTCGGCCT:G	5.79169e-10	-1.2234	-0.932286	1.61105e-05	-1.71717	-0.878807
51192707	chr12:51192707:T:C	3.04917e-10	-1.81264	-0.984598	1.51061e-05	-1.83973	-0.82062
51192900	chr12:51192900:G:A	3.74254e-09	-1.95781e-10	-0.289758	0.000174281	-1.95781e-10	-0.214785
51193500	chr12:51193500:C:T	3.11559e-09	-1.95781e-10	-0.473105	0.000106853	-1.95781e-10	-0.704
51193520	chr12:51193520:A:G	1.76704e-09	-1.95781e-10	-1.04021	7.49069e-05	-1.95781e-10	-1.0592
51193597	chr12:51193597:A:T	1.47327e-09	-1.95781e-10	-1.22204	7.68294e-05	-1.95781e-10	-1.03386
51193611	chr12:51193611:T:C	1.56574e-09	-1.95781e-10	-1.16117	7.24928e-05	-1.95781e-10	-1.09196
51194089	chr12:51194089:T:C	2.19974e-10	-1.82117	-1.3026	1.38791e-05	-1.58238	-1.16269
51194384	chr12:51194384:T:G	2.20673e-10	-1.75064	-1.36995	1.37824e-05	-1.3599	-1.39216
51194589	chr12:51194589:A:G	2.19422e-10	-1.73437	-1.39191	1.45684e-05	-1.32144	-1.37516
51194726	chr12:51194726:A:T	2.2049e-10	-1.73915	-1.38228	1.41912e-05	-1.33382	-1.38901
51194771	chr12:51194771:T:C	4.33063e-09	-1.95781e-10	-0.14381	0.000140733	-1.95781e-10	-0.428585
51194833	chr12:51194833:T:C	1.39363e-09	-1.95781e-10	-1.27761	5.47191e-05	-1.95781e-10	-1.37324
51194894	chr12:51194894:T:C	5.40394e-10	-1.12135	-1.10363	1.3861e-05	-1.67655	-1.06982
51195061	chr12:51195061:T:C	2.26002e-09	-1.95781e-10	-0.794151	9.44021e-05	-1.95781e-10	-0.827888
51195237	chr12:51195237:C:T	3.17747e-10	-1.37198	-1.38405	9.16724e-06	-1.7867	-1.37312
51195510	chr12:51195510:TA:T	2.46326e-10	-1.82819	-1.18244	1.19817e-05	-1.58565	-1.30642
51195776	chr12:51195776:G:A	8.09039e-10	-1.82143	-3.80397e-10	3.4663e-05	-1.82978	-3.80397e-10
51195880	chr12:51195880:A:C	2.91133e-10	-1.47787	-1.36562	9.11913e-06	-1.81825	-1.34683
51196516	chr12:51196516:A:C	1.25548e-09	-1.95781e-10	-1.38201	5.50966e-05	-1.95781e-10	-1.36636
51197400	chr12:51197400:C:G	8.20832e-09	-1.95781e-10	0.495626	0.000298884	-1.95781e-10	0.324606
51197417	chr12:51197417:A:G	2.50173e-09	-1.95781e-10	-0.69254	0.000118331	-1.95781e-10	-0.601962
51197518	chr12:51197518:A:C	1.32397e-09	-1.95781e-10	-1.32889	5.59335e-05	-1.95781e-10	-1.35129
51198978	chr12:51198978:C:A	2.4618e-10	-1.62162	-1.3896	2.44938e-05	-0.873625	-1.30341
51199021	chr12:51199021:C:T	1.75955e-09	-1.95781e-10	-1.04447	8.53448e-05	-1.95781e-10	-0.928752
51199429	chr12:51199429:G:A	2.85081e-10	-1.65319	-1.21131	9.91263e-06	-1.83976	-1.24188
51199484	chr12:51199484:G:A	1.66992e-09	-1.95781e-10	-1.09675	6.27253e-05	-1.95781e-10	-1.23669
51199833	chr12:51199833:T:G	2.03145e-10	-1.81458	-1.38877	1.05466e-05	-1.67578	-1.34387
51200162	chr12:51200162:A:G	1.42575e-09	-1.95781e-10	-1.25482	7.35282e-05	-1.95781e-10	-1.07778
51200505	chr12:51200505:G:A	1.33074e-09	-1.95781e-10	-1.32379	6.45655e-05	-1.95781e-10	-1.20777
51200985	chr12:51200985:G:A	1.27638e-09	-1.95781e-10	-1.36549	5.43267e-05	-1.95781e-10	-1.38043
51201722	chr12:51201722:G:A	2.09498e-10	-1.78254	-1.39002	9.04121e-06	-1.79442	-1.37924
51201954	chr12:51201954:A:G	2.08036e-10	-1.78725	-1.39232	9.12723e-06	-1.79846	-1.36573
51202034	chr12:51202034:A:AT	4.78401e-09	-1.95781e-10	-0.044243	0.000258605	-1.95781e-10	0.179849
51202072	chr12:51202072:G:A	8.61737e-10	-1.75833	-3.80397e-10	3.44275e-05	-1.8366	-3.80397e-10
51202145	chr12:51202145:G:A	2.08769e-10	-1.78383	-1.39222	9.01925e-06	-1.7947	-1.38139
51202457	chr12:51202457:C:T	1.26005e-09	-1.95781e-10	-1.37837	5.52148e-05	-1.95781e-10	-1.36422
51202882	chr12:51202882:T:TA	2.81797e-09	-1.95781e-10	-0.573507	0.000166411	-1.95781e-10	-0.260991
51202980	chr12:51202980:T:C	1.97551e-10	-1.83984	-1.39144	8.53259e-06	-1.83984	-1.39172
51203090	chr12:51203090:C:T	1.24529e-09	-1.95781e-10	-1.39015	5.50812e-05	-1.95781e-10	-1.36664
51203296	chr12:51203296:CCT:C	1.47167e-09	-1.95781e-10	-1.22312	6.23389e-05	-1.95781e-10	-1.24287
51203785	chr12:51203785:AAGG:A	1.417e-09	-1.95781e-10	-1.26098	5.90984e-05	-1.95781e-10	-1.29625
51204096	chr12:51204096:T:C	1.33368e-09	-1.95781e-10	-1.32158	5.96899e-05	-1.95781e-10	-1.28629
51204116	chr12:51204116:C:T	1.30167e-09	-1.95781e-10	-1.34587	5.51885e-05	-1.95781e-10	-1.3647
51204126	chr12:51204126:T:C	3.31625e-10	-1.78729	-0.925986	1.39142e-05	-1.83987	-0.902667
51205555	chr12:51205555:G:A	2.12338e-10	-1.83817	-1.32093	1.55485e-05	-1.48089	-1.1506
51206283	chr12:51206283:T:C	4.12258e-10	-1.75637	-0.739256	2.60069e-05	-1.43808	-0.679011
51206689	chr12:51206689:G:T	2.79016e-09	-1.95781e-10	-0.583423	0.000154033	-1.95781e-10	-0.338285
51207279	chr12:51207279:C:T	1.24877e-09	-1.95781e-10	-1.38736	5.48692e-05	-1.95781e-10	-1.3705
51207458	chr12:51207458:C:T	1.32504e-09	-1.95781e-10	-1.32808	5.87384e-05	-1.95781e-10	-1.30236
51207618	chr12:51207618:T:C	5.68778e-10	-1.73929	-0.434498	3.95729e-05	-1.40798	-0.289325
51207705	chr12:51207705:A:G	2.12052e-10	-1.83364	-1.32681	1.60918e-05	-1.43446	-1.16269
51207810	chr12:51207810:A:G	1.29079e-09	-1.95781e-10	-1.35427	5.71062e-05	-1.95781e-10	-1.33054
51208294	chr12:51208294:T:G	1.10511e-09	-1.31455	-0.195028	2.27187e-05	-1.75604	-0.496223
51208627	chr12:51208627:C:T	7.86771e-10	-1.71709	-0.132256	5.67264e-05	-1.36561	0.0283967
51209018	chr12:51209018:A:C	3.25657e-09	-1.95781e-10	-0.428847	0.000182595	-1.95781e-10	-0.168179
51209068	chr12:51209068:T:C	2.25607e-10	-1.82242	-1.27606	1.04082e-05	-1.80454	-1.22833
51209095	chr12:51209095:A:G	7.94565e-10	-1.83948	-3.80397e-10	4.04485e-05	-1.67542	-3.80397e-10
51209406	chr12:51209406:G:A	3.67429e-09	-1.95781e-10	-0.308161	0.000196624	-1.95781e-10	-0.0941563
51209969	chr12:51209969:T:C	6.27003e-10	-1.83829	-0.238037	3.23133e-05	-1.80208	-0.0978961
51210007	chr12:51210007:T:G	2.00781e-10	-1.82873	-1.38633	9.00254e-06	-1.82409	-1.35385
51210317	chr12:51210317:G:C	1.24364e-09	-1.95781e-10	-1.39148	5.44108e-05	-1.95781e-10	-1.37889
51210411	chr12:51210411:A:G	1.29484e-09	-1.95781e-10	-1.35114	5.50419e-05	-1.95781e-10	-1.36736
51210672	chr12:51210672:G:C	1.4172e-09	-1.95781e-10	-1.26084	6.49418e-05	-1.95781e-10	-1.20196
51210932	chr12:51210932:T:C	1.46929e-09	-1.95781e-10	-1.22474	6.22146e-05	-1.95781e-10	-1.24486
51211105	chr12:51211105:C:G	1.25048e-09	-1.95781e-10	-1.386	5.37256e-05	-1.95781e-10	-1.39156
51211108	chr12:51211108:A:G	1.55337e-09	-1.95781e-10	-1.1691	8.04261e-05	-1.95781e-10	-0.988113
51211452	chr12:51211452:C:T	1.2443e-09	-1.95781e-10	-1.39095	5.38223e-05	-1.95781e-10	-1.38976
51212083	chr12:51212083:GT:G	1.73279e-09	-1.95781e-10	-1.05979	7.77677e-05	-1.95781e-10	-1.02173
51212187	chr12:51212187:G:A	1.38121e-09	-1.37894	0.0923754	2.84096e-05	-1.78023	-0.248496
51212544	chr12:51212544:G:A	5.95887e-10	-1.75732	-0.369906	4.05299e-05	-1.44495	-0.22846
51212589	chr12:51212589:T:C	1.57729e-09	-1.95781e-10	-1.15381	7.20183e-05	-1.95781e-10	-1.09853
51213555	chr12:51213555:C:T	1.31799e-09	-0.888327	-0.445092	0.000137602	-0.147666	-0.303422
51213880	chr12:51213880:C:T	1.64224e-09	-1.95781e-10	-1.11346	6.92929e-05	-1.95781e-10	-1.13711
51214106	chr12:51214106:C:T	2.6408e-10	-1.66994	-1.27108	1.07664e-05	-1.63394	-1.36508
51215010	chr12:51215010:C:T	1.64564e-09	-1.95781e-10	-1.11139	6.94434e-05	-1.95781e-10	-1.13494
51215383	chr12:51215383:C:T	2.75215e-09	-1.95781e-10	-0.597139	0.000108256	-1.95781e-10	-0.690949
51215624	chr12:51215624:C:T	1.33039e-09	-1.95781e-10	-1.32405	5.83812e-05	-1.95781e-10	-1.30846
51215672	chr12:51215672:C:T	1.00013e-09	-1.55252	-0.0568737	2.38986e-05	-1.8281	-0.373532
51215816	chr12:51215816:C:T	2.51489e-10	-1.6101	-1.37978	1.11082e-05	-1.57553	-1.39224
51215821	chr12:51215821:C:T	1.53822e-09	-1.95781e-10	-1.1789	6.50925e-05	-1.95781e-10	-1.19964
51216581	chr12:51216581:T:C	7.31856e-10	-1.55781	-0.363879	3.84437e-05	-1.39446	-0.3318
51216624	chr12:51216624:G:T	3.04181e-09	-0.367223	-0.129847	0.000375807	0.512737	0.0408865
51216711	chr12:51216711:T:C	2.64049e-09	-1.95781e-10	-0.638557	0.000104138	-1.95781e-10	-0.729735
51216824	chr12:51216824:T:C	1.27803e-09	-1.95781e-10	-1.3642	5.53198e-05	-1.95781e-10	-1.36232
51216973	chr12:51216973:TGCATCG:T	8.37445e-10	-1.78692	-3.80397e-10	3.4316e-05	-1.83984	-3.80397e-10
51217057	chr12:51217057:T:C	1.70778e-09	-1.95781e-10	-1.07433	7.20229e-05	-1.95781e-10	-1.09847
51217331	chr12:51217331:G:A	3.51105e-10	-1.63965	-1.01654	1.0506e-05	-1.83953	-1.18397
51217498	chr12:51217498:C:G	1.25995e-09	-1.95781e-10	-1.37845	6.15524e-05	-1.95781e-10	-1.25556
51217667	chr12:51217667:G:C	9.44556e-10	-1.66656	-3.80397e-10	3.43485e-05	-1.83889	-3.80397e-10
51217877	chr12:51217877:C:A	4.14284e-09	-1.95781e-10	-0.188141	0.000216242	-1.95781e-10	0.00094544
51217995	chr12:51217995:C:T	1.6448e-09	-1.95781e-10	-1.11191	8.72443e-05	-1.95781e-10	-0.906739
51218302	chr12:51218302:G:T	2.76044e-10	-1.65633	-1.24039	1.13127e-05	-1.62158	-1.32794
51218347	chr12:51218347:T:G	1.38219e-09	-0.922605	-0.36325	0.000139042	-0.216226	-0.224448
51218519	chr12:51218519:C:T	1.30782e-09	-1.95781e-10	-1.34116	5.80533e-05	-1.95781e-10	-1.31409
51218581	chr12:51218581:C:T	5.37497e-09	0.0722297	-3.80397e-10	7.52233e-05	-1.05499	-3.80397e-10
51218717	chr12:51218717:T:C	2.06941e-10	-1.83831	-1.34653	1.0535e-05	-1.62972	-1.39103
51218764	chr12:51218764:A:G	2.33059e-10	-1.83178	-1.2342	9.39946e-06	-1.80365	-1.33115
51218829	chr12:51218829:T:C	3.60818e-09	-1.95781e-10	-0.326318	0.00018927	-1.95781e-10	-0.132275
51218946	chr12:51218946:T:C	7.08215e-10	-1.5836	-0.370927	1.84321e-05	-1.83344	-0.627921
51219351	chr12:51219351:A:G	4.23453e-10	-1.48215	-0.986685	1.13249e-05	-1.80974	-1.13871
51219899	chr12:51219899:G:GTGTGTATACATATGTACGTGTATGTA	1.407e-08	1.03452	-3.80397e-10	0.000151007	-0.358126	-3.80397e-10
51220466	chr12:51220466:C:T	6.35413e-10	-0.736374	-1.32663	5.80745e-05	0.0144352	-1.32816
51220603	chr12:51220603:C:T	9.70115e-10	-1.63986	-3.80397e-10	3.50266e-05	-1.81934	-3.80397e-10
51221397	chr12:51221397:T:C	1.24388e-09	-1.95781e-10	-1.39129	5.40618e-05	-1.95781e-10	-1.38532
51221637	chr12:51221637:C:T	1.25044e-09	-1.95781e-10	-1.38602	5.46098e-05	-1.95781e-10	-1.37524
51222430	chr12:51222430:G:A	1.33829e-09	-1.95781e-10	-1.31813	5.98472e-05	-1.95781e-10	-1.28366
51222567	chr12:51222567:A:G	7.70633e-09	-1.95781e-10	0.432519	0.000301545	-1.95781e-10	0.333469
51222612	chr12:51222612:G:A	2.15675e-09	-0.537711	-0.303211	0.000246166	0.295898	-0.165344
51223135	chr12:51223135:A:G	3.00567e-10	-1.6739	-1.13771	2.0482e-05	-1.39305	-0.962855
51223175	chr12:51223175:T:C	6.71039e-09	0.294135	-3.80397e-10	8.69902e-05	-0.909656	-3.80397e-10
51223353	chr12:51223353:T:C	1.24477e-09	-1.95781e-10	-1.39057	5.45979e-05	-1.95781e-10	-1.37546
51223595	chr12:51223595:C:T	1.95268e-09	-1.95781e-10	-0.94032	0.000105797	-1.95781e-10	-0.713929
51223742	chr12:51223742:A:G	1.33481e-09	-1.95781e-10	-1.32074	5.63081e-05	-1.95781e-10	-1.34461
51223914	chr12:51223914:T:C	8.44096e-10	-1.77901	-3.80397e-10	4.14139e-05	-1.65184	-3.80397e-10
51223928	chr12:51223928:G:C	1.24769e-09	-1.95781e-10	-1.38823	5.44515e-05	-1.95781e-10	-1.37814
51224044	chr12:51224044:G:A	1.25695e-09	-1.95781e-10	-1.38083	5.51104e-05	-1.95781e-10	-1.36611
51224275	chr12:51224275:G:A	1.2557e-09	-1.95781e-10	-1.38183	5.50305e-05	-1.95781e-10	-1.36756
51224425	chr12:51224425:C:T	5.76267e-10	-0.787426	-1.37328	1.5742e-05	-1.26762	-1.35149
51224750	chr12:51224750:T:G	2.0706e-09	-1.95781e-10	-0.881686	0.000116661	-1.95781e-10	-0.616178
51225056	chr12:51225056:C:T	2.71388e-09	-1.95781e-10	-0.611142	9.96106e-05	-1.95781e-10	-0.774183
51225072	chr12:51225072:G:A	1.45468e-09	0.152345	-1.38708	2.04295e-05	-1.04108	-1.31739
51225371	chr12:51225371:C:T	1.46121e-09	0.154007	-1.38426	2.06799e-05	-1.03896	-1.30733
51225410	chr12:51225410:C:T	3.0824e-09	-1.95781e-10	-0.483815	0.000192147	-1.95781e-10	-0.117193
51225512	chr12:51225512:T:C	1.25029e-09	-1.95781e-10	-1.38614	5.46678e-05	-1.95781e-10	-1.37418
51225551	chr12:51225551:T:C	2.33313e-09	-0.735552	-0.026761	6.31879e-05	-1.23886	0.00952494
51225552	chr12:51225552:G:A	1.25523e-09	-1.95781e-10	-1.38221	5.49864e-05	-1.95781e-10	-1.36837
51225554	chr12:51225554:G:A	1.42819e-09	-1.45462	0.201504	3.1996e-05	-1.79976	-0.110077
51225815	chr12:51225815:T:C	2.02332e-09	-1.95781e-10	-0.904785	0.000113262	-1.95781e-10	-0.645751
51225876	chr12:51225876:CCT:C	2.56276e-09	-0.668439	-3.80397e-10	5.45632e-05	-1.37609	-3.80397e-10
51226005	chr12:51226005:CT:C	1.25e-09	-1.95781e-10	-1.38638	5.46817e-05	-1.95781e-10	-1.37392
51226133	chr12:51226133:A:G	1.25919e-09	-1.95781e-10	-1.37906	5.52289e-05	-1.95781e-10	-1.36397
51226609	chr12:51226609:G:C	3.94191e-10	-1.83486	-0.705581	1.96583e-05	-1.76363	-0.633319
51226610	chr12:51226610:G:A	1.25056e-09	-1.95781e-10	-1.38593	5.42778e-05	-1.95781e-10	-1.38134
51227057	chr12:51227057:G:C	9.51593e-10	-0.637176	-1.02196	3.41041e-05	-0.824579	-1.02146
51227879	chr12:51227879:G:A	1.30039e-09	-1.95781e-10	-1.34686	5.51373e-05	-1.95781e-10	-1.36562
51228451	chr12:51228451:G:A	1.29542e-09	-1.95781e-10	-1.35069	5.74187e-05	-1.95781e-10	-1.32508
51228634	chr12:51228634:C:T	6.93451e-10	-0.585288	-1.39031	2.59733e-05	-0.737555	-1.38083
51228912	chr12:51228912:G:A	3.75687e-09	-1.95781e-10	-0.285936	0.000185271	-1.95781e-10	-0.153634
51228936	chr12:51228936:C:T	1.28136e-09	-1.95781e-10	-1.3616	5.66189e-05	-1.95781e-10	-1.33911
51229938	chr12:51229938:C:T	2.6442e-10	-1.78687	-1.15287	1.30149e-05	-1.65592	-1.15343
51230169	chr12:51230169:A:G	1.27238e-09	-1.95781e-10	-1.36864	5.43283e-05	-1.95781e-10	-1.38041
51230375	chr12:51230375:C:T	1.39151e-09	-1.95781e-10	-1.27914	5.81907e-05	-1.95781e-10	-1.31173
51230582	chr12:51230582:TA:T	1.28101e-09	-1.95781e-10	-1.36188	5.65964e-05	-1.95781e-10	-1.33951
51230727	chr12:51230727:C:G	1.28365e-09	-1.95781e-10	-1.35981	5.45411e-05	-1.95781e-10	-1.3765
51230849	chr12:51230849:T:C	1.27096e-09	-1.95781e-10	-1.36975	5.60032e-05	-1.95781e-10	-1.35004
51231208	chr12:51231208:C:T	5.9926e-10	-0.786698	-1.33488	2.14537e-05	-0.928755	-1.3808
51231537	chr12:51231537:T:C	3.53945e-09	-1.95781e-10	-0.345551	0.000173666	-1.95781e-10	-0.218318
51231563	chr12:51231563:T:C	1.25352e-09	-1.95781e-10	-1.38357	5.38131e-05	-1.95781e-10	-1.38993
51231608	chr12:51231608:G:A	1.2756e-09	-1.95781e-10	-1.3661	5.62772e-05	-1.95781e-10	-1.34516
51231741	chr12:51231741:T:C	6.39044e-10	-1.07217	-0.985132	3.06731e-05	-0.998344	-0.953722
51231931	chr12:51231931:C:G	1.39022e-09	-1.95781e-10	-1.28006	5.81637e-05	-1.95781e-10	-1.31219
51231941	chr12:51231941:T:C	9.38145e-10	-1.57809	-0.0952821	2.38507e-05	-1.83141	-0.372227
51231964	chr12:51231964:A:T	9.37039e-10	-1.67455	-3.80397e-10	4.69372e-05	-1.52664	-3.80397e-10
51232079	chr12:51232079:C:T	1.27372e-09	-1.95781e-10	-1.36758	5.61671e-05	-1.95781e-10	-1.34712
51232132	chr12:51232132:T:C	1.28114e-09	-1.95781e-10	-1.36178	5.44645e-05	-1.95781e-10	-1.3779
51232594	chr12:51232594:TA:T	3.7418e-09	-1.95781e-10	-0.289957	0.000184483	-1.95781e-10	-0.157892
51232642	chr12:51232642:G:A	1.25416e-09	-1.95781e-10	-1.38306	5.53386e-05	-1.95781e-10	-1.36198
51232709	chr12:51232709:C:T	2.59208e-09	-1.95781e-10	-0.657063	0.000147556	-1.95781e-10	-0.381247
51233381	chr12:51233381:T:C	1.24975e-09	-0.808813	-0.577769	4.56199e-05	-0.980337	-0.574769
51233742	chr12:51233742:T:C	1.27678e-09	-1.95781e-10	-1.36519	5.63416e-05	-1.95781e-10	-1.34402
51234138	chr12:51234138:A:G	1.28264e-09	-1.95781e-10	-1.36061	5.6684e-05	-1.95781e-10	-1.33796
51234235	chr12:51234235:T:C	1.27961e-09	-1.95781e-10	-1.36297	5.65108e-05	-1.95781e-10	-1.34102
51234534	chr12:51234534:G:A	8.00761e-10	-1.83171	-3.80397e-10	3.43347e-05	-1.83929	-3.80397e-10
51234678	chr12:51234678:T:A	1.2893e-09	-1.95781e-10	-1.35542	5.70691e-05	-1.95781e-10	-1.33119
51234738	chr12:51234738:A:G	1.8743e-09	-1.95781e-10	-0.981287	9.20522e-05	-1.95781e-10	-0.853096
51234971	chr12:51234971:A:T	5.64197e-09	-1.95781e-10	0.12071	0.000287464	-1.95781e-10	0.285648
51235312	chr12:51235312:C:G	1.28192e-09	-1.95781e-10	-1.36116	5.66428e-05	-1.95781e-10	-1.33869
51235652	chr12:51235652:A:G	4.40216e-10	-1.68821	-0.741808	1.44057e-05	-1.83939	-0.868443
51235729	chr12:51235729:G:A	1.28673e-09	-1.95781e-10	-1.35742	5.36919e-05	-1.95781e-10	-1.39219
51235742	chr12:51235742:A:G	8.31514e-10	-1.79403	-3.80397e-10	3.43238e-05	-1.83961	-3.80397e-10
51235976	chr12:51235976:C:A	2.44635e-09	-1.95781e-10	-0.714927	8.39512e-05	-1.95781e-10	-0.945216
51236087	chr12:51236087:C:T	3.61441e-09	-1.95781e-10	-0.324595	0.000181246	-1.95781e-10	-0.175598
51236169	chr12:51236169:T:C	1.2426e-09	-1.95781e-10	-1.39231	5.56092e-05	-1.95781e-10	-1.3571
51236212	chr12:51236212:G:A	2.1814e-09	-1.95781e-10	-0.829558	0.000131158	-1.95781e-10	-0.499046
51236249	chr12:51236249:G:A	1.72107e-09	-1.95781e-10	-1.06658	7.59776e-05	-1.95781e-10	-1.04501
51236508	chr12:51236508:C:T	7.47801e-10	-0.512595	-1.38755	2.83962e-05	-0.676469	-1.35273
51236681	chr12:51236681:G:A	1.30515e-09	-1.3432	-3.80397e-10	0.000103552	-0.735379	-3.80397e-10
51236830	chr12:51236830:T:C	4.24592e-09	0.49666	-0.660224	5.73776e-05	-0.70124	-0.624557
51236857	chr12:51236857:T:G	1.64059e-09	-1.95781e-10	-1.11446	6.78789e-05	-1.95781e-10	-1.15773
51236911	chr12:51236911:G:A	1.8969e-09	-1.95781e-10	-0.969302	9.12493e-05	-1.95781e-10	-0.861856
51237084	chr12:51237084:C:A	1.24298e-09	-1.95781e-10	-1.39201	5.38875e-05	-1.95781e-10	-1.38855
51237232	chr12:51237232:C:A	1.32007e-09	0.0494146	-1.38125	1.95032e-05	-1.10618	-1.29869
51237697	chr12:51237697:T:C	1.25615e-09	-1.95781e-10	-1.38147	5.38728e-05	-1.95781e-10	-1.38882
51238469	chr12:51238469:G:A	8.31247e-10	-0.589039	-1.20531	3.82779e-05	-0.483644	-1.24694
51238637	chr12:51238637:G:T	1.38444e-09	-1.95781e-10	-1.28423	5.71542e-05	-1.95781e-10	-1.3297
51238723	chr12:51238723:G:A	2.38788e-10	-1.82966	-1.21205	9.94654e-06	-1.7607	-1.31753
51238987	chr12:51238987:G:A	1.34534e-09	-1.95781e-10	-1.31288	5.59593e-05	-1.95781e-10	-1.35083
51239637	chr12:51239637:G:A	4.28723e-09	-1.95781e-10	-0.153883	0.000212521	-1.95781e-10	-0.0164097
51239802	chr12:51239802:T:C	1.29035e-09	-1.95781e-10	-1.35461	5.6662e-05	-1.95781e-10	-1.33835
51239905	chr12:51239905:A:T	2.82259e-10	-1.68034	-1.19411	1.33418e-05	-1.51313	-1.27142
51241563	chr12:51241563:TC:T	2.42783e-09	-1.95781e-10	-0.722525	9.55264e-05	-1.95781e-10	-0.816049
51241568	chr12:51241568:AGTGCGTGGGAT:A	2.42814e-09	-1.95781e-10	-0.722399	9.55367e-05	-1.95781e-10	-0.81594
51241662	chr12:51241662:T:G	1.25197e-09	-1.95781e-10	-1.3848	5.37678e-05	-1.95781e-10	-1.39078
51241686	chr12:51241686:G:A	1.24421e-09	-1.95781e-10	-1.39103	5.42888e-05	-1.95781e-10	-1.38113
51242052	chr12:51242052:G:A	8.26509e-10	-1.80007	-3.80397e-10	3.76213e-05	-1.74788	-3.80397e-10
51242203	chr12:51242203:G:A	8.7299e-10	-0.651126	-1.09423	2.1668e-05	-1.53175	-0.767869
51242475	chr12:51242475:C:T	8.50536e-10	-0.431899	-1.33951	1.3534e-05	-1.37859	-1.39166
51243120	chr12:51243120:G:C	5.95317e-10	-1.08588	-1.0423	2.37468e-05	-1.23329	-0.974718
51243140	chr12:51243140:A:G	2.24756e-09	-1.95781e-10	-0.799679	0.000128649	-1.95781e-10	-0.518367
51243225	chr12:51243225:T:G	1.00597e-09	-1.60357	-3.80397e-10	4.92598e-05	-1.47834	-3.80397e-10
51243385	chr12:51243385:C:T	2.65962e-10	-1.80856	-1.12537	1.03164e-05	-1.78638	-1.25534
51243441	chr12:51243441:A:G	2.17162e-09	-1.95781e-10	-0.834049	0.000123339	-1.95781e-10	-0.560518
51243457	chr12:51243457:A:G	2.04726e-10	-1.83823	-1.35738	1.11032e-05	-1.69788	-1.27034
51243574	chr12:51243574:GATTTT:G	2.14674e-10	-1.83669	-1.31147	9.72174e-06	-1.74768	-1.3534
51243929	chr12:51243929:C:G	2.01163e-09	-1.95781e-10	-0.910579	9.5903e-05	-1.95781e-10	-0.812114
51244290	chr12:51244290:G:A	2.02542e-10	-1.83943	-1.3669	1.02805e-05	-1.65963	-1.38557
51244434	chr12:51244434:A:G	1.28219e-09	-1.95781e-10	-1.36095	5.9591e-05	-1.95781e-10	-1.28795
51244447	chr12:51244447:A:G	1.56922e-09	-1.95781e-10	-1.15895	8.37783e-05	-1.95781e-10	-0.947277
51244999	chr12:51244999:A:T	7.20291e-10	-0.590052	-1.34757	1.2422e-05	-1.46372	-1.39227
51245048	chr12:51245048:C:T	1.43173e-09	-1.95781e-10	-1.25064	6.14715e-05	-1.95781e-10	-1.25688
51245154	chr12:51245154:C:G	1.99446e-09	-1.95781e-10	-0.919152	0.000110776	-1.95781e-10	-0.667943
51245230	chr12:51245230:A:G	1.65391e-09	-1.95781e-10	-1.10638	7.48408e-05	-1.95781e-10	-1.06009
51245518	chr12:51245518:C:T	1.52005e-09	-1.95781e-10	-1.19078	8.00389e-05	-1.95781e-10	-0.992939
51245895	chr12:51245895:T:A	1.24266e-09	-1.95781e-10	-1.39227	5.37399e-05	-1.95781e-10	-1.39129
51245908	chr12:51245908:G:A	3.20261e-09	-1.95781e-10	-0.445557	0.000156173	-1.95781e-10	-0.32449
51246115	chr12:51246115:A:G	1.65803e-09	-1.95781e-10	-1.10389	9.0094e-05	-1.95781e-10	-0.874597
51247214	chr12:51247214:C:T	1.444e-09	-1.95781e-10	-1.24211	7.17272e-05	-1.95781e-10	-1.10258
51247352	chr12:51247352:A:AT	1.48197e-09	-1.95781e-10	-1.21615	6.72297e-05	-1.95781e-10	-1.16734
51248072	chr12:51248072:C:T	2.16425e-09	-1.95781e-10	-0.837447	8.59828e-05	-1.95781e-10	-0.921304
51248086	chr12:51248086:G:A	2.00524e-10	-1.83956	-1.37678	8.76384e-06	-1.8125	-1.39231
51248127	chr12:51248127:T:C	1.49248e-09	-1.95781e-10	-1.20909	6.28634e-05	-1.95781e-10	-1.23449
51248188	chr12:51248188:G:C	2.00504e-10	-1.83986	-1.37658	8.80529e-06	-1.80779	-1.39231
51248759	chr12:51248759:A:G	4.36433e-10	-1.10373	-1.33491	1.75997e-05	-1.21178	-1.29579
51248848	chr12:51248848:T:C	1.26863e-09	-1.95781e-10	-1.37159	5.3687e-05	-1.95781e-10	-1.39228
51248994	chr12:51248994:C:T	1.25994e-09	-1.95781e-10	-1.37845	5.37092e-05	-1.95781e-10	-1.39187
51249037	chr12:51249037:G:A	3.93098e-10	-1.83111	-0.712104	1.60591e-05	-1.74536	-0.853811
51249177	chr12:51249177:C:A	7.95539e-10	-1.83826	-3.80397e-10	3.43369e-05	-1.83923	-3.80397e-10
51249204	chr12:51249204:C:T	7.955e-10	-1.83831	-3.80397e-10	3.4338e-05	-1.8392	-3.80397e-10
51249458	chr12:51249458:A:G	6.8342e-10	-0.632729	-1.35744	1.20403e-05	-1.49512	-1.39208
51249668	chr12:51249668:A:G	1.38494e-09	-1.95781e-10	-1.28386	5.66468e-05	-1.95781e-10	-1.33862
51249868	chr12:51249868:C:T	1.55003e-09	-1.95781e-10	-1.17125	8.30837e-05	-1.95781e-10	-0.955603
51250261	chr12:51250261:A:G	1.56747e-09	-1.95781e-10	-1.16006	6.51617e-05	-1.95781e-10	-1.19858
51250583	chr12:51250583:C:G	1.45059e-09	-1.95781e-10	-1.23755	5.93454e-05	-1.95781e-10	-1.29208
51250982	chr12:51250982:C:T	3.32685e-09	0.611325	-1.01882	0.000168194	0.769658	-1.01999
51250993	chr12:51250993:C:T	1.40207e-09	-1.95781e-10	-1.27157	5.77473e-05	-1.95781e-10	-1.31937
51251140	chr12:51251140:CT:C	1.38102e-09	-1.95781e-10	-1.2867	5.81908e-05	-1.95781e-10	-1.31172
51251212	chr12:51251212:T:C	1.37522e-09	-1.95781e-10	-1.29091	5.68879e-05	-1.95781e-10	-1.33437
51251898	chr12:51251898:C:T	1.63546e-09	-1.95781e-10	-1.1176	7.67697e-05	-1.95781e-10	-1.03464
51252152	chr12:51252152:G:A	3.1454e-09	-1.95781e-10	-0.46358	0.000153202	-1.95781e-10	-0.343691
51252358	chr12:51252358:T:C	1.51995e-09	-1.95781e-10	-1.19085	6.3389e-05	-1.95781e-10	-1.22616
51252546	chr12:51252546:C:T	1.30861e-09	-1.95781e-10	-1.34056	5.49238e-05	-1.95781e-10	-1.3695
51252811	chr12:51252811:C:T	1.61147e-09	-1.95781e-10	-1.13237	7.54041e-05	-1.95781e-10	-1.05259
51252856	chr12:51252856:G:A	1.25768e-09	-1.95781e-10	-1.38025	5.36957e-05	-1.95781e-10	-1.39212
51253481	chr12:51253481:ATAGGAGCAT:A	2.02324e-09	-1.95781e-10	-0.904821	9.71731e-05	-1.95781e-10	-0.798958
51254320	chr12:51254320:G:A	1.55078e-09	-1.95781e-10	-1.17077	7.16768e-05	-1.95781e-10	-1.10328
51254334	chr12:51254334:G:A	8.30433e-10	-1.79533	-3.80397e-10	3.55161e-05	-1.80546	-3.80397e-10
51254457	chr12:51254457:G:T	1.29875e-09	-1.95781e-10	-1.34812	5.46732e-05	-1.95781e-10	-1.37408
51254530	chr12:51254530:G:A	2.28947e-09	-1.95781e-10	-0.781203	0.0001089	-1.95781e-10	-0.685021
51254898	chr12:51254898:G:A	1.34374e-09	-1.95781e-10	-1.31407	5.59953e-05	-1.95781e-10	-1.35018
51255211	chr12:51255211:T:C	1.54039e-09	-1.95781e-10	-1.17748	7.53311e-05	-1.95781e-10	-1.05356
51255234	chr12:51255234:C:T	1.12207e-08	0.808237	-3.80397e-10	0.000285443	0.278592	-3.80397e-10
51255645	chr12:51255645:A:G	1.97621e-10	-1.83866	-1.39227	1.124e-05	-1.62298	-1.33298
51256408	chr12:51256408:G:A	4.78151e-10	-1.78202	-0.565333	1.87003e-05	-1.83986	-0.607045
51256526	chr12:51256526:A:T	1.75183e-09	-1.95781e-10	-1.04886	9.63377e-05	-1.95781e-10	-0.807592
51256612	chr12:51256612:C:T	1.77478e-09	-1.95781e-10	-1.03585	9.79646e-05	-1.95781e-10	-0.790846
51256657	chr12:51256657:T:C	2.04155e-09	-1.95781e-10	-0.895816	7.38524e-05	-1.95781e-10	-1.07338
51256675	chr12:51256675:G:A	5.98756e-10	-1.77715	-0.34527	2.32533e-05	-1.83983	-0.389173
51256841	chr12:51256841:T:C	1.81186e-09	-1.95781e-10	-1.01517	7.7375e-05	-1.95781e-10	-1.02679
51257104	chr12:51257104:G:C	3.19278e-10	-1.83981	-0.911409	1.62197e-05	-1.83448	-0.754749
51257134	chr12:51257134:G:A	5.20801e-10	-1.757	-0.504906	1.98828e-05	-1.83781	-0.547791
51257488	chr12:51257488:T:C	1.76667e-09	-1.95781e-10	-1.04043	9.76037e-05	-1.95781e-10	-0.794536
51258606	chr12:51258606:A:G	1.43673e-09	-1.95781e-10	-1.24715	7.50628e-05	-1.95781e-10	-1.05713
51259001	chr12:51259001:A:C	1.29809e-09	-1.95781e-10	-1.34863	5.45762e-05	-1.95781e-10	-1.37585
51259209	chr12:51259209:C:T	1.545e-09	-1.95781e-10	-1.1745	6.33394e-05	-1.95781e-10	-1.22694
51259271	chr12:51259271:G:T	1.72364e-09	-1.95781e-10	-1.06509	8.06743e-05	-1.95781e-10	-0.985031
51260370	chr12:51260370:G:T	2.04881e-10	-1.83601	-1.35884	1.00356e-05	-1.83067	-1.23864
51260462	chr12:51260462:C:T	1.93799e-09	-1.95781e-10	-0.947871	7.35886e-05	-1.95781e-10	-1.07696
51260525	chr12:51260525:C:T	1.16252e-09	-0.290935	-1.168	5.82851e-05	-0.143031	-1.16707
51260582	chr12:51260582:G:A	3.84974e-09	-1.95781e-10	-0.261516	0.000214513	-1.95781e-10	-0.00707997
51260615	chr12:51260615:T:C	1.53138e-09	-1.95781e-10	-1.18335	6.2168e-05	-1.95781e-10	-1.24561
51260624	chr12:51260624:C:T	1.32592e-09	-1.95781e-10	-1.32741	6.50125e-05	-1.95781e-10	-1.20087
51260932	chr12:51260932:C:T	2.0052e-09	-1.95781e-10	-0.913779	9.57128e-05	-1.95781e-10	-0.814099
51261182	chr12:51261182:G:A	1.24343e-09	-1.95781e-10	-1.39165	5.36857e-05	-1.95781e-10	-1.3923
51261376	chr12:51261376:T:C	6.51799e-09	-1.95781e-10	0.265044	0.000403722	-1.95781e-10	0.625276
51261641	chr12:51261641:T:C	1.6186e-09	-1.95781e-10	-1.12796	6.85803e-05	-1.95781e-10	-1.14745
51261704	chr12:51261704:A:G	1.6186e-09	-1.95781e-10	-1.12796	6.85803e-05	-1.95781e-10	-1.14745
51261986	chr12:51261986:C:A	2.1237e-10	-1.83527	-1.32368	1.12303e-05	-1.61161	-1.34522
51262276	chr12:51262276:T:C	1.63706e-09	-1.95781e-10	-1.11662	6.65818e-05	-1.95781e-10	-1.17702
51262307	chr12:51262307:C:T	1.38288e-09	-1.95781e-10	-1.28535	6.97647e-05	-1.95781e-10	-1.13032
51262580	chr12:51262580:G:A	3.68541e-09	-1.95781e-10	-0.30514	0.000204035	-1.95781e-10	-0.0571597
51262644	chr12:51262644:A:G	6.95601e-09	-1.95781e-10	0.330083	0.000433767	-1.95781e-10	0.697056
51262698	chr12:51262698:T:C	6.51255e-09	-1.95781e-10	0.264209	0.000403389	-1.95781e-10	0.624449
51263185	chr12:51263185:C:T	1.28906e-09	-1.95781e-10	-1.35561	6.22431e-05	-1.95781e-10	-1.2444
51263641	chr12:51263641:G:A	1.24505e-09	-1.95781e-10	-1.39035	5.4923e-05	-1.95781e-10	-1.36952
51263852	chr12:51263852:T:C	2.23191e-09	-1.95781e-10	-0.806664	8.19872e-05	-1.95781e-10	-0.968888
51263997	chr12:51263997:T:C	2.06629e-09	-1.95781e-10	-0.883766	9.88231e-05	-1.95781e-10	-0.78212
51263999	chr12:51263999:A:T	1.25079e-09	-1.95781e-10	-1.38575	5.76755e-05	-1.95781e-10	-1.32062
51264045	chr12:51264045:G:C	1.50039e-09	-1.95781e-10	-1.2038	6.11534e-05	-1.95781e-10	-1.26207
51264291	chr12:51264291:T:C	1.60123e-09	-1.95781e-10	-1.13875	6.79154e-05	-1.95781e-10	-1.15719
51264616	chr12:51264616:A:G	3.4258e-09	-0.378187	-3.80397e-10	6.34033e-05	-1.22594	-3.80397e-10
51264825	chr12:51264825:A:G	4.34462e-10	-1.80997	-0.633195	1.64118e-05	-1.75811	-0.819341
51264991	chr12:51264991:A:T	1.04733e-09	-1.56328	-3.80397e-10	3.59335e-05	-1.79378	-3.80397e-10
51265022	chr12:51265022:A:G	5.57325e-09	-1.95781e-10	0.108456	0.000339453	-1.95781e-10	0.451885
51265304	chr12:51265304:T:C	1.32831e-09	-1.95781e-10	-1.32561	6.44543e-05	-1.95781e-10	-1.2095
51265503	chr12:51265503:A:G	1.26782e-09	-1.95781e-10	-1.37222	5.61956e-05	-1.95781e-10	-1.34661
51265803	chr12:51265803:C:T	1.0415e-09	-1.707	0.138138	3.09315e-05	-1.80614	-0.137539
51265806	chr12:51265806:C:T	5.81969e-10	-0.769695	-1.38117	1.34509e-05	-1.47583	-1.30058
51265837	chr12:51265837:C:T	1.52941e-09	-1.95781e-10	-1.18464	6.21557e-05	-1.95781e-10	-1.24581
51265853	chr12:51265853:T:C	1.31699e-08	0.968408	-3.80397e-10	0.00033295	0.432542	-3.80397e-10
51265854	chr12:51265854:G:A	1.18075e-08	0.859216	-3.80397e-10	0.000301125	0.332073	-3.80397e-10
51265879	chr12:51265879:A:G	1.34714e-09	-1.95781e-10	-1.31154	6.08826e-05	-1.95781e-10	-1.2665
51265892	chr12:51265892:C:G	1.24754e-09	-1.95781e-10	-1.38835	5.53186e-05	-1.95781e-10	-1.36234
51265979	chr12:51265979:A:G	1.25533e-09	-1.95781e-10	-1.38212	5.53204e-05	-1.95781e-10	-1.36231
51265983	chr12:51265983:A:G	1.25903e-09	-1.95781e-10	-1.37918	5.55855e-05	-1.95781e-10	-1.35753
51266237	chr12:51266237:A:G	1.41137e-09	-1.95781e-10	-1.26496	6.1396e-05	-1.95781e-10	-1.25811
51266978	chr12:51266978:T:C	1.29628e-09	-1.95781e-10	-1.35003	6.24397e-05	-1.95781e-10	-1.24125
51267070	chr12:51267070:T:C	1.33112e-09	-1.95781e-10	-1.3235	6.14484e-05	-1.95781e-10	-1.25725
51267337	chr12:51267337:C:T	7.944e-10	-1.83969	-3.80397e-10	3.84535e-05	-1.726	-3.80397e-10
51267365	chr12:51267365:A:C	1.29746e-09	-1.95781e-10	-1.34912	5.54969e-05	-1.95781e-10	-1.35913
51267403	chr12:51267403:G:A	1.27972e-09	-1.95781e-10	-1.36288	5.6979e-05	-1.95781e-10	-1.33277
51267649	chr12:51267649:A:G	5.54373e-10	-1.0839	-1.11554	2.40201e-05	-1.0132	-1.18336
51267730	chr12:51267730:G:A	1.35753e-09	-1.95781e-10	-1.30386	6.31992e-05	-1.95781e-10	-1.22916
51268378	chr12:51268378:G:T	1.40778e-08	-1.95781e-10	1.03508	0.000737823	-1.95781e-10	1.22825
51269228	chr12:51269228:G:A	1.26347e-09	-1.95781e-10	-1.37566	5.59138e-05	-1.95781e-10	-1.35164
51269431	chr12:51269431:T:C	7.51015e-10	-0.516993	-1.37886	3.2226e-05	-0.524344	-1.37833
51269806	chr12:51269806:C:G	2.09278e-10	-1.80614	-1.36748	9.54254e-06	-1.75315	-1.36654
51270055	chr12:51270055:T:C	2.7374e-09	-1.95781e-10	-0.602513	9.85679e-05	-1.95781e-10	-0.784706
51270336	chr12:51270336:G:A	1.27056e-09	-1.95781e-10	-1.37006	5.55545e-05	-1.95781e-10	-1.35809
51270363	chr12:51270363:A:G	1.43076e-09	-1.95781e-10	-1.25131	6.8203e-05	-1.95781e-10	-1.15296
51270520	chr12:51270520:C:A	3.10666e-10	-1.48016	-1.2984	1.25052e-05	-1.53429	-1.31502
51270727	chr12:51270727:C:G	3.01672e-10	-1.46879	-1.33915	1.21881e-05	-1.52408	-1.35091
51270728	chr12:51270728:T:C	9.79981e-10	-0.347232	-1.28251	4.10574e-05	-0.359766	-1.30072
51271480	chr12:51271480:G:A	3.05669e-10	-1.49638	-1.2984	1.23194e-05	-1.54925	-1.31502
51271592	chr12:51271592:A:C	2.4025e-09	-1.95781e-10	-0.733014	0.000124607	-1.95781e-10	-0.55029
51271803	chr12:51271803:G:T	3.025e-10	-1.47638	-1.32882	1.22477e-05	-1.52857	-1.34155
51272022	chr12:51272022:T:C	3.08599e-10	-1.45453	-1.33071	1.24772e-05	-1.50832	-1.34323
51272302	chr12:51272302:C:T	3.33116e-10	-1.42207	-1.28671	1.33724e-05	-1.47809	-1.30418
51272305	chr12:51272305:T:A	2.23345e-10	-1.72132	-1.38724	1.0557e-05	-1.63509	-1.38357
51272745	chr12:51272745:T:C	1.25499e-09	-1.95781e-10	-1.38239	5.37132e-05	-1.95781e-10	-1.39179
51273788	chr12:51273788:C:G	1.80031e-09	-1.95781e-10	-1.02156	7.6105e-05	-1.95781e-10	-1.04334
51274152	chr12:51274152:C:T	4.55587e-10	-1.13209	-1.2636	2.0097e-05	-1.06407	-1.31082
51274307	chr12:51274307:G:A	1.39712e-09	-1.27511	-3.80397e-10	4.83464e-05	-1.49706	-3.80397e-10
51274319	chr12:51274319:C:T	3.44131e-10	-1.39653	-1.27972	1.38725e-05	-1.4492	-1.29634
51274834	chr12:51274834:C:T	1.43621e-09	-1.95781e-10	-1.24752	6.52262e-05	-1.95781e-10	-1.19759
51275501	chr12:51275501:C:T	2.13157e-10	-1.82913	-1.32612	9.54498e-06	-1.7947	-1.32474
51275949	chr12:51275949:C:T	1.3499e-09	-1.95781e-10	-1.30949	6.17168e-05	-1.95781e-10	-1.25289
51276418	chr12:51276418:A:G	4.50505e-09	0.389228	-0.493551	0.000312549	0.994257	-0.624948
51276602	chr12:51276602:T:A	1.99077e-09	-1.95781e-10	-0.920999	8.3829e-05	-1.95781e-10	-0.946672
51276718	chr12:51276718:T:C	1.25239e-09	-1.95781e-10	-1.38447	5.37145e-05	-1.95781e-10	-1.39177
51277044	chr12:51277044:G:T	4.37971e-10	-1.08242	-1.35271	1.98491e-05	-1.01376	-1.37353
51277462	chr12:51277462:G:GGGGAC	1.57788e-09	-1.95781e-10	-1.15344	6.71189e-05	-1.95781e-10	-1.16899
51277504	chr12:51277504:T:C	3.41117e-10	-1.33341	-1.35164	1.37574e-05	-1.39341	-1.36047
51277659	chr12:51277659:G:A	2.05233e-09	-1.95781e-10	-0.890546	0.000113821	-1.95781e-10	-0.640822
51278023	chr12:51278023:C:CCT	5.31669e-10	-0.986906	-1.25435	2.35329e-05	-0.912888	-1.30416
51278127	chr12:51278127:A:C	1.45515e-09	-1.95781e-10	-1.23441	6.50622e-05	-1.95781e-10	-1.20011
51278234	chr12:51278234:A:T	2.36068e-10	-1.74187	-1.31129	8.89001e-06	-1.82727	-1.36325
51278528	chr12:51278528:C:T	1.24796e-09	-1.95781e-10	-1.38801	5.385e-05	-1.95781e-10	-1.38925
51278744	chr12:51278744:A:T	2.12839e-09	0.00416044	-0.858318	7.81652e-05	-0.384535	-0.632093
51278745	chr12:51278745:C:T	2.07787e-09	-0.0295457	-0.848634	7.67893e-05	-0.413782	-0.620604
51278765	chr12:51278765:C:T	3.99795e-10	-1.13568	-1.39065	1.74066e-05	-1.12766	-1.39094
51278865	chr12:51278865:C:T	1.46898e-09	-1.95781e-10	-1.22496	6.57766e-05	-1.95781e-10	-1.18919
51279308	chr12:51279308:G:A	1.45376e-09	-1.95781e-10	-1.23537	6.50045e-05	-1.95781e-10	-1.20099
51279354	chr12:51279354:G:A	4.78259e-10	-0.97704	-1.37009	2.19518e-05	-0.902445	-1.38416
51279506	chr12:51279506:T:C	1.24437e-09	-1.95781e-10	-1.39089	5.57628e-05	-1.95781e-10	-1.35434
51279868	chr12:51279868:C:T	4.89219e-10	-1.04807	-1.2764	2.09037e-05	-1.04573	-1.2898
51279869	chr12:51279869:G:A	1.26722e-09	-1.95781e-10	-1.3727	5.66236e-05	-1.95781e-10	-1.33902
51280240	chr12:51280240:A:T	4.36925e-09	-1.95781e-10	-0.134931	0.00022384	-1.95781e-10	0.0354823
51280458	chr12:51280458:C:A	1.28286e-09	-0.565676	-0.794754	5.33821e-05	-0.575142	-0.822834
51280717	chr12:51280717:T:C	1.30751e-09	-1.95781e-10	-1.3414	5.45734e-05	-1.95781e-10	-1.3759
51280868	chr12:51280868:C:G	5.04976e-10	-1.01548	-1.27729	2.15627e-05	-1.01387	-1.29062
51281424	chr12:51281424:C:T	2.12223e-09	-1.95781e-10	-0.857056	0.000118644	-1.95781e-10	-0.599327
51282491	chr12:51282491:TA:T	1.60301e-09	-1.95781e-10	-1.13764	6.60591e-05	-1.95781e-10	-1.1849
51282644	chr12:51282644:G:A	9.88531e-09	-1.95781e-10	0.681528	0.000507336	-1.95781e-10	0.853721
51282674	chr12:51282674:C:A	8.94694e-10	-1.7208	-3.80397e-10	4.1699e-05	-1.64497	-3.80397e-10
51282689	chr12:51282689:G:A	4.67422e-10	-1.30311	-1.06694	1.93505e-05	-1.35961	-1.05312
51282751	chr12:51282751:G:A	4.41183e-10	-1.07682	-1.351	1.99804e-05	-1.00868	-1.37202
51283206	chr12:51283206:G:A	2.43464e-10	-1.63135	-1.39095	1.35104e-05	-1.3845	-1.38749
51283388	chr12:51283388:G:T	1.21583e-09	-0.698177	-0.715916	5.12171e-05	-0.703222	-0.736156
51283552	chr12:51283552:ATCC:A	3.04421e-09	-1.95781e-10	-0.496282	0.000162559	-1.95781e-10	-0.284409
51284550	chr12:51284550:C:T	2.87404e-09	-1.95781e-10	-0.553805	0.000114734	-1.95781e-10	-0.632831
51285304	chr12:51285304:G:A	1.14811e-09	-0.714668	-0.756735	4.83347e-05	-0.72033	-0.77697
51285484	chr12:51285484:A:C	8.75928e-09	0.560591	-3.80397e-10	0.000143591	-0.408482	-3.80397e-10
51285817	chr12:51285817:A:G	3.1415e-09	-1.95781e-10	-0.464821	0.000124809	-1.95781e-10	-0.548664
51286002	chr12:51286002:C:T	1.85247e-09	-1.95781e-10	-0.993002	7.45318e-05	-1.95781e-10	-1.06423
51286026	chr12:51286026:G:A	1.15414e-09	-0.71602	-0.750152	4.86033e-05	-0.721372	-0.770388
51286080	chr12:51286080:G:A	1.2427e-09	-1.95781e-10	-1.39224	5.40496e-05	-1.95781e-10	-1.38555
51286651	chr12:51286651:C:T	4.75204e-10	-1.01796	-1.33558	2.14887e-05	-0.946964	-1.36096
51287098	chr12:51287098:A:G	1.56016e-09	-1.95781e-10	-1.16474	6.62769e-05	-1.95781e-10	-1.18161
51287623	chr12:51287623:A:G	1.39725e-09	-1.95781e-10	-1.27501	6.21248e-05	-1.95781e-10	-1.24631
51287745	chr12:51287745:G:A	4.60916e-10	-1.0457	-1.33836	2.08456e-05	-0.975488	-1.36282
51287837	chr12:51287837:G:A	1.09828e-09	-0.746281	-0.769497	4.62668e-05	-0.751456	-0.789571
51288119	chr12:51288119:T:C	1.13843e-09	-0.717321	-0.762548	4.79447e-05	-0.722848	-0.782556
51288875	chr12:51288875:G:A	4.64726e-10	-1.12021	-1.25562	2.05953e-05	-1.04519	-1.3052
51288905	chr12:51288905:T:C	1.24789e-09	-1.95781e-10	-1.38806	5.41809e-05	-1.95781e-10	-1.38312
51288941	chr12:51288941:G:A	6.39986e-10	-0.818921	-1.23691	2.7295e-05	-0.816325	-1.25242
51289155	chr12:51289155:C:T	3.24195e-09	-1.95781e-10	-0.433348	0.000128684	-1.95781e-10	-0.518091
51289206	chr12:51289206:T:A	3.17668e-09	-1.95781e-10	-0.453687	0.000126172	-1.95781e-10	-0.537809
51289335	chr12:51289335:C:A	2.12791e-09	-1.95781e-10	-0.854381	7.90108e-05	-1.95781e-10	-1.00587
51289922	chr12:51289922:C:G	1.57003e-09	-1.95781e-10	-1.15843	6.66855e-05	-1.95781e-10	-1.17546
51290191	chr12:51290191:C:T	4.90474e-10	-0.985587	-1.33632	2.22036e-05	-0.91358	-1.36162
51290202	chr12:51290202:G:A	5.37116e-10	-0.970995	-1.26007	2.30097e-05	-0.965075	-1.27446
51290809	chr12:51290809:C:T	1.16628e-09	-0.723855	-0.731849	4.90836e-05	-0.728977	-0.752949
51290849	chr12:51290849:T:C	3.53587e-09	0.194967	-0.541531	0.000147178	0.194044	-0.577852
51290857	chr12:51290857:C:T	1.61865e-09	-1.95781e-10	-1.12793	6.08774e-05	-1.95781e-10	-1.26659
51291006	chr12:51291006:G:A	4.55632e-10	-1.05791	-1.33768	2.06269e-05	-0.986367	-1.36249
51291040	chr12:51291040:T:C	1.45359e-09	-1.95781e-10	-1.23548	7.17763e-05	-1.95781e-10	-1.1019
51291512	chr12:51291512:CAGCCTGGA:C	1.35987e-09	-1.95781e-10	-1.30213	6.12747e-05	-1.95781e-10	-1.26008
51292047	chr12:51292047:T:C	3.55774e-09	0.242171	-0.582568	0.000147977	0.239883	-0.618277
51292420	chr12:51292420:T:C	4.20256e-09	0.347095	-0.520924	0.000174853	0.345118	-0.556623
51292501	chr12:51292501:A:T	3.38621e-09	0.215958	-0.60577	0.000141227	0.215176	-0.640261
51292590	chr12:51292590:G:A	4.60873e-09	-1.95781e-10	-0.0815711	0.000186007	-1.95781e-10	-0.149665
51292761	chr12:51292761:C:T	1.6168e-09	-0.477768	-0.651304	6.24776e-05	-0.554921	-0.685723
51293186	chr12:51293186:C:G	2.41712e-09	-1.95781e-10	-0.726946	8.85491e-05	-1.95781e-10	-0.891895
51293200	chr12:51293200:T:C	3.40324e-09	0.195585	-0.580379	0.000141766	0.194046	-0.615318
51293529	chr12:51293529:G:A	2.41767e-09	0.154896	-0.881616	0.000118053	0.294085	-0.898404
51293546	chr12:51293546:C:T	1.75396e-09	-0.361051	-0.686595	6.7875e-05	-0.438015	-0.719769
51293599	chr12:51293599:A:G	2.14209e-09	-1.95781e-10	-0.84774	0.000119848	-1.95781e-10	-0.589228
51293739	chr12:51293739:G:A	4.85691e-10	-1.02652	-1.30518	2.08671e-05	-1.02099	-1.31629
51293835	chr12:51293835:T:C	1.24275e-09	-1.95781e-10	-1.3922	5.44961e-05	-1.95781e-10	-1.37732
51293934	chr12:51293934:G:A	1.95107e-09	-0.163058	-0.778085	8.28351e-05	-0.153619	-0.804981
51294076	chr12:51294076:A:G	1.72632e-09	-0.169056	-0.894477	7.34077e-05	-0.158191	-0.921232
51294322	chr12:51294322:A:G	8.06783e-10	-1.82422	-3.80397e-10	3.43441e-05	-1.83902	-3.80397e-10
51294723	chr12:51294723:GCACACATAAAACAA:G	5.37412e-10	-1.184	-1.04651	2.03909e-05	-1.60513	-0.755227
51294774	chr12:51294774:C:T	2.735e-10	-1.51617	-1.3898	1.67038e-05	-1.17115	-1.38867
51294974	chr12:51294974:C:T	1.0542e-09	-0.484728	-1.07201	4.50454e-05	-0.488311	-1.07947
51294999	chr12:51294999:C:T	3.87563e-10	-1.52836	-1.02904	1.81048e-05	-1.50094	-0.978333
51295235	chr12:51295235:AT:A	5.16679e-09	1.35057	-1.31784	0.000373058	1.90436	-1.35807
51295311	chr12:51295311:G:C	1.87691e-09	0.210751	-1.19064	0.000118869	0.668064	-1.2655
51296607	chr12:51296607:T:C	1.36187e-09	-1.95781e-10	-1.30066	6.05997e-05	-1.95781e-10	-1.27116
51296878	chr12:51296878:T:G	4.90861e-09	-0.018531	-3.80397e-10	7.97242e-05	-0.996878	-3.80397e-10
51296960	chr12:51296960:TC:T	1.34577e-09	-1.95781e-10	-1.31255	5.6408e-05	-1.95781e-10	-1.34284
51297343	chr12:51297343:C:T	2.13169e-10	-1.7631	-1.39209	8.71178e-06	-1.83863	-1.37215
51297365	chr12:51297365:A:G	5.22943e-10	-0.865541	-1.39226	8.44349e-05	0.440297	-1.37977
51297629	chr12:51297629:G:A	2.09294e-10	-1.81712	-1.35642	9.27339e-06	-1.8353	-1.31301
51297767	chr12:51297767:A:G	1.6619e-09	0.239531	-1.34109	9.59868e-05	0.473711	-1.28495
51298145	chr12:51298145:A:G	1.11015e-09	-0.165482	-1.33955	6.69653e-05	0.118237	-1.28951
51298168	chr12:51298168:T:C	1.7017e-09	0.057368	-1.13526	9.21375e-05	0.235336	-1.08751
51298552	chr12:51298552:T:A	1.61492e-09	0.0652753	-1.19551	8.71519e-05	0.243064	-1.15086
51298795	chr12:51298795:A:G	1.63365e-09	0.160785	-1.27949	8.96329e-05	0.323492	-1.20322
51299237	chr12:51299237:C:T	6.89505e-09	0.321281	-3.80397e-10	0.000361947	0.516045	-3.80397e-10
51299331	chr12:51299331:C:T	1.60617e-09	-1.95781e-10	-1.13567	7.72353e-05	-1.95781e-10	-1.02859
51299573	chr12:51299573:G:A	1.8307e-09	0.265356	-1.27018	0.000101135	0.432556	-1.19155
51300118	chr12:51300118:A:G	1.76584e-09	0.214789	-1.25568	9.83025e-05	0.384298	-1.1717
51300119	chr12:51300119:G:T	1.75496e-09	0.210959	-1.25804	9.76095e-05	0.380262	-1.17474
51300249	chr12:51300249:T:C	2.75662e-10	-1.81708	-1.08102	1.44754e-05	-1.69593	-1.00707
51300372	chr12:51300372:G:A	4.06201e-10	-1.83332	-0.677108	1.45008e-05	-1.83763	-0.863616
51300494	chr12:51300494:C:T	3.84165e-10	-1.83268	-0.733523	1.38046e-05	-1.83795	-0.912499
51300811	chr12:51300811:T:G	3.20027e-10	-1.37652	-1.37235	1.50267e-05	-1.29242	-1.37321
51300959	chr12:51300959:G:A	2.48364e-09	-1.95781e-10	-0.699796	9.14403e-05	-1.95781e-10	-0.859765
51301924	chr12:51301924:C:T	2.99413e-10	-1.5747	-1.24076	1.36353e-05	-1.5949	-1.16789
51302007	chr12:51302007:GT:G	2.92169e-10	-1.45423	-1.38572	1.36468e-05	-1.37583	-1.38611
51302145	chr12:51302145:G:T	1.40122e-09	-1.95781e-10	-1.27218	5.62833e-05	-1.95781e-10	-1.34505
51302163	chr12:51302163:A:C	5.48032e-08	-1.95781e-10	2.39423	0.00299396	-1.95781e-10	2.6289
51302716	chr12:51302716:G:A	2.89188e-10	-1.56185	-1.28835	1.30205e-05	-1.58407	-1.22486
51303378	chr12:51303378:T:C	3.20949e-10	-1.58262	-1.16337	1.48276e-05	-1.60459	-1.07437
51303906	chr12:51303906:T:C	1.80204e-09	-1.95781e-10	-1.0206	8.10455e-05	-1.95781e-10	-0.980441
51304107	chr12:51304107:T:A	1.32419e-09	-0.489716	-0.839005	8.43551e-05	-0.0473032	-0.893113
51304159	chr12:51304159:C:T	1.64932e-09	-1.95781e-10	-1.10916	6.66044e-05	-1.95781e-10	-1.17668
51304172	chr12:51304172:G:A	1.37095e-09	-1.95781e-10	-1.29402	5.554e-05	-1.95781e-10	-1.35835
51304654	chr12:51304654:CTTG:C	4.19328e-09	-1.95781e-10	-0.17604	0.000148331	-1.95781e-10	-0.376007
51304672	chr12:51304672:A:C	3.10114e-10	-1.65011	-1.13023	1.05627e-05	-1.7435	-1.27463
51304982	chr12:51304982:T:C	2.92283e-10	-1.58323	-1.25633	1.3265e-05	-1.60349	-1.18684
51305250	chr12:51305250:C:T	1.55646e-09	-0.351036	-0.816074	0.000101076	0.109785	-0.869363
51305309	chr12:51305309:T:A	3.35094e-10	-1.6023	-1.10056	1.56679e-05	-1.62187	-1.00196
51305445	chr12:51305445:G:A	1.24765e-09	-1.95781e-10	-1.38826	5.61396e-05	-1.95781e-10	-1.34761
51305716	chr12:51305716:ATTTAC:A	1.4716e-09	-1.95781e-10	-1.22317	5.93544e-05	-1.95781e-10	-1.29193
51306067	chr12:51306067:G:A	2.9403e-10	-1.61299	-1.22061	1.34456e-05	-1.63186	-1.14494
51306134	chr12:51306134:T:C	2.75402e-09	0.0338589	-0.630321	0.000197797	0.457618	-0.545826
51306266	chr12:51306266:C:G	1.23405e-09	-0.0802144	-1.31901	6.32661e-05	0.0345676	-1.26267
51306356	chr12:51306356:G:A	1.45218e-09	-0.400686	-0.835772	9.35803e-05	0.0529359	-0.889567
51306403	chr12:51306403:G:A	1.48884e-09	-0.387767	-0.823759	9.60674e-05	0.0678047	-0.878206
51306630	chr12:51306630:T:A	2.9454e-10	-1.59268	-1.23918	1.34036e-05	-1.61268	-1.16725
51306728	chr12:51306728:A:T	2.90071e-10	-1.61782	-1.22933	1.32461e-05	-1.63662	-1.15512
51306843	chr12:51306843:T:C	2.98963e-09	-1.95781e-10	-0.514372	9.59564e-05	-1.95781e-10	-0.811557
51307141	chr12:51307141:G:A	5.05603e-10	-1.82531	-0.46622	1.7317e-05	-1.83981	-0.683946
51307210	chr12:51307210:G:A	1.35187e-09	-1.95781e-10	-1.30803	6.00063e-05	-1.95781e-10	-1.281
51307240	chr12:51307240:G:A	1.62484e-09	-1.95781e-10	-1.12411	6.4012e-05	-1.95781e-10	-1.21638
51307474	chr12:51307474:C:T	3.42541e-10	-1.65705	-1.02384	1.3325e-05	-1.76226	-1.02355
51307507	chr12:51307507:A:G	3.93141e-09	0.54659	-0.787116	0.000299425	1.03267	-0.706259
51307774	chr12:51307774:T:C	1.2875e-09	-1.95781e-10	-1.35682	5.4213e-05	-1.95781e-10	-1.38253
51307894	chr12:51307894:G:A	7.6142e-09	-1.95781e-10	0.420493	0.000401246	-1.95781e-10	0.619124
51309049	chr12:51309049:T:C	3.76224e-09	-1.95781e-10	-0.284508	0.000142575	-1.95781e-10	-0.41558
51309360	chr12:51309360:T:C	2.166e-09	-1.95781e-10	-0.836641	7.45511e-05	-1.95781e-10	-1.06397
51309600	chr12:51309600:G:A	4.2085e-09	-1.95781e-10	-0.172416	0.000148707	-1.95781e-10	-0.37347
51309754	chr12:51309754:G:A	1.24378e-09	-1.95781e-10	-1.39136	5.37504e-05	-1.95781e-10	-1.3911
51310050	chr12:51310050:A:G	4.32188e-10	-1.81132	-0.637093	1.49231e-05	-1.83882	-0.833721
51310187	chr12:51310187:G:A	1.61492e-09	-1.95781e-10	-1.13024	7.77801e-05	-1.95781e-10	-1.02157
51310605	chr12:51310605:T:C	1.24281e-09	-1.95781e-10	-1.39215	5.38336e-05	-1.95781e-10	-1.38955
51310788	chr12:51310788:T:C	4.51092e-10	-1.57592	-0.829682	2.22197e-05	-1.53001	-0.744467
51311006	chr12:51311006:G:C	3.4255e-10	-1.61776	-1.0631	1.62844e-05	-1.64433	-0.940916
51311041	chr12:51311041:G:A	3.24516e-10	-1.60944	-1.1255	1.52474e-05	-1.63676	-1.01428
51311302	chr12:51311302:G:A	3.68935e-10	-1.58244	-1.02422	1.76166e-05	-1.61071	-0.895901
51311473	chr12:51311473:G:A	3.23702e-10	-1.613	-1.12445	1.52251e-05	-1.63974	-1.01276
51311712	chr12:51311712:G:T	3.39103e-10	-1.6199	-1.07107	1.61051e-05	-1.64621	-0.950107
51311730	chr12:51311730:A:G	3.21087e-10	-1.6133	-1.13227	1.50782e-05	-1.64016	-1.02204
51311834	chr12:51311834:C:T	3.34101e-10	-1.59883	-1.10701	1.57404e-05	-1.62696	-0.99226
51311983	chr12:51311983:G:A	9.63141e-10	-0.461496	-1.18558	2.99788e-05	-0.692223	-1.28274
51312024	chr12:51312024:G:A	3.21865e-10	-1.55624	-1.1869	1.47301e-05	-1.58505	-1.10051
51312051	chr12:51312051:C:T	1.2949e-09	-1.95781e-10	-1.35109	5.43814e-05	-1.95781e-10	-1.37943
51312196	chr12:51312196:T:G	1.92507e-08	-1.95781e-10	1.34802	0.00100678	-1.95781e-10	1.53906
51312411	chr12:51312411:A:T	3.21845e-10	-1.62554	-1.11766	1.51709e-05	-1.65137	-1.00471
51313307	chr12:51313307:C:T	3.61822e-10	-1.83497	-0.791155	1.33336e-05	-1.81128	-0.973887
51313842	chr12:51313842:C:T	3.29918e-10	-1.60189	-1.11655	1.55263e-05	-1.6297	-1.00322
51314132	chr12:51314132:T:C	3.21883e-09	0.126838	-0.567344	0.000239878	0.558765	-0.454086
51314199	chr12:51314199:C:T	1.61514e-09	-1.95781e-10	-1.1301	7.7806e-05	-1.95781e-10	-1.02123
51314204	chr12:51314204:C:T	3.15543e-10	-1.59919	-1.16379	1.47127e-05	-1.62683	-1.05991
51314435	chr12:51314435:A:G	7.80064e-09	-1.95781e-10	0.444683	0.000365323	-1.95781e-10	0.52533
51314521	chr12:51314521:T:C	3.37543e-10	-1.76147	-0.934119	1.67406e-05	-1.77812	-0.779499
51314540	chr12:51314540:T:C	2.21933e-09	0.562529	-1.37485	0.00011674	0.692585	-1.30808
51314753	chr12:51314753:C:T	3.50809e-10	-1.56895	-1.08809	1.65625e-05	-1.59707	-0.971242
51314780	chr12:51314780:C:T	4.30641e-10	-1.57901	-0.872993	2.1136e-05	-1.53389	-0.790585
51314930	chr12:51314930:A:G	2.29105e-09	-0.780512	-3.80397e-10	9.11538e-05	-0.862904	-3.80397e-10
51314962	chr12:51314962:T:TC	3.6072e-10	-1.58638	-1.04279	1.70826e-05	-1.6145	-0.922893
51315162	chr12:51315162:A:G	1.24849e-09	-1.95781e-10	-1.38759	5.46793e-05	-1.95781e-10	-1.37397
51315177	chr12:51315177:T:A	2.20361e-09	-0.819427	-3.80397e-10	4.35574e-05	-1.60137	-3.80397e-10
51315191	chr12:51315191:A:T	1.24434e-09	-1.95781e-10	-1.39092	5.42485e-05	-1.95781e-10	-1.38188
51315328	chr12:51315328:G:T	8.08318e-10	-1.82232	-3.80397e-10	3.59623e-05	-1.79298	-3.80397e-10
51315378	chr12:51315378:T:C	4.81058e-10	-1.73686	-0.60443	1.58249e-05	-1.80985	-0.80402
51315498	chr12:51315498:T:C	1.69455e-09	-0.274167	-0.807941	0.000113964	0.216778	-0.856349
51315538	chr12:51315538:G:A	3.36607e-10	-1.60882	-1.08954	1.5839e-05	-1.63588	-0.977099
51315667	chr12:51315667:C:T	1.50549e-09	-1.95781e-10	-1.20041	7.9242e-05	-1.95781e-10	-1.00295
51316048	chr12:51316048:ACCAT:A	1.21556e-09	-1.41431	-3.80397e-10	4.99684e-05	-1.46406	-3.80397e-10
51316422	chr12:51316422:T:G	6.22602e-10	-1.03147	-1.0519	2.17194e-05	-1.47104	-0.826204
51316482	chr12:51316482:G:A	1.26284e-09	-1.95781e-10	-1.37616	5.37939e-05	-1.95781e-10	-1.39029
51316561	chr12:51316561:A:C	3.42521e-10	-1.59163	-1.08932	1.60965e-05	-1.62015	-0.976699
51317267	chr12:51317267:A:G	7.23727e-09	-1.95781e-10	0.369721	0.000339051	-1.95781e-10	0.450699
51317341	chr12:51317341:G:C	3.45305e-09	-1.95781e-10	-0.370264	0.000152415	-1.95781e-10	-0.348848
51317365	chr12:51317365:T:C	1.24326e-09	-1.95781e-10	-1.39178	5.37692e-05	-1.95781e-10	-1.39075
51317559	chr12:51317559:C:T	1.11307e-09	-1.78737	0.284967	5.51351e-05	-1.6609	0.295231
51317711	chr12:51317711:G:A	1.3062e-09	-1.95781e-10	-1.3424	5.57893e-05	-1.95781e-10	-1.35387
51317950	chr12:51317950:C:T	3.36146e-10	-1.62305	-1.07668	1.57965e-05	-1.65306	-0.962602
51318390	chr12:51318390:T:C	1.24287e-09	-1.95781e-10	-1.3921	5.40094e-05	-1.95781e-10	-1.38629
51318535	chr12:51318535:T:C	5.80035e-09	-0.0342625	0.182659	0.000378646	0.381519	0.179631
51318896	chr12:51318896:TTTTGGTTTGGCCATATCTG:T	8.00997e-10	-1.83142	-3.80397e-10	3.44977e-05	-1.83456	-3.80397e-10
51319319	chr12:51319319:G:A	2.56951e-09	-1.95781e-10	-0.665809	0.000107288	-1.95781e-10	-0.699936
51319399	chr12:51319399:T:C	4.1891e-10	-1.67631	-0.803309	1.91516e-05	-1.64532	-0.777741
51319421	chr12:51319421:G:A	1.24298e-09	-1.95781e-10	-1.39201	5.39027e-05	-1.95781e-10	-1.38827
51319646	chr12:51319646:A:G	1.63074e-09	0.129068	-1.24955	8.6431e-05	0.248263	-1.16437
51319802	chr12:51319802:C:T	7.49996e-10	-1.124	-0.773212	2.8337e-05	-1.53236	-0.498927
51320162	chr12:51320162:G:A	1.27651e-09	-1.95781e-10	-1.36539	5.75585e-05	-1.95781e-10	-1.32265
51320641	chr12:51320641:T:A	1.46038e-09	-1.95781e-10	-1.23083	7.55842e-05	-1.95781e-10	-1.0502
51320786	chr12:51320786:T:A	2.26022e-10	-1.71326	-1.38339	8.9797e-06	-1.78864	-1.39184
51320801	chr12:51320801:AGAG:A	1.53936e-09	-1.95781e-10	-1.17815	7.34591e-05	-1.95781e-10	-1.07872
51320935	chr12:51320935:A:AC	3.2823e-09	0.813283	-1.23426	0.000135359	0.656229	-1.12375
51321565	chr12:51321565:G:A	1.79089e-09	0.196933	-1.22374	9.58926e-05	0.32103	-1.13325
51321616	chr12:51321616:C:T	1.26652e-09	-1.95781e-10	-1.37325	5.42739e-05	-1.95781e-10	-1.38141
51321897	chr12:51321897:T:G	2.21349e-10	-1.74269	-1.37485	8.81879e-06	-1.80651	-1.39206
51322146	chr12:51322146:ACT:A	1.80974e-09	-0.295169	-0.721169	0.000121299	0.188822	-0.766018
51322390	chr12:51322390:A:C	1.40377e-09	-1.95781e-10	-1.27036	5.63231e-05	-1.95781e-10	-1.34435
51322614	chr12:51322614:T:G	2.13668e-10	-1.77008	-1.38278	8.68728e-06	-1.82161	-1.39198
51322920	chr12:51322920:C:T	5.93137e-08	-1.95781e-10	2.47332	0.0032479	-1.95781e-10	2.71031
51323525	chr12:51323525:C:G	3.59234e-10	-1.62332	-1.00998	1.71535e-05	-1.64751	-0.885741
51324343	chr12:51324343:TC:T	1.2543e-09	-1.95781e-10	-1.38294	5.37072e-05	-1.95781e-10	-1.3919
51324601	chr12:51324601:G:A	2.51421e-09	-1.95781e-10	-0.687563	0.000129762	-1.95781e-10	-0.509748
51324922	chr12:51324922:C:T	5.07976e-09	0.0157408	-3.80397e-10	8.26908e-05	-0.960343	-3.80397e-10
51325005	chr12:51325005:T:C	1.99553e-09	-1.95781e-10	-0.918612	8.46961e-05	-1.95781e-10	-0.936382
51325375	chr12:51325375:G:A	1.43484e-09	-1.95781e-10	-1.24847	5.83633e-05	-1.95781e-10	-1.30876
51325551	chr12:51325551:C:G	1.70139e-09	-1.07807	-3.80397e-10	6.45952e-05	-1.20731	-3.80397e-10
51325895	chr12:51325895:A:G	2.13918e-10	-1.75951	-1.39218	9.29428e-06	-1.75426	-1.39179
51326198	chr12:51326198:A:G	1.3841e-09	-1.95781e-10	-1.28447	5.58322e-05	-1.95781e-10	-1.3531
51326263	chr12:51326263:G:A	5.73623e-09	0.13728	-3.80397e-10	0.000301957	0.334833	-3.80397e-10
51327131	chr12:51327131:C:T	2.97757e-10	-1.70706	-1.11394	1.32039e-05	-1.67624	-1.1187
51327421	chr12:51327421:C:A	4.32945e-08	-1.95781e-10	2.1585	0.00233153	-1.95781e-10	2.37883
51327556	chr12:51327556:C:T	5.02769e-10	-1.79057	-0.506576	2.08504e-05	-1.81763	-0.520448
51327875	chr12:51327875:C:A	5.90272e-09	0.165891	-3.80397e-10	0.000297205	0.31897	-3.80397e-10
51328121	chr12:51328121:T:C	3.51977e-10	-1.6945	-0.959211	1.55561e-05	-1.66824	-0.962766
51328192	chr12:51328192:G:A	2.07068e-09	-1.95781e-10	-0.881644	8.37836e-05	-1.95781e-10	-0.947214
51328527	chr12:51328527:C:T	2.34501e-09	-1.69727	0.940043	8.88884e-05	-1.7864	0.898334
51328625	chr12:51328625:G:GT	3.56555e-10	-1.68386	-0.956931	1.57682e-05	-1.65703	-0.960428
51328849	chr12:51328849:G:A	4.06671e-09	-0.609047	0.402359	0.000273069	-0.0531619	0.287435
51329344	chr12:51329344:C:T	8.61805e-10	-1.59059	-0.167655	3.19819e-05	-1.72427	-0.186017
51329715	chr12:51329715:T:C	3.57762e-10	-1.6951	-0.942311	1.58049e-05	-1.66902	-0.946107
51329814	chr12:51329814:A:AG	3.90968e-09	-0.613447	0.36738	0.000262803	-0.0574567	0.253408
51329943	chr12:51329943:A:G	7.48651e-09	-0.490237	0.893818	0.000462671	0.105823	0.655742
51329954	chr12:51329954:C:T	1.92125e-09	-1.95781e-10	-0.956548	7.64934e-05	-1.95781e-10	-1.03825
51330502	chr12:51330502:T:C	4.53103e-09	-0.583211	0.484637	0.000307835	-0.0202582	0.37437
51331017	chr12:51331017:G:A	1.98197e-09	-1.95781e-10	-0.925432	7.85908e-05	-1.95781e-10	-1.0112
51331123	chr12:51331123:TC:T	8.93768e-10	-0.952305	-0.769526	3.11249e-05	-1.21631	-0.721135
51331641	chr12:51331641:G:C	1.27926e-09	-1.95781e-10	-1.36324	5.61535e-05	-1.95781e-10	-1.34736
51331751	chr12:51331751:A:G	1.41364e-09	-1.95781e-10	-1.26335	6.3321e-05	-1.95781e-10	-1.22723
51331847	chr12:51331847:A:G	5.44799e-09	-1.95781e-10	0.0857241	0.000286839	-1.95781e-10	0.28347
51331852	chr12:51331852:A:G	4.44712e-09	-0.620119	0.502852	0.000300056	-0.0644394	0.392956
51332271	chr12:51332271:A:G	1.01673e-09	-1.59293	-3.80397e-10	3.90188e-05	-1.71141	-3.80397e-10
51332405	chr12:51332405:C:CTG	6.41864e-10	-1.45101	-0.601896	2.46696e-05	-1.61726	-0.552621
51332446	chr12:51332446:TA:T	2.02713e-09	-1.95781e-10	-0.9029	8.02494e-05	-1.95781e-10	-0.990312
51332448	chr12:51332448:G:C	2.02453e-09	-1.95781e-10	-0.904183	8.01555e-05	-1.95781e-10	-0.991483
51333040	chr12:51333040:C:T	3.09057e-10	-1.67298	-1.11077	1.3752e-05	-1.6401	-1.11417
51333317	chr12:51333317:C:A	9.17367e-10	-1.69577	-3.80397e-10	3.63594e-05	-1.782	-3.80397e-10
51333469	chr12:51333469:C:T	1.25708e-09	-1.95781e-10	-1.38073	5.46996e-05	-1.95781e-10	-1.37359
51333501	chr12:51333501:C:T	1.37299e-08	-1.95781e-10	1.01005	0.000560456	-1.95781e-10	0.9533
51333594	chr12:51333594:T:C	5.16684e-09	-0.425295	0.458033	0.000363392	0.166191	0.35384
51333638	chr12:51333638:C:T	1.26237e-09	-1.95781e-10	-1.37653	5.71028e-05	-1.95781e-10	-1.3306
51333684	chr12:51333684:C:T	1.51287e-09	-1.95781e-10	-1.19552	6.37548e-05	-1.95781e-10	-1.22041
51333812	chr12:51333812:C:T	1.34222e-09	-1.95781e-10	-1.3152	5.65577e-05	-1.95781e-10	-1.34019
51334303	chr12:51334303:T:C	1.30285e-08	-1.95781e-10	0.95762	0.000646652	-1.95781e-10	1.09636
51334579	chr12:51334579:A:G	1.24299e-09	-1.95781e-10	-1.392	5.40762e-05	-1.95781e-10	-1.38506
51334635	chr12:51334635:C:T	2.41401e-09	-1.95781e-10	-0.728235	9.38053e-05	-1.95781e-10	-0.83423
51334680	chr12:51334680:T:C	8.84378e-10	-1.62988	-0.102516	5.96212e-05	-1.34613	0.0586877
51334997	chr12:51334997:G:A	2.34316e-09	-1.95781e-10	-0.758023	0.000106591	-1.95781e-10	-0.706449
51335280	chr12:51335280:G:A	1.42354e-09	-1.95781e-10	-1.25637	6.68604e-05	-1.95781e-10	-1.17284
51335505	chr12:51335505:T:C	3.24437e-10	-1.34352	-1.39167	1.17428e-05	-1.52379	-1.38842
51335543	chr12:51335543:C:T	1.41764e-08	-1.95781e-10	1.04206	0.000576143	-1.95781e-10	0.980905
51336517	chr12:51336517:C:G	8.37752e-10	-1.65789	-0.128667	5.81956e-05	-1.15642	-0.155224
51336944	chr12:51336944:TA:T	1.31707e-09	-1.95781e-10	-1.33411	5.63338e-05	-1.95781e-10	-1.34416
51337048	chr12:51337048:G:A	1.32632e-09	-1.95781e-10	-1.32712	5.67866e-05	-1.95781e-10	-1.33615
51337143	chr12:51337143:C:G	3.08653e-10	-1.39336	-1.3917	1.12426e-05	-1.56358	-1.39216
51337185	chr12:51337185:T:A	1.30001e-09	-1.95781e-10	-1.34715	5.94484e-05	-1.95781e-10	-1.29034
51337691	chr12:51337691:CA:C	1.88155e-09	-1.76153	0.784098	0.000103225	-1.37623	0.637693
51337938	chr12:51337938:G:A	4.45238e-09	-1.95781e-10	-0.116085	0.00018463	-1.95781e-10	-0.1571
51338060	chr12:51338060:G:A	9.2054e-10	-1.69232	-3.80397e-10	4.0081e-05	-1.68455	-3.80397e-10
51338716	chr12:51338716:G:A	3.02341e-10	-1.42389	-1.38183	1.11744e-05	-1.58527	-1.37656
51339002	chr12:51339002:T:C	1.39065e-09	-1.95781e-10	-1.27975	6.48613e-05	-1.95781e-10	-1.2032
51339506	chr12:51339506:G:A	9.08493e-09	-1.95781e-10	0.597094	0.00037018	-1.95781e-10	0.538538
51339571	chr12:51339571:C:T	3.09055e-09	-0.481173	-3.80397e-10	0.000111272	-0.66347	-3.80397e-10
51339950	chr12:51339950:G:A	7.08669e-10	-1.64247	-0.311414	5.00835e-05	-1.12394	-0.337819
51340093	chr12:51340093:C:T	2.14771e-09	-1.95781e-10	-0.845122	8.50533e-05	-1.95781e-10	-0.932173
51340167	chr12:51340167:A:C	2.95844e-10	-1.44042	-1.38702	1.10411e-05	-1.58876	-1.38507
51340174	chr12:51340174:C:T	1.25498e-09	-1.95781e-10	-1.3824	5.64265e-05	-1.95781e-10	-1.34251
51340251	chr12:51340251:C:G	1.28606e-09	-1.95781e-10	-1.35794	5.65405e-05	-1.95781e-10	-1.34049
51340628	chr12:51340628:C:A	1.27655e-09	-1.95781e-10	-1.36537	5.83209e-05	-1.95781e-10	-1.30949
51340843	chr12:51340843:A:C	1.47366e-09	-1.95781e-10	-1.22177	6.53546e-05	-1.95781e-10	-1.19562
51340903	chr12:51340903:A:T	7.9478e-10	-1.83921	-3.80397e-10	3.47694e-05	-1.82671	-3.80397e-10
51341238	chr12:51341238:A:T	9.51114e-10	-1.54001	-0.119637	3.47795e-05	-1.68867	-0.137755
51342027	chr12:51342027:C:T	1.39646e-09	-1.95781e-10	-1.27559	6.5189e-05	-1.95781e-10	-1.19816
51342102	chr12:51342102:C:T	1.38417e-09	-1.95781e-10	-1.28442	6.44608e-05	-1.95781e-10	-1.20939
51342148	chr12:51342148:T:G	1.36763e-09	-1.95781e-10	-1.29644	5.65968e-05	-1.95781e-10	-1.3395
51342277	chr12:51342277:C:T	2.08511e-09	-0.874699	-3.80397e-10	5.49672e-05	-1.36871	-3.80397e-10
51342752	chr12:51342752:T:G	1.47739e-09	-1.95781e-10	-1.21924	6.55326e-05	-1.95781e-10	-1.1929
51343129	chr12:51343129:A:C	4.10019e-10	-1.2657	-1.23538	1.51301e-05	-1.4695	-1.18927
51343225	chr12:51343225:G:A	1.42114e-09	-1.95781e-10	-1.25806	5.83364e-05	-1.95781e-10	-1.30923
51343258	chr12:51343258:G:A	1.28372e-09	-1.95781e-10	-1.35976	5.36905e-05	-1.95781e-10	-1.39222
51343655	chr12:51343655:G:A	3.9793e-10	-1.66772	-0.863282	1.77504e-05	-1.63246	-0.866576
51343736	chr12:51343736:G:T	3.49955e-09	-0.528192	0.171305	0.000236093	0.0486823	0.0400907
51343778	chr12:51343778:T:C	4.0207e-09	-0.534457	0.31639	0.000269627	0.0414123	0.180177
51343823	chr12:51343823:G:A	8.43911e-10	-1.66656	-0.11267	5.80772e-05	-1.17211	-0.141567
51344257	chr12:51344257:C:T	3.61449e-09	-1.95781e-10	-0.324572	0.000184876	-1.95781e-10	-0.155767
51344324	chr12:51344324:C:G	3.31848e-09	-1.95781e-10	-0.410016	0.000168335	-1.95781e-10	-0.249496
51344464	chr12:51344464:G:A	3.81082e-10	-1.6756	-0.89866	1.70127e-05	-1.64004	-0.901447
51344922	chr12:51344922:T:C	3.30831e-09	0.669209	-1.08229	0.00019558	1.00646	-1.10594
51345038	chr12:51345038:C:T	1.4625e-08	-0.627304	1.70051	0.00113507	-0.229827	1.88883
51345657	chr12:51345657:A:G	2.44153e-09	-0.716898	-3.80397e-10	8.98553e-05	-0.87725	-3.80397e-10
51345687	chr12:51345687:T:C	1.05071e-08	-0.810426	1.55295	0.000731104	-0.51546	1.73456
51345948	chr12:51345948:C:T	1.44896e-09	-1.95781e-10	-1.23868	6.83009e-05	-1.95781e-10	-1.15153
51346334	chr12:51346334:G:A	8.0947e-10	-1.8209	-3.80397e-10	3.46278e-05	-1.8308	-3.80397e-10
51346623	chr12:51346623:CATAA:C	4.8856e-10	-1.50344	-0.822377	1.88449e-05	-1.65392	-0.785288
51346849	chr12:51346849:T:A	1.58612e-08	1.15435	-3.80397e-10	0.000419009	0.662441	-3.80397e-10
51347038	chr12:51347038:T:C	3.58142e-10	-1.75627	-0.880079	1.57373e-05	-1.73404	-0.885378
51347071	chr12:51347071:A:G	1.24328e-09	-1.95781e-10	-1.39177	5.37871e-05	-1.95781e-10	-1.39042
51347418	chr12:51347418:G:A	4.8266e-10	-1.53038	-0.807583	1.87994e-05	-1.67334	-0.768286
51347500	chr12:51347500:A:G	1.49883e-09	-1.95781e-10	-1.20484	7.12312e-05	-1.95781e-10	-1.10952
51347545	chr12:51347545:A:C	1.29126e-09	-1.95781e-10	-1.35391	5.68349e-05	-1.95781e-10	-1.3353
51347833	chr12:51347833:T:A	4.1908e-08	3.16753	-1.04158	0.00369695	3.89882	-1.05901
51347895	chr12:51347895:C:T	1.39258e-08	-0.509224	1.53345	0.00109026	-0.102865	1.72159
51348127	chr12:51348127:C:T	4.31527e-10	-1.81413	-0.635813	2.71194e-05	-1.67327	-0.401928
51348511	chr12:51348511:T:C	1.24471e-09	-1.95781e-10	-1.39062	5.49995e-05	-1.95781e-10	-1.36813
51348542	chr12:51348542:A:G	4.49589e-08	2.19623	-3.80397e-10	0.000517276	0.873125	-3.80397e-10
51348872	chr12:51348872:G:A	3.24942e-09	-1.95781e-10	-0.431045	0.000169449	-1.95781e-10	-0.242897
51349062	chr12:51349062:T:A	1.87419e-09	-1.95781e-10	-0.981347	8.74913e-05	-1.95781e-10	-0.903913
51349164	chr12:51349164:G:T	5.06552e-09	-0.601721	0.614656	0.000326402	-0.0454662	0.458144
51349587	chr12:51349587:G:A	1.3182e-09	-1.95781e-10	-1.33325	5.56603e-05	-1.95781e-10	-1.35619
51349763	chr12:51349763:A:G	1.50413e-09	-1.95781e-10	-1.20131	7.16408e-05	-1.95781e-10	-1.10379
51349770	chr12:51349770:C:T	1.35421e-09	-1.95781e-10	-1.30631	5.88102e-05	-1.95781e-10	-1.30114
51349817	chr12:51349817:C:T	1.47098e-09	-1.95781e-10	-1.22359	6.97149e-05	-1.95781e-10	-1.13104
51350524	chr12:51350524:T:C	9.24019e-10	-1.00373	-0.684816	2.63502e-05	-1.39484	-0.709137
51350623	chr12:51350623:T:C	1.73908e-08	0.893883	0.352537	0.00102973	1.17925	0.382349
51350695	chr12:51350695:A:G	4.93484e-09	-1.95781e-10	-0.013203	0.00023339	-1.95781e-10	0.0772614
51351083	chr12:51351083:C:T	7.66074e-09	-0.870471	1.29706	0.000479914	-0.511449	1.3096
51351101	chr12:51351101:C:T	1.24318e-09	-1.95781e-10	-1.39185	5.39061e-05	-1.95781e-10	-1.38821
51351523	chr12:51351523:A:G	4.08881e-08	2.10132	-3.80397e-10	0.000949271	1.48024	-3.80397e-10
51351694	chr12:51351694:G:C	3.13225e-09	-0.808777	0.341005	0.000155033	-0.523723	0.191912
51351814	chr12:51351814:G:T	1.35246e-09	-1.95781e-10	-1.30759	5.96219e-05	-1.95781e-10	-1.28743
51351906	chr12:51351906:T:C	1.7367e-09	-1.95781e-10	-1.05754	8.05234e-05	-1.95781e-10	-0.986904
51352480	chr12:51352480:G:A	5.45999e-10	-1.05151	-1.16315	2.82997e-05	-0.850907	-1.18169
51352735	chr12:51352735:G:A	1.26997e-09	-1.95781e-10	-1.37053	5.40736e-05	-1.95781e-10	-1.38511
51352910	chr12:51352910:T:G	1.11105e-09	-0.703412	-0.800803	3.26454e-05	-1.06547	-0.824279
51353935	chr12:51353935:G:A	1.28193e-09	-1.95781e-10	-1.36115	5.7111e-05	-1.95781e-10	-1.33046
51354130	chr12:51354130:G:A	7.43264e-10	-1.76545	-0.140774	3.26426e-05	-1.83874	-0.0510965
51354542	chr12:51354542:G:A	4.25614e-10	-1.19718	-1.26657	8.19976e-05	0.30801	-1.27677
51354611	chr12:51354611:G:A	1.43969e-09	-1.95781e-10	-1.24509	6.34232e-05	-1.95781e-10	-1.22562
51354929	chr12:51354929:TTGAGCTCAGCATGG:T	5.67908e-10	-0.783239	-1.39208	4.87143e-05	-0.0991102	-1.39037
51354969	chr12:51354969:G:A	5.09657e-09	-1.95781e-10	0.0190449	0.000241033	-1.95781e-10	0.109481
51355688	chr12:51355688:C:T	1.17324e-08	-1.95781e-10	0.852832	0.000543614	-1.95781e-10	0.922788
51355799	chr12:51355799:G:A	2.94871e-09	-1.95781e-10	-0.528156	0.000132318	-1.95781e-10	-0.490243
51356164	chr12:51356164:GTGTGTGTATATATATA:G	2.54865e-09	-0.673959	-3.80397e-10	0.000122323	-0.568788	-3.80397e-10
51356771	chr12:51356771:TTAAAA:T	6.48125e-09	0.768488	-0.509097	7.76481e-05	-0.67931	-0.343954
51356801	chr12:51356801:C:T	2.74708e-09	-1.95781e-10	-0.598985	0.000118952	-1.95781e-10	-0.596733
51356941	chr12:51356941:C:T	1.31954e-09	-1.95781e-10	-1.33224	5.56324e-05	-1.95781e-10	-1.35669
51357737	chr12:51357737:G:A	1.81953e-09	0.25149	-1.26244	2.57532e-05	-0.887894	-1.239
51357980	chr12:51357980:C:T	1.25431e-09	-1.95781e-10	-1.38294	5.38356e-05	-1.95781e-10	-1.38952
51358836	chr12:51358836:A:G	1.67189e-09	0.161594	-1.25716	0.000186644	1.08054	-1.22679
51359113	chr12:51359113:G:A	2.22097e-10	-1.8397	-1.27446	1.53016e-05	-1.38771	-1.25979
51359405	chr12:51359405:C:T	1.37954e-09	-1.95781e-10	-1.28777	5.75317e-05	-1.95781e-10	-1.32311
51359477	chr12:51359477:T:C	1.24264e-09	-1.95781e-10	-1.39229	5.42138e-05	-1.95781e-10	-1.38252
51359868	chr12:51359868:G:A	1.75397e-09	0.148194	-1.19583	2.65875e-05	-0.960604	-1.13441
51360029	chr12:51360029:G:A	1.28145e-09	-1.95781e-10	-1.36153	5.48636e-05	-1.95781e-10	-1.3706
51360295	chr12:51360295:C:T	1.99397e-09	0.274201	-1.1936	2.88072e-05	-0.879176	-1.13565
51360430	chr12:51360430:A:G	1.54048e-09	-1.95781e-10	-1.17743	6.60641e-05	-1.95781e-10	-1.18483
51360586	chr12:51360586:A:G	3.43471e-10	-1.60021	-1.07797	1.15698e-05	-1.79898	-1.12808
51360845	chr12:51360845:A:G	6.9606e-10	-1.35475	-0.617094	0.000110571	-0.0154128	-0.654385
51361003	chr12:51361003:T:C	1.86242e-09	-1.95781e-10	-0.987645	8.92269e-05	-1.95781e-10	-0.884269
51361033	chr12:51361033:G:A	1.31405e-09	-1.95781e-10	-1.33641	5.90574e-05	-1.95781e-10	-1.29694
51361210	chr12:51361210:C:T	1.30015e-09	-1.95781e-10	-1.34704	5.49672e-05	-1.95781e-10	-1.36871
51361509	chr12:51361509:G:A	2.72955e-10	-1.68265	-1.22532	9.73264e-06	-1.8365	-1.26346
51361610	chr12:51361610:T:A	1.33025e-09	-1.95781e-10	-1.32415	6.00712e-05	-1.95781e-10	-1.27992
51362006	chr12:51362006:T:C	1.4292e-09	-0.500789	-0.75162	4.51827e-05	-0.783275	-0.781461
51362112	chr12:51362112:G:A	3.40799e-10	-1.67363	-1.01235	1.20931e-05	-1.83327	-1.04954
51362270	chr12:51362270:C:A	1.2639e-09	-1.95781e-10	-1.37532	5.50976e-05	-1.95781e-10	-1.36635
51362289	chr12:51362289:A:C	1.40321e-09	-1.95781e-10	-1.27076	5.91613e-05	-1.95781e-10	-1.29518
51362434	chr12:51362434:G:A	1.21923e-09	-0.147096	-1.26421	2.04644e-05	-1.12037	-1.2364
51362485	chr12:51362485:T:C	5.41041e-10	-1.3316	-0.892183	7.2428e-05	-0.166402	-0.926457
51363088	chr12:51363088:G:A	1.25464e-09	-1.95781e-10	-1.38267	5.37692e-05	-1.95781e-10	-1.39075
51364905	chr12:51364905:G:A	1.25345e-09	-1.95781e-10	-1.38362	5.37365e-05	-1.95781e-10	-1.39136
51365148	chr12:51365148:A:G	1.26893e-09	-1.95781e-10	-1.37135	5.62758e-05	-1.95781e-10	-1.34519
51365413	chr12:51365413:G:A	2.92483e-09	-1.95781e-10	-0.536286	0.000139316	-1.95781e-10	-0.438708
51366074	chr12:51366074:T:C	2.00685e-10	-1.83095	-1.38459	8.83275e-06	-1.82171	-1.37528
51366143	chr12:51366143:C:T	1.33221e-09	-1.95781e-10	-1.32268	5.72963e-05	-1.95781e-10	-1.32722
51366319	chr12:51366319:G:A	1.36923e-09	-1.95781e-10	-1.29527	6.19503e-05	-1.95781e-10	-1.24912
51366371	chr12:51366371:G:A	4.17996e-10	-1.19702	-1.28478	3.58435e-05	-0.507723	-1.28857
51366399	chr12:51366399:A:G	1.34401e-09	-1.95781e-10	-1.31386	6.05553e-05	-1.95781e-10	-1.27189
51366424	chr12:51366424:A:G	1.34872e-09	-1.95781e-10	-1.31036	6.0818e-05	-1.95781e-10	-1.26757
51366480	chr12:51366480:G:A	1.34872e-09	-1.95781e-10	-1.31036	6.0818e-05	-1.95781e-10	-1.26757
51366543	chr12:51366543:C:T	4.83222e-09	1.2845	-1.31871	0.000120119	0.738083	-1.32505
51366593	chr12:51366593:A:C	7.94305e-10	-1.83981	-3.80397e-10	3.48495e-05	-1.82441	-3.80397e-10
51366652	chr12:51366652:A:G	1.44107e-09	-1.95781e-10	-1.24413	6.59252e-05	-1.95781e-10	-1.18693
51366746	chr12:51366746:G:A	1.3494e-09	-1.95781e-10	-1.30986	6.08559e-05	-1.95781e-10	-1.26694
51367328	chr12:51367328:G:A	1.25676e-09	-1.95781e-10	-1.38099	5.37974e-05	-1.95781e-10	-1.39023
51367448	chr12:51367448:A:G	2.83379e-09	0.7986	-1.36651	6.2106e-05	0.12866	-1.37527
51368138	chr12:51368138:T:A	1.2426e-09	-1.95781e-10	-1.39232	5.36931e-05	-1.95781e-10	-1.39217
51368231	chr12:51368231:C:T	1.37566e-09	-1.95781e-10	-1.29059	6.22691e-05	-1.95781e-10	-1.24399
51368233	chr12:51368233:C:CA	8.52711e-10	-1.3084	-0.460462	7.08432e-05	-0.630789	-0.484193
51368738	chr12:51368738:CAGGTG:C	2.93212e-10	-1.44751	-1.38888	8.72779e-06	-1.81825	-1.39069
51368830	chr12:51368830:A:G	2.87551e-10	-1.472	-1.38388	8.71383e-06	-1.82377	-1.38677
51369974	chr12:51369974:T:C	1.30553e-09	-1.95781e-10	-1.34292	5.51325e-05	-1.95781e-10	-1.36571
51370362	chr12:51370362:C:T	2.98803e-10	-1.44753	-1.36997	8.91717e-06	-1.81813	-1.36935
51370427	chr12:51370427:C:T	1.24705e-09	-1.95781e-10	-1.38874	5.39073e-05	-1.95781e-10	-1.38818
51370600	chr12:51370600:A:G	1.91391e-09	-1.95781e-10	-0.960375	8.24294e-05	-1.95781e-10	-0.963509
51370761	chr12:51370761:T:C	1.30929e-09	-1.95781e-10	-1.34003	5.95188e-05	-1.95781e-10	-1.28916
51370902	chr12:51370902:G:A	1.2622e-09	-1.95781e-10	-1.37667	5.44075e-05	-1.95781e-10	-1.37895
51370971	chr12:51370971:T:G	1.2426e-09	-1.95781e-10	-1.39232	5.36865e-05	-1.95781e-10	-1.39229
51371170	chr12:51371170:G:A	1.99524e-10	-1.83914	-1.3822	8.567e-06	-1.83591	-1.39162
51371185	chr12:51371185:G:A	1.24523e-09	-1.95781e-10	-1.3902	5.38856e-05	-1.95781e-10	-1.38859
51371193	chr12:51371193:T:C	5.30629e-09	0.86523	-0.805861	0.000134093	0.335897	-0.812811
51371233	chr12:51371233:A:G	5.25151e-09	0.717605	-0.668613	0.000128279	0.177843	-0.69909
51371282	chr12:51371282:C:G	1.41007e-09	-1.95781e-10	-1.26588	6.46768e-05	-1.95781e-10	-1.20605
51371726	chr12:51371726:C:T	1.25827e-09	-1.95781e-10	-1.37978	5.3955e-05	-1.95781e-10	-1.3873
51372230	chr12:51372230:C:G	1.33638e-09	-1.95781e-10	-1.31956	5.86173e-05	-1.95781e-10	-1.30442
51372735	chr12:51372735:G:C	1.33478e-09	-1.55329	0.232534	9.46805e-05	-1.03294	0.207992
51373015	chr12:51373015:C:T	1.24821e-09	-1.95781e-10	-1.38781	5.39688e-05	-1.95781e-10	-1.38705
51373279	chr12:51373279:G:A	1.24859e-09	-1.95781e-10	-1.38751	5.42482e-05	-1.95781e-10	-1.38188
51373403	chr12:51373403:G:A	2.54548e-10	-1.82185	-1.15594	1.24677e-05	-1.72188	-1.13043
51373529	chr12:51373529:A:C	1.26446e-09	-1.95781e-10	-1.37488	5.60354e-05	-1.95781e-10	-1.34947
51373811	chr12:51373811:G:C	1.2847e-09	-1.95781e-10	-1.359	5.56148e-05	-1.95781e-10	-1.357
51374331	chr12:51374331:C:A	1.28668e-09	-1.95781e-10	-1.35746	5.48218e-05	-1.95781e-10	-1.37136
51374488	chr12:51374488:C:T	1.95466e-09	-1.37534	0.436033	5.49583e-05	-1.77771	0.40883
51374813	chr12:51374813:G:A	2.9277e-10	-1.76169	-1.07621	1.58054e-05	-1.57813	-1.03697
51374880	chr12:51374880:G:A	2.01654e-10	-1.82225	-1.38848	9.56095e-06	-1.72937	-1.3884
51375450	chr12:51375450:G:T	1.25013e-09	-1.95781e-10	-1.38627	5.38099e-05	-1.95781e-10	-1.38999
51375627	chr12:51375627:G:A	5.47516e-10	-1.37758	-0.834305	2.31232e-05	-1.4126	-0.822016
51375630	chr12:51375630:T:C	1.29513e-09	-1.95781e-10	-1.35091	5.60586e-05	-1.95781e-10	-1.34905
51375644	chr12:51375644:G:A	2.99058e-08	1.78853	-3.80397e-10	0.000363965	0.521606	-3.80397e-10
51375800	chr12:51375800:G:C	5.67529e-09	0.126599	-3.80397e-10	8.57525e-05	-0.923986	-3.80397e-10
51375989	chr12:51375989:C:T	3.50253e-10	-1.49081	-1.16781	1.14412e-05	-1.79532	-1.14291
51376361	chr12:51376361:C:T	1.30211e-09	-1.95781e-10	-1.34553	5.59862e-05	-1.95781e-10	-1.35035
51376569	chr12:51376569:G:A	1.33198e-09	-1.95781e-10	-1.32286	5.71868e-05	-1.95781e-10	-1.32913
51376738	chr12:51376738:C:T	1.27765e-09	-1.95781e-10	-1.3645	5.65313e-05	-1.95781e-10	-1.34066
51376999	chr12:51376999:C:T	2.54861e-09	-1.95781e-10	-0.673976	0.000107741	-1.95781e-10	-0.695718
51377256	chr12:51377256:T:C	2.8669e-10	-1.56064	-1.29823	2.09823e-05	-1.07148	-1.26029
51377632	chr12:51377632:A:AG	1.29759e-09	-1.95781e-10	-1.34901	5.76239e-05	-1.95781e-10	-1.32151
51377987	chr12:51377987:ACT:A	3.68886e-09	-1.95781e-10	-0.304205	0.000157448	-1.95781e-10	-0.316358
51378314	chr12:51378314:C:T	1.26474e-09	-1.95781e-10	-1.37466	5.44599e-05	-1.95781e-10	-1.37799
51378461	chr12:51378461:T:C	1.21565e-09	-1.41424	-3.80397e-10	4.70011e-05	-1.52528	-3.80397e-10
51378570	chr12:51378570:ACG:A	1.32306e-09	-1.95781e-10	-1.32958	5.73388e-05	-1.95781e-10	-1.32647
51378572	chr12:51378572:G:A	1.2447e-09	-1.95781e-10	-1.39063	5.36916e-05	-1.95781e-10	-1.39219
51378993	chr12:51378993:C:T	8.13176e-10	-1.81633	-3.80397e-10	3.43957e-05	-1.83752	-3.80397e-10
51379368	chr12:51379368:C:G	2.41171e-09	-1.95781e-10	-0.729185	0.000110562	-1.95781e-10	-0.669872
51380514	chr12:51380514:T:C	2.14673e-10	-1.83854	-1.30962	9.55141e-06	-1.83009	-1.28867
51380657	chr12:51380657:A:G	2.28249e-09	-1.95781e-10	-0.784255	0.000122911	-1.95781e-10	-0.563992
51380664	chr12:51380664:G:A	2.9979e-09	-1.95781e-10	-0.51161	0.00012708	-1.95781e-10	-0.530631
51380703	chr12:51380703:G:A	2.37337e-10	-1.83537	-1.21243	1.04554e-05	-1.75347	-1.27486
51380713	chr12:51380713:C:T	1.87681e-09	-0.979947	-3.80397e-10	6.88794e-05	-1.14309	-3.80397e-10
51380911	chr12:51380911:C:T	2.848e-10	-1.83859	-1.0269	1.20404e-05	-1.70345	-1.18374
51380981	chr12:51380981:G:A	2.12478e-10	-1.7894	-1.36904	1.33153e-05	-1.41019	-1.37635
51381441	chr12:51381441:C:T	1.25125e-09	-0.00792795	-1.37745	6.51896e-05	0.178027	-1.37618
51381492	chr12:51381492:C:T	2.60623e-10	-1.83332	-1.12088	1.23906e-05	-1.7808	-1.07772
51381957	chr12:51381957:C:T	1.29557e-09	-1.95781e-10	-1.35058	5.55977e-05	-1.95781e-10	-1.35731
51382018	chr12:51382018:G:A	9.8215e-10	-1.62753	-3.80397e-10	4.02777e-05	-1.67965	-3.80397e-10
51382374	chr12:51382374:C:T	2.23816e-09	-1.95781e-10	-0.803869	9.22839e-05	-1.95781e-10	-0.850582
51382677	chr12:51382677:G:A	2.34215e-09	-1.95781e-10	-0.758455	9.52537e-05	-1.95781e-10	-0.818908
51382710	chr12:51382710:A:C	4.9662e-10	-1.32034	-0.989108	1.1334e-05	-1.74104	-1.2066
51382921	chr12:51382921:T:C	1.26585e-09	-1.95781e-10	-1.37378	5.50364e-05	-1.95781e-10	-1.36746
51382941	chr12:51382941:C:T	2.86935e-10	-1.81014	-1.04789	1.04051e-05	-1.83721	-1.19595
51383330	chr12:51383330:G:A	1.43122e-09	-1.95781e-10	-1.25099	6.02359e-05	-1.95781e-10	-1.27718
51383344	chr12:51383344:G:A	2.92501e-10	-1.81169	-1.02712	1.09876e-05	-1.83986	-1.13883
51383851	chr12:51383851:C:T	3.2871e-10	-1.3419	-1.38021	1.4449e-05	-1.31338	-1.39144
51384217	chr12:51384217:G:C	6.04201e-09	-0.436162	0.625377	0.000310194	-0.0740756	0.435822
51384529	chr12:51384529:TA:T	2.46557e-10	-1.79575	-1.21394	1.42049e-05	-1.55727	-1.1646
51384561	chr12:51384561:A:T	2.59933e-10	-1.77503	-1.18183	1.06412e-05	-1.80845	-1.20227
51384767	chr12:51384767:C:A	4.64541e-09	-1.95781e-10	-0.0736438	0.00022472	-1.95781e-10	0.0394023
51384771	chr12:51384771:G:T	7.38409e-09	-1.95781e-10	0.389805	0.000352791	-1.95781e-10	0.490424
51384823	chr12:51384823:T:C	1.73107e-09	-1.82786	0.767074	7.64616e-05	-1.82728	0.788619
51384909	chr12:51384909:A:T	1.32012e-09	-1.95781e-10	-1.3318	5.72664e-05	-1.95781e-10	-1.32774
51385508	chr12:51385508:C:T	3.59571e-09	-0.329782	-3.80397e-10	0.000133034	-0.484846	-3.80397e-10
51385537	chr12:51385537:C:T	2.67869e-10	-1.72161	-1.20517	1.25841e-05	-1.65938	-1.18364
51385760	chr12:51385760:AG:A	2.52765e-10	-1.74676	-1.23806	1.07992e-05	-1.80989	-1.18608
51386165	chr12:51386165:G:A	2.70941e-09	-1.95781e-10	-0.61279	0.00014578	-1.95781e-10	-0.39335
51386281	chr12:51386281:T:G	1.25654e-09	-1.95781e-10	-1.38116	5.5399e-05	-1.95781e-10	-1.36089
51386768	chr12:51386768:G:A	2.27355e-09	-1.95781e-10	-0.788181	9.70102e-05	-1.95781e-10	-0.800635
51386801	chr12:51386801:C:T	8.37973e-10	-1.78629	-3.80397e-10	3.56165e-05	-1.80264	-3.80397e-10
51386852	chr12:51386852:C:T	5.43347e-10	-1.56087	-0.658655	2.6952e-05	-1.67761	-0.403785
51387970	chr12:51387970:C:T	3.81292e-10	-1.7785	-0.795211	1.71239e-05	-1.80999	-0.724985
51389636	chr12:51389636:T:A	5.20553e-10	-1.82359	-0.438799	2.9595e-05	-1.83983	-0.148013
51389641	chr12:51389641:G:A	5.64278e-09	-1.95781e-10	0.120855	0.000293133	-1.95781e-10	0.305174
51390021	chr12:51390021:C:G	1.45182e-09	-1.2367	-3.80397e-10	7.91581e-05	-1.004	-3.80397e-10
51390079	chr12:51390079:G:A	2.22382e-10	-1.72056	-1.39232	1.05904e-05	-1.62756	-1.38794
51390168	chr12:51390168:T:C	2.70229e-10	-1.67451	-1.2435	1.14876e-05	-1.73298	-1.2012
51390218	chr12:51390218:A:T	2.22536e-10	-1.72044	-1.39175	1.06167e-05	-1.62907	-1.38396
51390724	chr12:51390724:GCA:G	5.99001e-10	-1.82232	-0.299694	3.25227e-05	-1.81689	-0.0766278
51391400	chr12:51391400:A:G	4.33819e-09	-1.95781e-10	-0.142065	0.000169579	-1.95781e-10	-0.242133
51391564	chr12:51391564:C:T	1.28459e-09	-1.95781e-10	-1.35909	5.73342e-05	-1.95781e-10	-1.32655
51391667	chr12:51391667:C:T	2.55257e-09	-1.95781e-10	-0.672422	0.000126739	-1.95781e-10	-0.533318
51391761	chr12:51391761:T:C	3.06725e-10	-1.55728	-1.23405	1.8625e-05	-1.14145	-1.3095
51392009	chr12:51392009:G:A	3.04827e-10	-1.53685	-1.26069	1.88816e-05	-1.10852	-1.32874
51392105	chr12:51392105:G:A	2.37493e-10	-1.78186	-1.26528	1.03064e-05	-1.81303	-1.22966
51392402	chr12:51392402:T:C	4.67308e-10	-1.8279	-0.542394	2.24672e-05	-1.82411	-0.439282
51392869	chr12:51392869:GAGA:G	1.4217e-09	-1.95781e-10	-1.25767	6.29014e-05	-1.95781e-10	-1.23388
51393245	chr12:51393245:G:A	1.5115e-09	-1.19642	-3.80397e-10	5.05895e-05	-1.45171	-3.80397e-10
51394035	chr12:51394035:C:T	2.38658e-10	-1.82027	-1.22197	1.0142e-05	-1.80298	-1.25578
51394556	chr12:51394556:T:C	3.22638e-10	-1.81422	-0.926527	1.42343e-05	-1.79573	-0.924065
51394964	chr12:51394964:G:A	2.94011e-10	-1.66354	-1.17012	1.22306e-05	-1.74307	-1.12844
51394969	chr12:51394969:C:T	1.26189e-09	-1.95781e-10	-1.37691	5.57625e-05	-1.95781e-10	-1.35435
51395688	chr12:51395688:T:A	2.85463e-10	-1.70293	-1.16024	1.48206e-05	-1.48315	-1.19629
51396443	chr12:51396443:G:A	3.63089e-09	-1.95781e-10	-0.320045	0.000142665	-1.95781e-10	-0.414953
51396650	chr12:51396650:C:T	1.34959e-09	-1.95781e-10	-1.30972	5.76481e-05	-1.95781e-10	-1.32109
51396747	chr12:51396747:A:G	2.78008e-10	-1.66757	-1.22205	1.47592e-05	-1.43033	-1.25325
51398102	chr12:51398102:T:G	3.29089e-10	-1.62118	-1.09977	1.76633e-05	-1.36001	-1.14396
51398561	chr12:51398561:C:A	2.78094e-10	-1.62543	-1.26389	1.13031e-05	-1.71682	-1.23355
51398941	chr12:51398941:G:T	3.53397e-10	-1.76838	-0.881306	1.72029e-05	-1.76491	-0.765467
51399280	chr12:51399280:T:A	1.24304e-09	-1.95781e-10	-1.39196	5.3752e-05	-1.95781e-10	-1.39107
51399447	chr12:51399447:T:C	2.99641e-10	-1.67877	-1.13592	1.56552e-05	-1.44786	-1.17679
51399797	chr12:51399797:C:T	1.48418e-07	-1.95781e-10	3.39051	0.00760072	-1.95781e-10	3.56055
51399808	chr12:51399808:G:C	3.0745e-10	-1.66732	-1.12164	1.61526e-05	-1.42967	-1.1637
51400037	chr12:51400037:G:A	2.52959e-10	-1.83151	-1.15254	1.07536e-05	-1.82065	-1.17956
51400259	chr12:51400259:A:G	2.48035e-10	-1.8362	-1.16751	1.05173e-05	-1.82792	-1.19451
51400590	chr12:51400590:ACC:A	3.68487e-10	-1.82614	-0.781736	1.75028e-05	-1.79607	-0.717022
51400670	chr12:51400670:T:G	1.65636e-09	-1.95781e-10	-1.1049	6.76631e-05	-1.95781e-10	-1.16091
51400902	chr12:51400902:G:A	2.45514e-10	-1.64323	-1.3707	9.73672e-06	-1.71183	-1.38772
51401002	chr12:51401002:G:C	1.7666e-09	-1.95781e-10	-1.04047	7.8953e-05	-1.95781e-10	-1.0066
51401427	chr12:51401427:T:C	1.15487e-08	-1.95781e-10	0.837051	0.000843986	-1.95781e-10	1.36268
51401461	chr12:51401461:G:T	9.56907e-08	-1.95781e-10	2.9516	0.00489858	-1.95781e-10	3.12125
51401839	chr12:51401839:A:G	3.54543e-10	-1.82298	-0.823467	1.88143e-05	-1.83975	-0.60108
51401847	chr12:51401847:T:C	1.04154e-09	-1.56882	-3.80397e-10	4.04588e-05	-1.67517	-3.80397e-10
51402275	chr12:51402275:G:C	7.33986e-08	-1.95781e-10	2.68638	0.00372191	-1.95781e-10	2.84654
51402512	chr12:51402512:G:A	7.88025e-09	-1.95781e-10	0.454837	0.000364823	-1.95781e-10	0.52396
51402791	chr12:51402791:A:G	1.46011e-09	-1.95781e-10	-1.23101	6.6533e-05	-1.95781e-10	-1.17775
51402841	chr12:51402841:C:G	2.01656e-10	-1.81852	-1.39219	8.54063e-06	-1.83835	-1.39226
51402848	chr12:51402848:G:A	2.04929e-10	-1.8395	-1.35512	8.75047e-06	-1.82574	-1.38061
51403105	chr12:51403105:ATTAGGTAATAGGTATAAACTGCTCAGAACAGTGCTCAGAACATAATAAATGC:A	3.63718e-10	-1.80397	-0.81693	1.89424e-05	-1.83449	-0.599556
51403330	chr12:51403330:G:A	5.13909e-09	-1.95781e-10	0.0273544	0.000201399	-1.95781e-10	-0.0701631
51403575	chr12:51403575:A:G	2.08036e-10	-1.83437	-1.34519	8.94026e-06	-1.81034	-1.37455
51403585	chr12:51403585:C:G	1.45901e-09	-1.95781e-10	-1.23177	6.31224e-05	-1.95781e-10	-1.23038
51403861	chr12:51403861:C:A	4.74591e-09	-1.95781e-10	-0.0522386	0.000186262	-1.95781e-10	-0.148298
51404217	chr12:51404217:A:G	1.08929e-08	-1.95781e-10	0.778593	0.000794996	-1.95781e-10	1.30289
51404218	chr12:51404218:T:C	6.79404e-08	-1.95781e-10	2.60911	0.00345606	-1.95781e-10	2.77243
51404877	chr12:51404877:G:T	8.47054e-10	-1.77551	-3.80397e-10	3.8008e-05	-1.73765	-3.80397e-10
51404921	chr12:51404921:G:T	1.66153e-09	-1.95781e-10	-1.10179	6.95406e-05	-1.95781e-10	-1.13354
51405350	chr12:51405350:G:A	8.92209e-09	-1.95781e-10	0.579007	0.000632209	-1.95781e-10	1.07377
51405520	chr12:51405520:C:T	1.97972e-09	-1.95781e-10	-0.926567	0.000102766	-1.95781e-10	-0.742994
51405576	chr12:51405576:T:G	2.40561e-10	-1.64235	-1.39196	9.11151e-06	-1.77495	-1.39096
51405676	chr12:51405676:G:A	9.38618e-09	-1.95781e-10	0.629716	0.000666312	-1.95781e-10	1.12631
51406108	chr12:51406108:A:G	2.8685e-10	-1.56583	-1.29249	1.10223e-05	-1.7272	-1.24833
51406184	chr12:51406184:A:C	2.2663e-10	-1.70181	-1.39214	9.32066e-06	-1.75472	-1.3885
51406566	chr12:51406566:A:G	3.40621e-10	-1.44079	-1.24572	1.30883e-05	-1.60554	-1.19819
51406727	chr12:51406727:C:T	2.40704e-10	-1.64274	-1.39097	9.50393e-06	-1.73304	-1.3907
51407268	chr12:51407268:C:T	5.26108e-09	-1.95781e-10	0.0508131	0.00020574	-1.95781e-10	-0.0488369
51407559	chr12:51407559:G:A	2.33611e-10	-1.74568	-1.31794	1.05224e-05	-1.76692	-1.25503
51408021	chr12:51408021:C:T	1.27803e-09	-1.95781e-10	-1.36421	5.61558e-05	-1.95781e-10	-1.34732
51408289	chr12:51408289:G:T	1.24978e-09	-1.95781e-10	-1.38655	5.44465e-05	-1.95781e-10	-1.37823
51408332	chr12:51408332:T:C	2.52579e-10	-1.63466	-1.35089	1.01982e-05	-1.70524	-1.348
51408489	chr12:51408489:G:A	2.61981e-10	-1.60934	-1.33966	1.05319e-05	-1.68493	-1.33611
51408506	chr12:51408506:G:A	2.45128e-10	-1.83133	-1.18417	1.19739e-05	-1.82955	-1.06318
51408533	chr12:51408533:G:A	1.29945e-09	-1.95781e-10	-1.34758	5.56819e-05	-1.95781e-10	-1.3558
51408634	chr12:51408634:G:A	1.25261e-09	-1.95781e-10	-1.38429	5.45336e-05	-1.95781e-10	-1.37663
51408684	chr12:51408684:G:T	2.60163e-10	-1.83285	-1.12312	1.29023e-05	-1.83118	-0.986859
51408844	chr12:51408844:G:T	1.75418e-09	-1.95781e-10	-1.04752	9.44755e-05	-1.95781e-10	-0.827111
51408872	chr12:51408872:C:T	4.89978e-10	-1.53415	-0.78877	2.05607e-05	-1.61255	-0.73952
51409072	chr12:51409072:C:T	2.83279e-09	-1.95781e-10	-0.568259	0.000130629	-1.95781e-10	-0.503093
51409155	chr12:51409155:G:A	1.79164e-09	-1.95781e-10	-1.02639	9.70277e-05	-1.95781e-10	-0.800455
51409248	chr12:51409248:A:G	2.77372e-09	-1.95781e-10	-0.589334	0.000127659	-1.95781e-10	-0.526091
51409326	chr12:51409326:A:C	9.24294e-10	-1.0732	-0.615045	4.13988e-05	-1.31869	-0.333508
51409369	chr12:51409369:C:T	1.77393e-09	-1.95781e-10	-1.03633	8.00393e-05	-1.95781e-10	-0.992933
51409480	chr12:51409480:T:C	4.68473e-10	-1.62064	-0.747161	1.99083e-05	-1.68661	-0.697701
51411413	chr12:51411413:C:T	3.16033e-10	-1.43483	-1.32661	1.23252e-05	-1.53675	-1.32705
51411906	chr12:51411906:A:G	1.86211e-09	-0.98781	-3.80397e-10	7.69179e-05	-1.03271	-3.80397e-10
51412030	chr12:51412030:C:A	3.10923e-08	-1.95781e-10	1.82744	0.00311659	-1.95781e-10	2.66904
51412588	chr12:51412588:C:T	4.25111e-10	-1.31643	-1.1485	1.57585e-05	-1.47628	-1.1418
51413598	chr12:51413598:G:A	3.40879e-10	-1.29556	-1.39019	1.24457e-05	-1.46254	-1.39153
51413768	chr12:51413768:C:T	3.51895e-10	-1.3534	-1.30055	1.35679e-05	-1.46449	-1.30325
51414422	chr12:51414422:C:T	1.43937e-09	-1.95781e-10	-1.24532	6.16276e-05	-1.95781e-10	-1.25434
51414443	chr12:51414443:G:A	6.1767e-10	-1.61613	-0.475195	2.77936e-05	-1.67605	-0.374596
51414711	chr12:51414711:G:A	4.29758e-10	-1.06521	-1.38884	1.47587e-05	-1.32293	-1.36069
51414933	chr12:51414933:G:A	3.4491e-10	-1.36943	-1.30456	1.33136e-05	-1.47946	-1.30721
51414997	chr12:51414997:C:T	3.50106e-10	-1.26892	-1.39012	1.27209e-05	-1.44074	-1.39147
51415188	chr12:51415188:A:G	9.97166e-10	-1.61236	-3.80397e-10	3.91935e-05	-1.70694	-3.80397e-10
51415592	chr12:51415592:T:C	7.99114e-10	-1.83377	-3.80397e-10	3.43873e-05	-1.83777	-3.80397e-10
51417080	chr12:51417080:A:G	2.50253e-09	-1.95781e-10	-0.692222	0.000115116	-1.95781e-10	-0.629511
51417283	chr12:51417283:C:T	3.4084e-10	-1.30433	-1.38154	1.24205e-05	-1.47107	-1.38503
51417563	chr12:51417563:A:G	2.66703e-10	-1.61434	-1.3168	1.03226e-05	-1.71596	-1.32515
51417580	chr12:51417580:C:T	1.90115e-09	-0.967062	-3.80397e-10	5.9139e-05	-1.29556	-3.80397e-10
51417586	chr12:51417586:T:C	2.59137e-10	-1.62806	-1.33186	1.00483e-05	-1.72725	-1.3408
51417621	chr12:51417621:G:A	3.53349e-10	-1.44188	-1.20795	1.38283e-05	-1.54103	-1.2077
51417690	chr12:51417690:G:A	4.10217e-09	-1.95781e-10	-0.198006	0.000160862	-1.95781e-10	-0.294907
51417946	chr12:51417946:C:A	8.07063e-10	-1.82388	-3.80397e-10	3.55919e-05	-1.80333	-3.80397e-10
51418069	chr12:51418069:T:C	1.33669e-09	-1.95781e-10	-1.31933	5.93218e-05	-1.95781e-10	-1.29247
51418651	chr12:51418651:T:G	1.63778e-09	-1.95781e-10	-1.11618	8.65552e-05	-1.95781e-10	-0.914669
51418742	chr12:51418742:G:A	2.90644e-10	-1.4689	-1.37628	1.03358e-05	-1.67896	-1.36087
51419771	chr12:51419771:T:A	3.17695e-10	-1.42694	-1.32925	1.26171e-05	-1.51995	-1.32045
51419867	chr12:51419867:G:A	1.48255e-09	-1.95781e-10	-1.21576	6.32273e-05	-1.95781e-10	-1.22872
51419921	chr12:51419921:G:A	1.04566e-08	-1.95781e-10	0.737716	0.00040656	-1.95781e-10	0.632279
51420252	chr12:51420252:A:G	2.56454e-10	-1.61653	-1.3538	9.91468e-06	-1.72061	-1.36082
51420611	chr12:51420611:T:C	2.56708e-10	-1.63816	-1.33117	9.98817e-06	-1.73455	-1.3395
51420636	chr12:51420636:C:T	2.38186e-10	-1.73537	-1.30886	1.08142e-05	-1.79729	-1.1973
51420646	chr12:51420646:A:G	5.3712e-09	-1.95781e-10	0.0715282	0.000256539	-1.95781e-10	0.17183
51421257	chr12:51421257:G:A	1.70379e-09	-1.95781e-10	-1.07666	9.08117e-05	-1.95781e-10	-0.866664
51421918	chr12:51421918:T:C	2.58726e-10	-1.62798	-1.33353	1.00374e-05	-1.72731	-1.34182
51421974	chr12:51421974:G:T	1.88837e-09	-1.95781e-10	-0.973809	8.47172e-05	-1.95781e-10	-0.936133
51422002	chr12:51422002:C:T	2.3116e-10	-1.83144	-1.24273	1.09185e-05	-1.83307	-1.15192
51422356	chr12:51422356:A:G	2.6451e-10	-1.62315	-1.31625	1.02339e-05	-1.72352	-1.32622
51422655	chr12:51422655:C:T	2.12055e-09	-1.95781e-10	-0.857848	9.55024e-05	-1.95781e-10	-0.8163
51422946	chr12:51422946:C:T	2.49869e-10	-1.67362	-1.32272	9.81496e-06	-1.75988	-1.33167
51423335	chr12:51423335:T:C	1.2567e-09	-1.95781e-10	-1.38103	5.45576e-05	-1.95781e-10	-1.3762
51423731	chr12:51423731:A:T	1.25938e-09	-1.95781e-10	-1.37891	5.4561e-05	-1.95781e-10	-1.37613
51423751	chr12:51423751:C:T	2.54138e-10	-1.72359	-1.25581	1.0119e-05	-1.79317	-1.26786
51424208	chr12:51424208:A:G	2.5761e-10	-1.68885	-1.27698	1.01526e-05	-1.77003	-1.2877
51424308	chr12:51424308:G:A	2.67753e-10	-1.6974	-1.22981	1.05557e-05	-1.77585	-1.24293
51424356	chr12:51424356:C:T	3.15259e-10	-1.47539	-1.2885	1.22172e-05	-1.5691	-1.30351
51424518	chr12:51424518:G:A	4.25224e-10	-1.81548	-0.649184	2.27563e-05	-1.81456	-0.436051
51425643	chr12:51425643:G:A	8.15462e-10	-1.81352	-3.80397e-10	3.49441e-05	-1.8217	-3.80397e-10
51425670	chr12:51425670:G:C	1.24287e-09	-1.95781e-10	-1.3921	5.37659e-05	-1.95781e-10	-1.39081
51426170	chr12:51426170:G:A	2.37913e-10	-1.65943	-1.38594	9.38867e-06	-1.75002	-1.38593
51427026	chr12:51427026:T:C	4.32456e-10	-1.79061	-0.657182	2.18271e-05	-1.81421	-0.478088
51427221	chr12:51427221:A:G	2.49224e-08	-1.95781e-10	1.60625	0.00244996	-1.95781e-10	2.42838
51427755	chr12:51427755:A:G	1.34315e-09	-1.95781e-10	-1.31451	5.96386e-05	-1.95781e-10	-1.28715
51427822	chr12:51427822:T:C	5.2642e-09	-1.95781e-10	0.0514064	0.000253056	-1.95781e-10	0.158161
51427900	chr12:51427900:A:G	4.47451e-08	-1.95781e-10	2.19146	0.00322514	-1.95781e-10	2.70328
51428141	chr12:51428141:A:G	9.34284e-09	-1.95781e-10	0.625088	0.00042118	-1.95781e-10	0.66761
51428259	chr12:51428259:C:G	2.51497e-10	-1.61349	-1.37636	1.02735e-05	-1.67476	-1.37112
51428435	chr12:51428435:A:G	2.50049e-08	-1.95781e-10	1.60955	0.0024591	-1.95781e-10	2.4321
51428591	chr12:51428591:A:T	2.48775e-10	-1.62455	-1.37618	1.01785e-05	-1.68426	-1.37091
51428660	chr12:51428660:A:G	2.85477e-10	-1.48953	-1.37359	1.1384e-05	-1.57325	-1.37
51429459	chr12:51429459:C:T	8.37307e-09	-1.95781e-10	0.515498	0.000377505	-1.95781e-10	0.558131
51429516	chr12:51429516:T:A	3.19157e-08	-1.95781e-10	1.85358	0.00324473	-1.95781e-10	2.70934
51429584	chr12:51429584:C:T	3.53658e-10	-1.68162	-0.967328	1.44321e-05	-1.75055	-0.955447
51429779	chr12:51429779:G:A	8.5702e-10	-1.76382	-3.80397e-10	3.7134e-05	-1.76092	-3.80397e-10
51430232	chr12:51430232:T:C	1.24416e-09	-1.95781e-10	-1.39106	5.38531e-05	-1.95781e-10	-1.38919
51430524	chr12:51430524:G:A	2.45855e-08	-1.95781e-10	1.59263	0.00242143	-1.95781e-10	2.41666
51430583	chr12:51430583:A:G	2.29961e-10	-1.69934	-1.38003	9.17459e-06	-1.77739	-1.38162
51430640	chr12:51430640:C:T	2.28799e-10	-1.70457	-1.37987	9.14347e-06	-1.7809	-1.38151
51430653	chr12:51430653:G:A	2.27549e-10	-1.71304	-1.37687	9.12391e-06	-1.78612	-1.37844
51431212	chr12:51431212:C:T	9.59709e-09	-1.95781e-10	0.651937	0.000433712	-1.95781e-10	0.69693
51431338	chr12:51431338:A:G	9.99565e-10	-1.60996	-3.80397e-10	3.65522e-05	-1.77671	-3.80397e-10
51431956	chr12:51431956:T:A	1.97365e-09	-1.95781e-10	-0.929637	9.03671e-05	-1.95781e-10	-0.871571
51432294	chr12:51432294:C:T	8.8312e-09	-1.95781e-10	0.568768	0.000398203	-1.95781e-10	0.611511
51432303	chr12:51432303:C:T	1.24439e-09	-1.95781e-10	-1.39087	5.3974e-05	-1.95781e-10	-1.38695
51432769	chr12:51432769:T:C	1.24283e-09	-1.95781e-10	-1.39213	5.37809e-05	-1.95781e-10	-1.39053
51433326	chr12:51433326:G:A	1.34943e-09	-1.95781e-10	-1.30984	5.82144e-05	-1.95781e-10	-1.31132
51433335	chr12:51433335:C:T	2.27402e-10	-1.7957	-1.29486	1.02491e-05	-1.81887	-1.22939
51433559	chr12:51433559:T:G	1.16706e-08	-1.95781e-10	0.847549	0.000961354	-1.95781e-10	1.49289
51433931	chr12:51433931:A:G	1.08541e-09	-1.52756	-3.80397e-10	4.46523e-05	-1.57654	-3.80397e-10
51434153	chr12:51434153:G:A	7.94532e-10	-1.83953	-3.80397e-10	3.45595e-05	-1.83277	-3.80397e-10
51434331	chr12:51434331:G:T	8.65864e-10	-1.75355	-3.80397e-10	3.70151e-05	-1.76413	-3.80397e-10
51434516	chr12:51434516:G:A	1.29774e-09	-1.95781e-10	-1.3489	5.5733e-05	-1.95781e-10	-1.35488
51434814	chr12:51434814:C:T	8.16328e-10	-1.81246	-3.80397e-10	3.43227e-05	-1.83964	-3.80397e-10
51434845	chr12:51434845:A:G	1.35512e-09	-1.95781e-10	-1.30563	5.77815e-05	-1.95781e-10	-1.31878
51435326	chr12:51435326:T:C	8.76558e-09	-1.95781e-10	0.56131	0.000394887	-1.95781e-10	0.603148
51435589	chr12:51435589:G:A	8.09653e-10	-1.82067	-3.80397e-10	3.55215e-05	-1.80531	-3.80397e-10
51435863	chr12:51435863:C:T	3.9446e-09	-1.95781e-10	-0.237174	0.000160722	-1.95781e-10	-0.295774
51436321	chr12:51436321:A:G	1.6999e-09	-1.95781e-10	-1.07895	7.65236e-05	-1.95781e-10	-1.03785
51436626	chr12:51436626:G:T	1.24374e-09	-1.95781e-10	-1.3914	5.3688e-05	-1.95781e-10	-1.39226
51437353	chr12:51437353:A:G	8.69514e-09	-1.95781e-10	0.553242	0.000391644	-1.95781e-10	0.594901
51437438	chr12:51437438:A:G	1.68516e-09	-1.95781e-10	-1.08766	7.59872e-05	-1.95781e-10	-1.04489
51437511	chr12:51437511:C:A	1.04152e-09	-1.56884	-3.80397e-10	4.24229e-05	-1.62776	-3.80397e-10
51437987	chr12:51437987:G:A	4.03502e-10	-1.81495	-0.702144	2.17124e-05	-1.80873	-0.488835
51438055	chr12:51438055:G:A	2.48575e-10	-1.71122	-1.29031	1.11326e-05	-1.74323	-1.22235
51438203	chr12:51438203:A:G	3.63498e-10	-1.81941	-0.802094	1.92425e-05	-1.81394	-0.604386
51439087	chr12:51439087:C:T	3.63593e-10	-1.82459	-0.796653	1.92409e-05	-1.81979	-0.598627
51439969	chr12:51439969:A:G	1.59598e-09	-1.95781e-10	-1.14204	6.9561e-05	-1.95781e-10	-1.13325
51440224	chr12:51440224:G:A	3.82893e-10	-1.18026	-1.38926	1.37268e-05	-1.36585	-1.39026
51440440	chr12:51440440:C:T	4.84771e-09	-1.95781e-10	-0.0310154	0.000198814	-1.95781e-10	-0.0830807
51441476	chr12:51441476:T:C	2.47256e-10	-1.69907	-1.30779	9.78569e-06	-1.77729	-1.31724
51441793	chr12:51441793:G:A	2.95964e-10	-1.49127	-1.33577	1.187e-05	-1.57274	-1.3287
51441958	chr12:51441958:A:C	1.72324e-09	-1.95781e-10	-1.06532	7.76278e-05	-1.95781e-10	-1.02353
51442476	chr12:51442476:C:T	2.48814e-10	-1.69883	-1.30175	1.10888e-05	-1.73235	-1.23717
51442832	chr12:51442832:C:T	5.05612e-10	-1.71522	-0.576286	2.57509e-05	-1.7443	-0.382685
51442839	chr12:51442839:C:T	4.12379e-10	-1.56558	-0.929757	1.66863e-05	-1.64276	-0.918101
51442983	chr12:51442983:C:CA	1.15549e-09	-1.465	-3.80397e-10	4.51702e-05	-1.56501	-3.80397e-10
51444005	chr12:51444005:T:C	4.06405e-10	-1.58191	-0.928021	1.64969e-05	-1.65717	-0.915105
51444030	chr12:51444030:T:C	2.24788e-08	-1.95781e-10	1.50305	0.00217854	-1.95781e-10	2.31096
51444359	chr12:51444359:C:T	3.84778e-10	-1.59912	-0.965491	1.5653e-05	-1.67184	-0.952946
51444718	chr12:51444718:T:C	8.83044e-10	-1.7339	-3.80397e-10	5.10384e-05	-1.44287	-3.80397e-10
51445579	chr12:51445579:C:T	2.04274e-09	-1.95781e-10	-0.895229	9.37018e-05	-1.95781e-10	-0.835334
51445620	chr12:51445620:G:A	1.58077e-09	-1.95781e-10	-1.15161	6.73638e-05	-1.95781e-10	-1.16534
51446067	chr12:51446067:T:C	3.42835e-09	-0.377445	-3.80397e-10	0.000135532	-0.466243	-3.80397e-10
51446547	chr12:51446547:AAAG:A	2.41644e-08	-1.95781e-10	1.57536	0.00237279	-1.95781e-10	2.39637
51446619	chr12:51446619:C:T	2.75651e-08	-1.95781e-10	1.70703	0.00275253	-1.95781e-10	2.54482
51447130	chr12:51447130:G:A	2.47186e-10	-1.70919	-1.29795	9.81119e-06	-1.78391	-1.30802
51447460	chr12:51447460:G:A	2.90005e-10	-1.48936	-1.35802	1.29345e-05	-1.47649	-1.33906
51447479	chr12:51447479:A:C	1.29667e-09	-1.95781e-10	-1.34972	5.61486e-05	-1.95781e-10	-1.34745
51447647	chr12:51447647:G:A	2.77026e-08	-1.95781e-10	1.712	0.00276849	-1.95781e-10	2.55061
51447774	chr12:51447774:T:C	1.25505e-09	-1.95781e-10	-1.38234	5.46909e-05	-1.95781e-10	-1.37375
51447877	chr12:51447877:C:T	6.89566e-09	-1.95781e-10	0.32137	0.000427788	-1.95781e-10	0.683176
51447966	chr12:51447966:G:A	9.22022e-09	-1.95781e-10	0.611876	0.00041515	-1.95781e-10	0.653188
51448189	chr12:51448189:A:C	2.43306e-10	-1.72735	-1.2956	1.08929e-05	-1.75725	-1.23009
51449534	chr12:51449534:C:T	1.7458e-09	-1.95781e-10	-1.05231	7.86515e-05	-1.95781e-10	-1.01042
51449854	chr12:51449854:C:T	3.06531e-10	-1.64328	-1.14868	1.19968e-05	-1.72578	-1.16503
51450067	chr12:51450067:A:G	1.90395e-09	-1.95781e-10	-0.96559	8.3026e-05	-1.95781e-10	-0.956298
51451918	chr12:51451918:T:G	1.5312e-09	-1.95781e-10	-1.18347	6.38533e-05	-1.95781e-10	-1.21886
51452023	chr12:51452023:G:A	8.88084e-09	-1.95781e-10	0.574373	0.000399543	-1.95781e-10	0.61487
51452306	chr12:51452306:G:A	2.59479e-10	-1.62026	-1.33834	1.12704e-05	-1.66649	-1.28678
51452448	chr12:51452448:A:G	2.56425e-09	-1.95781e-10	-0.667858	0.000116498	-1.95781e-10	-0.617577
51452653	chr12:51452653:C:G	2.86956e-08	-1.95781e-10	1.74722	0.00287966	-1.95781e-10	2.58998
51454016	chr12:51454016:C:T	2.85766e-10	-1.82128	-1.04082	1.46157e-05	-1.83525	-0.858105
51454268	chr12:51454268:G:A	1.4533e-09	-1.95781e-10	-1.23569	6.25678e-05	-1.95781e-10	-1.2392
51455324	chr12:51455324:G:A	6.03849e-09	-1.95781e-10	0.188631	0.000368989	-1.95781e-10	0.535316
51455522	chr12:51455522:A:G	3.40635e-08	-1.95781e-10	1.9187	0.00348576	-1.95781e-10	2.78099
51455640	chr12:51455640:G:A	3.93529e-10	-1.15006	-1.39206	1.40537e-05	-1.34028	-1.39228
51456189	chr12:51456189:TGATA:T	6.91989e-10	-0.628707	-1.349	1.784e-05	-1.11813	-1.37587
51456244	chr12:51456244:G:A	4.25647e-10	-1.57238	-0.891286	1.72453e-05	-1.64859	-0.879326
51456900	chr12:51456900:T:A	1.27177e-09	-1.95781e-10	-1.36911	5.55882e-05	-1.95781e-10	-1.35748
51456943	chr12:51456943:A:G	2.67117e-10	-1.65302	-1.27657	1.13551e-05	-1.72766	-1.21812
51457180	chr12:51457180:G:A	9.84432e-10	-1.62521	-3.80397e-10	5.18475e-05	-1.42715	-3.80397e-10
51458727	chr12:51458727:C:T	4.89872e-10	-1.48873	-0.8344	1.95362e-05	-1.58286	-0.820321
51458977	chr12:51458977:G:A	2.53476e-10	-1.64705	-1.33496	1.10527e-05	-1.69058	-1.2822
51459260	chr12:51459260:C:T	6.27695e-09	-1.95781e-10	0.227362	0.000386411	-1.95781e-10	0.581449
51459408	chr12:51459408:C:T	4.93382e-10	-1.49133	-0.824664	1.96842e-05	-1.58504	-0.810592
51459440	chr12:51459440:A:G	2.49745e-10	-1.70155	-1.29529	9.88813e-06	-1.77859	-1.30552
51460076	chr12:51460076:C:G	3.40036e-08	-1.95781e-10	1.91694	0.00347908	-1.95781e-10	2.77907
51460173	chr12:51460173:G:A	1.33187e-09	-1.95781e-10	-1.32294	5.8102e-05	-1.95781e-10	-1.31325
51460391	chr12:51460391:CT:C	2.61352e-10	-1.66858	-1.28283	1.02322e-05	-1.75576	-1.29415
51460794	chr12:51460794:T:C	3.07093e-10	-1.64143	-1.1487	1.20146e-05	-1.72427	-1.16506
51461525	chr12:51461525:T:C	1.13463e-09	-1.48321	-3.80397e-10	4.63419e-05	-1.53941	-3.80397e-10
51461846	chr12:51461846:C:T	4.12834e-09	-1.95781e-10	-0.191647	0.000166723	-1.95781e-10	-0.25912
51461884	chr12:51461884:TTTGA:T	5.96222e-10	-1.6482	-0.478469	2.6916e-05	-1.70198	-0.380747
51461943	chr12:51461943:A:G	4.31644e-10	-1.57067	-0.879007	1.74825e-05	-1.64691	-0.867337
51462004	chr12:51462004:T:C	1.42688e-09	-1.95781e-10	-1.25403	5.72668e-05	-1.95781e-10	-1.32773
51462200	chr12:51462200:G:A	2.49313e-10	-1.69362	-1.30495	1.10957e-05	-1.72743	-1.24146
51462375	chr12:51462375:C:T	9.00615e-10	-1.7142	-3.80397e-10	4.20701e-05	-1.63611	-3.80397e-10
51462443	chr12:51462443:A:G	1.2793e-09	-1.95781e-10	-1.36321	5.53681e-05	-1.95781e-10	-1.36145
51462538	chr12:51462538:A:G	8.84628e-09	-1.95781e-10	0.570474	0.000398201	-1.95781e-10	0.611506
51462695	chr12:51462695:C:A	4.05676e-10	-1.61748	-0.894245	1.65522e-05	-1.68671	-0.882229
51462851	chr12:51462851:T:C	2.45718e-10	-1.71953	-1.29356	1.10035e-05	-1.7501	-1.22714
51462966	chr12:51462966:G:A	3.92844e-09	-1.95781e-10	-0.241281	0.000160404	-1.95781e-10	-0.297755
51463076	chr12:51463076:G:A	3.79102e-10	-1.18717	-1.3923	1.36195e-05	-1.37167	-1.39229
51463480	chr12:51463480:C:T	2.17095e-08	-1.95781e-10	1.46823	0.0020664	-1.95781e-10	2.25811
51464064	chr12:51464064:C:A	4.12206e-08	-1.95781e-10	2.10942	0.00421541	-1.95781e-10	2.97105
51464117	chr12:51464117:AC:A	2.30883e-10	-1.71236	-1.36301	1.00626e-05	-1.74375	-1.32288
51464793	chr12:51464793:G:A	3.92373e-10	-1.65203	-0.893037	1.61323e-05	-1.71493	-0.879695
51464835	chr12:51464835:A:G	9.73015e-10	-1.63688	-3.80397e-10	4.05765e-05	-1.67226	-3.80397e-10
51465057	chr12:51465057:T:C	3.52861e-10	-1.83443	-0.816773	1.86069e-05	-1.8314	-0.620523
51465534	chr12:51465534:C:G	2.41377e-09	-1.95781e-10	-0.728334	0.000111585	-1.95781e-10	-0.660664
51466166	chr12:51466166:G:T	3.97764e-10	-1.66141	-0.870006	1.6383e-05	-1.72233	-0.85688
51466535	chr12:51466535:CTTAAA:C	3.54707e-10	-1.26532	-1.38066	1.2925e-05	-1.43764	-1.37865
51466806	chr12:51466806:A:T	3.8369e-10	-1.6624	-0.90504	1.57947e-05	-1.72326	-0.892516
51467666	chr12:51467666:A:G	5.72993e-10	-1.72784	-0.438561	2.04698e-05	-1.81265	-0.543851
51467728	chr12:51467728:A:G	8.89415e-10	-1.72671	-3.80397e-10	3.85536e-05	-1.7234	-3.80397e-10
51467771	chr12:51467771:CTTAAT:C	3.45328e-09	-1.95781e-10	-0.370198	0.000141168	-1.95781e-10	-0.4255
51468865	chr12:51468865:C:G	1.24309e-09	-1.95781e-10	-1.39192	5.42208e-05	-1.95781e-10	-1.38239
51468874	chr12:51468874:C:G	5.45334e-09	-1.95781e-10	0.0867063	0.000261302	-1.95781e-10	0.190225
51468876	chr12:51468876:C:T	1.76147e-09	-1.04337	-3.80397e-10	5.63203e-05	-1.3444	-3.80397e-10
51469174	chr12:51469174:C:A	3.41543e-08	-1.95781e-10	1.92137	0.00349607	-1.95781e-10	2.78394
51469544	chr12:51469544:A:G	3.00567e-10	-1.66435	-1.14726	1.18133e-05	-1.7426	-1.16363
51469653	chr12:51469653:C:G	8.06741e-09	-1.95781e-10	0.47831	0.000509186	-1.95781e-10	0.857361
51469759	chr12:51469759:C:T	6.4352e-09	-1.95781e-10	0.25226	0.000398481	-1.95781e-10	0.612209
51469859	chr12:51469859:T:C	2.55528e-10	-1.69704	-1.27691	1.00708e-05	-1.77743	-1.28838
51470848	chr12:51470848:C:T	2.95112e-08	-1.95781e-10	1.77525	0.00297216	-1.95781e-10	2.62159
51470957	chr12:51470957:T:C	6.60795e-09	-1.95781e-10	0.278751	0.000408235	-1.95781e-10	0.636391
51471153	chr12:51471153:G:C	6.92734e-09	-1.95781e-10	0.325954	0.000430213	-1.95781e-10	0.688828
51471255	chr12:51471255:A:G	9.26228e-09	-1.95781e-10	0.616427	0.000416584	-1.95781e-10	0.656638
51472169	chr12:51472169:C:T	5.24545e-09	-1.95781e-10	0.0478378	0.000214474	-1.95781e-10	-0.00726204
51472319	chr12:51472319:C:T	4.34618e-10	-1.71446	-0.72835	1.50387e-05	-1.80621	-0.858615
51472621	chr12:51472621:C:T	2.40989e-10	-1.70335	-1.32918	1.06016e-05	-1.73953	-1.27492
51472622	chr12:51472622:A:G	2.31457e-10	-1.76965	-1.30323	1.04099e-05	-1.79299	-1.2397
51472640	chr12:51472640:G:A	2.28421e-10	-1.7794	-1.30669	1.02746e-05	-1.80121	-1.24457
51472911	chr12:51472911:T:A	3.40824e-08	-1.95781e-10	1.91926	0.00348835	-1.95781e-10	2.78173
51473114	chr12:51473114:GATTTTGATAAATGTATAATGACATGT:G	2.9012e-08	-1.95781e-10	1.75819	0.00286391	-1.95781e-10	2.58449
51473700	chr12:51473700:A:C	1.87989e-09	-1.95781e-10	-0.97831	8.19862e-05	-1.95781e-10	-0.968901
51475314	chr12:51475314:G:A	2.37935e-10	-1.71459	-1.33069	1.04847e-05	-1.74929	-1.27624
51475748	chr12:51475748:T:C	2.75206e-08	-1.95781e-10	1.70541	0.00269172	-1.95781e-10	2.52248
51476202	chr12:51476202:C:T	5.37263e-09	-1.95781e-10	0.0717945	0.000219779	-1.95781e-10	0.0171715
51477001	chr12:51477001:G:A	1.32474e-09	-1.95781e-10	-1.32831	5.86004e-05	-1.95781e-10	-1.30471
51477521	chr12:51477521:A:G	1.24452e-09	-1.95781e-10	-1.39078	5.49626e-05	-1.95781e-10	-1.3688
51477788	chr12:51477788:C:T	7.99651e-10	-1.8331	-3.80397e-10	3.43651e-05	-1.83841	-3.80397e-10
51477845	chr12:51477845:A:G	4.47459e-10	-1.70456	-0.709131	2.22095e-05	-1.739	-0.535933
51478071	chr12:51478071:C:T	4.81993e-09	-1.95781e-10	-0.0367636	0.000197726	-1.95781e-10	-0.0885712
51478098	chr12:51478098:AC:A	1.98436e-08	-1.95781e-10	1.37836	0.00176731	-1.95781e-10	2.10177
51478154	chr12:51478154:A:G	6.71429e-09	-1.95781e-10	0.294716	0.000414298	-1.95781e-10	0.651133
51478159	chr12:51478159:C:T	2.70876e-09	-1.95781e-10	-0.613031	0.000123183	-1.95781e-10	-0.561782
51478453	chr12:51478453:A:T	4.44571e-10	-1.71824	-0.70193	2.21352e-05	-1.75007	-0.528215
51478492	chr12:51478492:A:G	2.34866e-10	-1.7235	-1.33476	1.03398e-05	-1.75678	-1.28267
51478583	chr12:51478583:T:TCTGTAA	1.25078e-09	-1.95781e-10	-1.38576	5.43992e-05	-1.95781e-10	-1.3791
51478646	chr12:51478646:C:T	4.33449e-10	-1.72207	-0.723438	2.15618e-05	-1.75338	-0.551149
51478761	chr12:51478761:C:T	3.26685e-10	-1.80946	-0.918827	1.69093e-05	-1.80473	-0.74286
51478795	chr12:51478795:A:G	4.62847e-10	-1.58797	-0.791917	1.87667e-05	-1.6662	-0.777165
51479256	chr12:51479256:T:C	1.02022e-09	-1.58951	-3.80397e-10	3.99016e-05	-1.68904	-3.80397e-10
51479410	chr12:51479410:T:G	2.49591e-10	-1.70804	-1.28941	9.89544e-06	-1.78288	-1.30049
51479530	chr12:51479530:T:TA	5.10888e-09	-1.95781e-10	0.0214583	0.00020519	-1.95781e-10	-0.0515153
51479784	chr12:51479784:A:G	8.63267e-09	-1.95781e-10	0.546031	0.000387947	-1.95781e-10	0.585417
51480130	chr12:51480130:G:A	2.74552e-09	-1.95781e-10	-0.599551	0.00011167	-1.95781e-10	-0.659906
51480270	chr12:51480270:C:T	4.45501e-10	-1.05546	-1.36262	1.42381e-05	-1.39486	-1.32467
51480369	chr12:51480369:G:A	2.51445e-10	-1.70362	-1.28643	9.95063e-06	-1.7804	-1.29741
51480372	chr12:51480372:G:T	2.89829e-10	-1.74374	-1.10425	1.37673e-05	-1.80969	-0.943468
51480889	chr12:51480889:G:A	7.12905e-09	-1.95781e-10	0.354655	0.00044396	-1.95781e-10	0.720282
51481463	chr12:51481463:G:A	2.51008e-10	-1.67956	-1.31224	9.8716e-06	-1.76395	-1.32184
51481729	chr12:51481729:G:A	4.57206e-10	-1.56285	-0.829295	1.84455e-05	-1.64583	-0.814805
51481916	chr12:51481916:C:T	2.17593e-10	-1.75702	-1.37764	8.85699e-06	-1.81386	-1.38038
51482225	chr12:51482225:G:A	9.50776e-10	-1.66	-3.80397e-10	3.97283e-05	-1.69339	-3.80397e-10
51482824	chr12:51482824:A:G	1.84876e-09	-1.95781e-10	-0.995006	8.03064e-05	-1.95781e-10	-0.989602
51482848	chr12:51482848:A:C	4.5241e-09	-1.95781e-10	-0.100105	0.000185552	-1.95781e-10	-0.152115
51483035	chr12:51483035:C:T	3.72114e-10	-1.52059	-1.07748	1.501e-05	-1.60336	-1.06337
51483883	chr12:51483883:C:T	4.58925e-09	-1.95781e-10	-0.0858052	0.000186641	-1.95781e-10	-0.146264
51483985	chr12:51483985:G:A	4.67266e-09	-1.95781e-10	-0.0677951	0.00019048	-1.95781e-10	-0.125902
51484117	chr12:51484117:G:GGGA	4.19923e-09	-1.95781e-10	-0.17462	0.00017138	-1.95781e-10	-0.231566
51484211	chr12:51484211:G:T	9.45983e-10	-1.66505	-3.80397e-10	3.45342e-05	-1.8335	-3.80397e-10
51484654	chr12:51484654:GCTCTCA:G	3.00529e-09	-1.95781e-10	-0.50915	0.000116034	-1.95781e-10	-0.62157
51484915	chr12:51484915:G:A	9.29895e-10	-1.68221	-3.80397e-10	3.9486e-05	-1.6995	-3.80397e-10
51484976	chr12:51484976:G:A	9.16233e-10	-1.69701	-3.80397e-10	3.89376e-05	-1.71349	-3.80397e-10
51485018	chr12:51485018:G:A	8.13896e-10	-1.81545	-3.80397e-10	3.43451e-05	-1.83899	-3.80397e-10
51485047	chr12:51485047:A:G	2.31594e-10	-1.69377	-1.37852	9.33253e-06	-1.75254	-1.38941
51485146	chr12:51485146:G:A	2.33761e-09	-1.95781e-10	-0.760395	9.41154e-05	-1.95781e-10	-0.830929
51485392	chr12:51485392:TGCAAATAGACTG:T	2.52215e-09	-1.95781e-10	-0.68441	0.000114947	-1.95781e-10	-0.630983
51486042	chr12:51486042:G:T	2.72457e-10	-1.59815	-1.31165	1.04574e-05	-1.70706	-1.32108
51486309	chr12:51486309:A:G	2.78248e-10	-1.50785	-1.38092	1.06224e-05	-1.62389	-1.3886
51486314	chr12:51486314:T:G	1.29777e-09	-1.95781e-10	-1.34887	5.56776e-05	-1.95781e-10	-1.35587
51486588	chr12:51486588:A:G	3.8617e-09	-1.95781e-10	-0.258416	0.00015933	-1.95781e-10	-0.304472
51486661	chr12:51486661:T:A	2.68048e-10	-1.63165	-1.29446	1.03696e-05	-1.73169	-1.30488
51486739	chr12:51486739:C:T	2.3923e-10	-1.70337	-1.33649	1.04951e-05	-1.73893	-1.28561
51487043	chr12:51487043:C:T	4.96419e-10	-0.972452	-1.33741	1.39138e-05	-1.37521	-1.36736
51487388	chr12:51487388:CAT:C	8.21769e-10	-1.80582	-3.80397e-10	3.43518e-05	-1.8388	-3.80397e-10
51487598	chr12:51487598:A:G	4.38001e-09	-1.95781e-10	-0.132471	0.000179026	-1.95781e-10	-0.187921
51487941	chr12:51487941:T:C	2.40239e-10	-1.70295	-1.33269	1.05411e-05	-1.7394	-1.28078
51488028	chr12:51488028:A:T	9.15822e-10	-1.69746	-3.80397e-10	3.84944e-05	-1.72494	-3.80397e-10
51488469	chr12:51488469:G:A	2.66657e-10	-1.61887	-1.31245	1.09819e-05	-1.67954	-1.29966
51489006	chr12:51489006:T:G	4.34647e-09	-1.95781e-10	-0.140159	0.000177476	-1.95781e-10	-0.196618
51490433	chr12:51490433:C:G	4.16872e-10	-1.59093	-0.893567	1.69637e-05	-1.66878	-0.875598
51490858	chr12:51490858:A:G	4.33073e-09	-1.95781e-10	-0.143785	0.000176845	-1.95781e-10	-0.200177
51491034	chr12:51491034:A:G	3.04192e-10	-1.8257	-0.973919	1.55389e-05	-1.82115	-0.81095
51491037	chr12:51491037:G:A	4.23672e-10	-1.57799	-0.89033	1.72205e-05	-1.65799	-0.871364
51491098	chr12:51491098:A:G	1.2829e-09	-1.95781e-10	-1.3604	5.58667e-05	-1.95781e-10	-1.35248
51491233	chr12:51491233:A:T	3.4174e-09	-1.95781e-10	-0.380644	0.000148499	-1.95781e-10	-0.374871
51491346	chr12:51491346:G:A	5.69532e-09	-1.95781e-10	0.130123	0.000348021	-1.95781e-10	0.47681
51491643	chr12:51491643:T:A	1.70117e-09	-1.0782	-3.80397e-10	6.76344e-05	-1.16133	-3.80397e-10
51492426	chr12:51492426:A:G	4.22981e-10	-1.57591	-0.894043	1.72374e-05	-1.65179	-0.876585
51492523	chr12:51492523:C:T	5.14559e-09	-1.95781e-10	0.0286174	0.000206689	-1.95781e-10	-0.0442385
51492712	chr12:51492712:G:T	5.7581e-09	-1.95781e-10	0.141085	0.000352043	-1.95781e-10	0.488303
51492738	chr12:51492738:A:G	8.84143e-10	-1.73266	-3.80397e-10	3.73139e-05	-1.75609	-3.80397e-10
51493543	chr12:51493543:T:C	1.30998e-09	-1.95781e-10	-1.33951	5.61178e-05	-1.95781e-10	-1.348
51493944	chr12:51493944:A:G	1.33947e-09	-1.95781e-10	-1.31725	5.92973e-05	-1.95781e-10	-1.29289
51494977	chr12:51494977:C:T	6.18427e-09	-1.95781e-10	0.212486	0.000380672	-1.95781e-10	0.566486
51495214	chr12:51495214:G:T	4.46413e-10	-1.5499	-0.866137	1.81542e-05	-1.62992	-0.846628
51495629	chr12:51495629:C:G	2.93484e-10	-1.73834	-1.09711	1.39104e-05	-1.80901	-0.933799
51495773	chr12:51495773:C:T	1.68392e-09	-1.95781e-10	-1.0884	7.17701e-05	-1.95781e-10	-1.10198
51495827	chr12:51495827:C:T	1.79622e-08	-1.95781e-10	1.27875	0.00165055	-1.95781e-10	2.03341
51495856	chr12:51495856:C:T	1.01962e-08	-1.95781e-10	0.712497	0.000460348	-1.95781e-10	0.756532
51496423	chr12:51496423:G:A	4.47778e-09	-0.110395	-3.80397e-10	0.00015444	-0.335647	-3.80397e-10
51496861	chr12:51496861:T:C	2.61576e-08	-1.95781e-10	1.65462	0.00258469	-1.95781e-10	2.48191
51496937	chr12:51496937:G:A	4.46574e-10	-1.53712	-0.878554	1.80996e-05	-1.61906	-0.8605
51497176	chr12:51497176:T:C	3.26466e-09	-1.95781e-10	-0.426366	0.000155615	-1.95781e-10	-0.328069
51497568	chr12:51497568:C:T	3.01139e-10	-1.82429	-0.985413	1.5469e-05	-1.81763	-0.818983
51497801	chr12:51497801:G:C	2.78916e-09	-1.95781e-10	-0.583783	0.000127437	-1.95781e-10	-0.527829
51498039	chr12:51498039:T:C	2.69702e-10	-1.58094	-1.33902	1.1019e-05	-1.647	-1.32883
51498246	chr12:51498246:A:G	1.24509e-09	-1.95781e-10	-1.39032	5.37017e-05	-1.95781e-10	-1.39201
51498258	chr12:51498258:A:G	2.50363e-10	-1.65281	-1.34156	1.09124e-05	-1.69245	-1.2931
51498709	chr12:51498709:C:T	1.53498e-09	-1.95781e-10	-1.18101	6.61222e-05	-1.95781e-10	-1.18395
51498850	chr12:51498850:A:C	1.92991e-09	-1.95781e-10	-0.952047	7.72878e-05	-1.95781e-10	-1.02792
51499318	chr12:51499318:T:C	2.95196e-10	-1.56848	-1.26116	1.11006e-05	-1.69404	-1.27442
51500263	chr12:51500263:A:G	1.24931e-09	-1.95781e-10	-1.38693	5.38574e-05	-1.95781e-10	-1.38911
51500413	chr12:51500413:CTA:C	9.12224e-10	-1.70139	-3.80397e-10	3.84547e-05	-1.72597	-3.80397e-10
51501071	chr12:51501071:C:T	1.52119e-09	-1.95781e-10	-1.19003	6.85943e-05	-1.95781e-10	-1.14724
51501129	chr12:51501129:A:G	2.60265e-10	-1.61724	-1.33834	1.13204e-05	-1.65999	-1.28886
51501348	chr12:51501348:A:G	2.4365e-09	-1.95781e-10	-0.718962	0.000110836	-1.95781e-10	-0.667399
51502048	chr12:51502048:A:G	4.22668e-10	-1.56466	-0.906029	1.72017e-05	-1.6425	-0.887942
51502098	chr12:51502098:C:T	4.58549e-10	-1.12032	-1.26889	1.65271e-05	-1.30843	-1.26202
51502164	chr12:51502164:A:T	1.93513e-09	-1.95781e-10	-0.949347	0.000107632	-1.95781e-10	-0.696731
51502187	chr12:51502187:A:T	2.6066e-08	-1.95781e-10	1.65111	0.00257878	-1.95781e-10	2.47962
51502334	chr12:51502334:C:T	1.2596e-09	-1.95781e-10	-1.37873	5.48638e-05	-1.95781e-10	-1.3706
51502354	chr12:51502354:G:T	4.3345e-09	-1.95781e-10	-0.142917	0.000176937	-1.95781e-10	-0.199659
51502485	chr12:51502485:C:T	1.24441e-09	-1.95781e-10	-1.39086	5.36888e-05	-1.95781e-10	-1.39225
51502584	chr12:51502584:G:C	4.02132e-09	-1.95781e-10	-0.217913	0.000163955	-1.95781e-10	-0.275861
51502636	chr12:51502636:G:T	4.61805e-10	-1.48051	-0.901621	1.86101e-05	-1.57029	-0.881464
51502773	chr12:51502773:C:T	5.19366e-09	0.0379161	-3.80397e-10	0.000183128	-0.165264	-3.80397e-10
51502865	chr12:51502865:GTC:G	4.72756e-09	-1.95781e-10	-0.0561132	0.000192171	-1.95781e-10	-0.117068
51502881	chr12:51502881:A:G	3.97705e-10	-1.43414	-1.09743	1.48628e-05	-1.58257	-1.09402
51503040	chr12:51503040:C:T	2.4847e-10	-1.658	-1.34395	1.02551e-05	-1.7136	-1.33408
51503223	chr12:51503223:T:A	9.57698e-10	-1.65274	-3.80397e-10	3.98077e-05	-1.69139	-3.80397e-10
51503229	chr12:51503229:T:A	4.56099e-10	-1.15614	-1.23843	1.64305e-05	-1.34611	-1.2302
51503588	chr12:51503588:A:G	8.16043e-10	-1.81281	-3.80397e-10	3.56407e-05	-1.80196	-3.80397e-10
51503852	chr12:51503852:T:C	4.28046e-09	-1.95781e-10	-0.155462	0.000174746	-1.95781e-10	-0.212119
51504324	chr12:51504324:G:A	4.12839e-10	-1.58467	-0.90955	1.68307e-05	-1.65943	-0.892818
51504495	chr12:51504495:T:A	1.2956e-09	-1.95781e-10	-1.35055	5.56442e-05	-1.95781e-10	-1.35647
51504728	chr12:51504728:T:G	5.68613e-09	-1.95781e-10	0.128507	0.000347104	-1.95781e-10	0.474172
51504922	chr12:51504922:A:G	3.14199e-10	-1.79782	-0.969434	1.62366e-05	-1.78984	-0.798349
51505217	chr12:51505217:A:C	1.13908e-09	-1.4793	-3.80397e-10	4.69003e-05	-1.52743	-3.80397e-10
51505984	chr12:51505984:C:T	2.02439e-09	-1.95781e-10	-0.904253	0.000111396	-1.95781e-10	-0.662363
51506704	chr12:51506704:G:A	7.42781e-09	-1.95781e-10	0.395708	0.000334303	-1.95781e-10	0.436595
51507272	chr12:51507272:G:A	1.24272e-09	-1.95781e-10	-1.39222	5.37631e-05	-1.95781e-10	-1.39086
51507606	chr12:51507606:A:G	2.5509e-10	-1.65226	-1.3234	1.11971e-05	-1.69225	-1.26755
51507651	chr12:51507651:A:T	1.29084e-09	-1.95781e-10	-1.35423	5.55195e-05	-1.95781e-10	-1.35872
51507914	chr12:51507914:G:C	5.98584e-10	-1.1697	-0.953007	2.16545e-05	-1.35277	-0.947469
51508211	chr12:51508211:T:C	3.01608e-10	-1.53667	-1.27148	1.12436e-05	-1.67153	-1.28412
51508414	chr12:51508414:C:T	5.11236e-09	-1.95781e-10	0.0221393	0.000244453	-1.95781e-10	0.123571
51508440	chr12:51508440:AG:A	3.18741e-10	-1.79001	-0.962893	1.65072e-05	-1.7808	-0.790857
51508465	chr12:51508465:C:T	2.55479e-10	-1.59226	-1.38188	1.0403e-05	-1.65553	-1.37782
51509632	chr12:51509632:T:C	2.82653e-09	-1.95781e-10	-0.570472	0.000128661	-1.95781e-10	-0.518269
51509831	chr12:51509831:A:T	1.0742e-08	-1.95781e-10	0.764639	0.000484089	-1.95781e-10	0.806818
51509896	chr12:51509896:G:A	4.29452e-09	-1.95781e-10	-0.152182	0.000175296	-1.95781e-10	-0.208975
51509953	chr12:51509953:G:A	1.24576e-09	-1.95781e-10	-1.38978	5.40688e-05	-1.95781e-10	-1.38519
51509954	chr12:51509954:A:T	1.2458e-09	-1.95781e-10	-1.38975	5.40716e-05	-1.95781e-10	-1.38514
51509979	chr12:51509979:G:A	1.51453e-09	-1.95781e-10	-1.19442	6.30219e-05	-1.95781e-10	-1.23197
51510076	chr12:51510076:C:G	4.56596e-10	-1.1209	-1.27258	1.63716e-05	-1.31523	-1.26468
51510152	chr12:51510152:C:T	1.39872e-09	-1.27396	-3.80397e-10	5.10506e-05	-1.44263	-3.80397e-10
51510232	chr12:51510232:C:CTGGCTA	1.2543e-09	-1.95781e-10	-1.38294	5.46091e-05	-1.95781e-10	-1.37525
51511032	chr12:51511032:C:T	4.1488e-10	-1.56586	-0.923432	1.68367e-05	-1.64392	-0.907965
51511075	chr12:51511075:T:C	3.40405e-10	-1.40145	-1.28569	1.23407e-05	-1.56557	-1.29697
51511824	chr12:51511824:C:T	1.93093e-09	-1.95781e-10	-0.951519	0.000107426	-1.95781e-10	-0.698646
51512261	chr12:51512261:G:A	4.49747e-10	-1.54507	-0.863521	1.82545e-05	-1.62628	-0.844756
51512565	chr12:51512565:C:A	2.66871e-10	-1.60444	-1.32607	1.02578e-05	-1.71193	-1.33548
51513400	chr12:51513400:T:C	2.6452e-10	-1.62863	-1.31073	1.16132e-05	-1.67151	-1.2518
51513414	chr12:51513414:G:A	4.53294e-10	-1.53517	-0.86557	1.83379e-05	-1.61786	-0.84862
51513643	chr12:51513643:T:C	4.73219e-09	-1.95781e-10	-0.055135	0.000191837	-1.95781e-10	-0.118805
51513896	chr12:51513896:C:A	4.75404e-09	-1.95781e-10	-0.0505275	0.000193028	-1.95781e-10	-0.112617
51514098	chr12:51514098:A:G	1.45956e-09	-1.95781e-10	-1.23139	6.66979e-05	-1.95781e-10	-1.17528
51514820	chr12:51514820:G:A	5.39472e-10	-1.11137	-1.11532	1.93298e-05	-1.30736	-1.10644
51514912	chr12:51514912:G:A	1.24906e-09	-1.95781e-10	-1.38713	5.43112e-05	-1.95781e-10	-1.38072
51515055	chr12:51515055:C:T	5.13969e-09	-1.95781e-10	0.0274693	0.000200425	-1.95781e-10	-0.0750127
51516205	chr12:51516205:G:A	5.25958e-09	-1.95781e-10	0.0505283	0.000213179	-1.95781e-10	-0.0133192
51516287	chr12:51516287:G:A	2.66784e-10	-1.61871	-1.31213	1.09921e-05	-1.67878	-1.29949
51516644	chr12:51516644:G:A	3.50639e-09	-1.95781e-10	-0.354937	0.000145104	-1.95781e-10	-0.398001
51516867	chr12:51516867:T:C	5.68623e-09	0.128524	-3.80397e-10	0.000284751	0.276165	-3.80397e-10
51517025	chr12:51517025:G:A	4.22556e-10	-1.67639	-0.794564	2.05432e-05	-1.71106	-0.641858
51517094	chr12:51517094:C:T	4.02864e-10	-1.60201	-0.916671	1.65e-05	-1.67776	-0.894328
51517376	chr12:51517376:C:T	4.08201e-10	-1.5933	-0.912214	1.66851e-05	-1.67138	-0.889552
51517690	chr12:51517690:A:G	2.72731e-10	-1.64103	-1.26776	1.0482e-05	-1.74548	-1.28031
51517920	chr12:51517920:T:G	3.2315e-10	-1.46104	-1.27812	1.29209e-05	-1.5473	-1.2693
51518278	chr12:51518278:G:A	2.418e-10	-1.70602	-1.32315	1.06367e-05	-1.78995	-1.22119
51518627	chr12:51518627:G:A	9.81615e-10	-1.62808	-3.80397e-10	3.88041e-05	-1.71693	-3.80397e-10
51518702	chr12:51518702:A:G	8.64576e-09	-1.95781e-10	0.547547	0.000392362	-1.95781e-10	0.596733
51520271	chr12:51520271:A:G	7.04764e-10	-1.11148	-0.847931	2.5192e-05	-1.30206	-0.846866
51520296	chr12:51520296:G:C	3.3225e-08	-1.95781e-10	1.89378	0.00338612	-1.95781e-10	2.75199
51520357	chr12:51520357:G:A	4.4774e-09	-0.110481	-3.80397e-10	0.000154252	-0.336863	-3.80397e-10
51520365	chr12:51520365:GA:G	3.24851e-10	-1.61562	-1.11829	1.26368e-05	-1.70318	-1.13565
51520680	chr12:51520680:G:A	3.11159e-10	-1.62814	-1.14883	1.21509e-05	-1.71288	-1.16517
51520921	chr12:51520921:G:A	2.80237e-08	-1.95781e-10	1.72353	0.00280327	-1.95781e-10	2.56309
51521154	chr12:51521154:C:T	1.72991e-09	-1.95781e-10	-1.06145	7.53896e-05	-1.95781e-10	-1.05278
51521559	chr12:51521559:T:G	8.18854e-10	-1.80937	-3.80397e-10	4.56895e-05	-1.55358	-3.80397e-10
51521976	chr12:51521976:A:G	3.43318e-09	-1.95781e-10	-0.376037	0.000142435	-1.95781e-10	-0.416565
51522056	chr12:51522056:C:T	1.08988e-09	-1.52346	-3.80397e-10	4.15071e-05	-1.64959	-3.80397e-10
51522802	chr12:51522802:T:C	2.68435e-10	-1.62835	-1.29631	1.02749e-05	-1.73655	-1.30919
51523066	chr12:51523066:C:G	3.45561e-09	-1.95781e-10	-0.369522	0.000143347	-1.95781e-10	-0.410182
51523359	chr12:51523359:G:T	1.51937e-09	-1.95781e-10	-1.19123	6.41634e-05	-1.95781e-10	-1.21402
51523668	chr12:51523668:G:A	9.08507e-10	-1.70548	-3.80397e-10	3.50596e-05	-1.8184	-3.80397e-10
51523816	chr12:51523816:G:A	1.33845e-09	-1.95781e-10	-1.31801	5.93917e-05	-1.95781e-10	-1.2913
51524363	chr12:51524363:A:C	1.53533e-09	-1.95781e-10	-1.18078	6.9312e-05	-1.95781e-10	-1.13683
51524858	chr12:51524858:T:C	2.74744e-10	-1.51777	-1.38367	1.09592e-05	-1.607	-1.37427
51524925	chr12:51524925:A:G	1.63371e-09	-1.95781e-10	-1.11867	6.66558e-05	-1.95781e-10	-1.17591
51525035	chr12:51525035:G:A	3.15935e-10	-1.62565	-1.13609	1.44592e-05	-1.7375	-0.966618
51525203	chr12:51525203:G:A	8.56203e-10	-1.76477	-3.80397e-10	4.694e-05	-1.52658	-3.80397e-10
51525417	chr12:51525417:G:C	4.2005e-10	-1.2675	-1.20941	1.44453e-05	-1.52528	-1.17981
51525423	chr12:51525423:C:T	4.08026e-08	-1.95781e-10	2.09922	0.00415598	-1.95781e-10	2.95685
51525424	chr12:51525424:G:A	1.09444e-09	-1.51928	-3.80397e-10	5.32573e-05	-1.40032	-3.80397e-10
51525554	chr12:51525554:T:G	2.34547e-09	-1.95781e-10	-0.757038	0.000106138	-1.95781e-10	-0.71071
51525877	chr12:51525877:T:C	1.54247e-09	-1.95781e-10	-1.17614	6.79202e-05	-1.95781e-10	-1.15712
51526025	chr12:51526025:G:A	1.28041e-09	-1.95781e-10	-1.36234	5.50654e-05	-1.95781e-10	-1.36693
51526067	chr12:51526067:C:T	4.07931e-08	-1.95781e-10	2.09899	0.00413042	-1.95781e-10	2.95068
51526296	chr12:51526296:C:G	4.22754e-08	-1.95781e-10	2.13468	0.00429815	-1.95781e-10	2.99049
51526332	chr12:51526332:T:G	4.29389e-08	-1.95781e-10	2.15025	0.00437359	-1.95781e-10	3.00789
51526480	chr12:51526480:G:A	2.60608e-10	-1.69493	-1.25933	1.03896e-05	-1.80444	-1.23021
51526856	chr12:51526856:G:A	2.04801e-10	-1.80549	-1.38975	8.59785e-06	-1.83982	-1.38412
51527426	chr12:51527426:T:A	2.26614e-10	-1.70222	-1.39181	8.82845e-06	-1.80847	-1.389
51528556	chr12:51528556:G:A	1.11229e-09	-1.5031	-3.80397e-10	4.5944e-05	-1.54803	-3.80397e-10
51528696	chr12:51528696:T:C	2.41036e-10	-1.66168	-1.37065	9.21198e-06	-1.77719	-1.37776
51528992	chr12:51528992:C:T	1.2603e-09	-1.95781e-10	-1.37817	5.4301e-05	-1.95781e-10	-1.38091
51529531	chr12:51529531:GA:G	1.35329e-09	-1.95781e-10	-1.30699	5.87968e-05	-1.95781e-10	-1.30136
51530246	chr12:51530246:T:C	1.99151e-10	-1.83982	-1.3834	8.60459e-06	-1.8318	-1.39136
51530296	chr12:51530296:A:G	2.60236e-10	-1.67358	-1.28211	9.61584e-06	-1.79625	-1.31579
51530341	chr12:51530341:C:A	1.31709e-09	-1.95781e-10	-1.3341	5.75053e-05	-1.95781e-10	-1.32357
51530385	chr12:51530385:T:G	2.03026e-10	-1.83987	-1.36408	8.64431e-06	-1.83365	-1.3849
51530540	chr12:51530540:A:G	4.33364e-10	-1.60126	-0.844443	1.91889e-05	-1.65308	-0.768033
51530647	chr12:51530647:G:A	5.43884e-09	0.0840439	-3.80397e-10	0.000141259	-0.424853	-3.80397e-10
51531490	chr12:51531490:T:A	1.70684e-09	-1.95781e-10	-1.07488	6.99763e-05	-1.95781e-10	-1.12729
51531521	chr12:51531521:T:C	8.73035e-10	-1.0141	-0.731203	3.02478e-05	-1.33669	-0.629338
51531760	chr12:51531760:T:C	6.18126e-10	-1.06455	-1.02603	2.13303e-05	-1.38983	-0.925489
51531941	chr12:51531941:GAGGTGGCACCAGGGC:G	1.09014e-07	-1.95781e-10	3.08195	0.0119583	-1.95781e-10	4.01373
51532267	chr12:51532267:C:T	3.65087e-08	-1.95781e-10	1.98803	0.00333884	-1.95781e-10	2.73793
51532509	chr12:51532509:T:C	3.7677e-09	-1.95781e-10	-0.283057	0.000162074	-1.95781e-10	-0.287397
51532597	chr12:51532597:G:A	5.27063e-09	-1.95781e-10	0.0526278	0.000220408	-1.95781e-10	0.0200276
51532620	chr12:51532620:A:G	1.27106e-09	-1.95781e-10	-1.36967	5.54465e-05	-1.95781e-10	-1.36003
51532924	chr12:51532924:A:G	2.57614e-08	-1.95781e-10	1.63935	0.00235818	-1.95781e-10	2.3902
51533090	chr12:51533090:A:T	1.57677e-09	-1.95781e-10	-1.15414	6.85259e-05	-1.95781e-10	-1.14824
51533154	chr12:51533154:A:G	3.901e-08	-1.95781e-10	2.0543	0.00362631	-1.95781e-10	2.82052
51533956	chr12:51533956:T:G	9.4038e-10	-1.67099	-3.80397e-10	4.12636e-05	-1.65547	-3.80397e-10
51534052	chr12:51534052:T:C	5.19398e-09	0.0379771	-3.80397e-10	0.000177949	-0.193954	-3.80397e-10
51534731	chr12:51534731:G:C	1.46467e-09	-1.95781e-10	-1.22789	6.66255e-05	-1.95781e-10	-1.17636
51534741	chr12:51534741:G:A	3.13435e-09	-1.95781e-10	-0.467101	0.00013101	-1.95781e-10	-0.500177
51534896	chr12:51534896:C:T	3.52701e-09	-1.95781e-10	-0.349072	0.000147117	-1.95781e-10	-0.384224
51535088	chr12:51535088:G:T	1.44835e-09	-1.95781e-10	-1.2391	6.30655e-05	-1.95781e-10	-1.23128
51535494	chr12:51535494:C:T	1.24556e-09	-1.95781e-10	-1.38994	5.39221e-05	-1.95781e-10	-1.38791
51536011	chr12:51536011:A:G	4.15612e-09	-1.95781e-10	-0.184941	0.000163792	-1.95781e-10	-0.276856
51536644	chr12:51536644:A:G	2.40477e-10	-1.65658	-1.37808	9.79991e-06	-1.73206	-1.36102
51536745	chr12:51536745:A:G	2.5892e-10	-1.63919	-1.32157	1.17676e-05	-1.60948	-1.30062
51536956	chr12:51536956:G:A	1.24456e-09	-1.95781e-10	-1.39074	5.38139e-05	-1.95781e-10	-1.38992
51537019	chr12:51537019:C:T	1.48921e-09	-1.95781e-10	-1.21128	6.32593e-05	-1.95781e-10	-1.22821
51537106	chr12:51537106:C:T	2.88167e-09	-1.95781e-10	-0.551153	0.000132532	-1.95781e-10	-0.488629
51537242	chr12:51537242:CA:C	4.84944e-09	-1.95781e-10	-0.0306589	0.000193126	-1.95781e-10	-0.11211
51537631	chr12:51537631:C:T	1.24531e-09	-1.95781e-10	-1.39014	5.38943e-05	-1.95781e-10	-1.38843
51537719	chr12:51537719:C:T	7.95692e-10	-1.83807	-3.80397e-10	3.45494e-05	-1.83306	-3.80397e-10
51537738	chr12:51537738:G:A	1.30248e-09	-1.95781e-10	-1.34525	5.52859e-05	-1.95781e-10	-1.36293
51537943	chr12:51537943:G:A	1.28401e-09	-1.95781e-10	-1.35954	5.57842e-05	-1.95781e-10	-1.35396
51538509	chr12:51538509:T:C	3.18536e-08	-1.95781e-10	1.85163	0.00272921	-1.95781e-10	2.53632
51538713	chr12:51538713:C:T	3.97972e-09	-1.95781e-10	-0.22831	0.000165015	-1.95781e-10	-0.269417
51538774	chr12:51538774:G:A	1.3327e-09	-1.95781e-10	-1.32231	5.75151e-05	-1.95781e-10	-1.3234
51538805	chr12:51538805:C:T	7.9918e-10	-1.83369	-3.80397e-10	3.48825e-05	-1.82347	-3.80397e-10
51538840	chr12:51538840:G:A	3.73188e-09	-1.95781e-10	-0.292611	0.000187556	-1.95781e-10	-0.141375
51538929	chr12:51538929:C:T	1.30293e-09	-1.95781e-10	-1.34491	5.58297e-05	-1.95781e-10	-1.35315
51539354	chr12:51539354:T:C	1.52674e-08	-1.95781e-10	1.1162	0.000536095	-1.95781e-10	0.90886
51539506	chr12:51539506:G:A	2.24314e-10	-1.71294	-1.3913	1.00154e-05	-1.68016	-1.39117
51539944	chr12:51539944:T:A	3.73708e-10	-1.80296	-0.790844	1.67104e-05	-1.76767	-0.791744
51540085	chr12:51540085:T:C	2.22801e-10	-1.72209	-1.38891	1.00511e-05	-1.6842	-1.38357
51540164	chr12:51540164:C:T	1.5847e-09	-1.95781e-10	-1.14913	6.94526e-05	-1.95781e-10	-1.13481
51540911	chr12:51540911:G:A	1.99699e-09	-1.95781e-10	-0.917881	0.000109888	-1.95781e-10	-0.675988
51541273	chr12:51541273:C:T	2.23572e-10	-1.74052	-1.36702	1.08608e-05	-1.66759	-1.3227
51541420	chr12:51541420:G:A	3.04291e-09	-1.95781e-10	-0.49671	0.00013099	-1.95781e-10	-0.500328
51541454	chr12:51541454:T:C	1.32713e-09	-1.95781e-10	-1.32651	5.63337e-05	-1.95781e-10	-1.34416
51541773	chr12:51541773:A:G	1.24447e-09	-1.95781e-10	-1.39081	5.39142e-05	-1.95781e-10	-1.38806
51541916	chr12:51541916:A:G	7.94289e-10	-1.83983	-3.80397e-10	3.45654e-05	-1.8326	-3.80397e-10
51542315	chr12:51542315:C:T	4.87574e-09	-1.82469	1.79944	0.000235921	-1.82155	1.90959
51542361	chr12:51542361:C:T	1.26439e-09	-1.95781e-10	-1.37493	5.4707e-05	-1.95781e-10	-1.37346
51542417	chr12:51542417:C:T	1.26513e-09	-1.95781e-10	-1.37435	5.47402e-05	-1.95781e-10	-1.37285
51542442	chr12:51542442:G:A	3.14739e-10	-1.80808	-0.957451	1.3733e-05	-1.80428	-0.951369
51542509	chr12:51542509:G:A	1.24544e-09	-1.95781e-10	-1.39003	5.40623e-05	-1.95781e-10	-1.38531
51542624	chr12:51542624:G:A	5.40837e-09	-1.95781e-10	0.0784255	0.000219711	-1.95781e-10	0.0168629
51542724	chr12:51542724:G:T	2.36196e-10	-1.69012	-1.36249	1.04871e-05	-1.6962	-1.32911
51542808	chr12:51542808:T:G	8.42017e-09	-1.95781e-10	0.521107	0.000319763	-1.95781e-10	0.392129
51543164	chr12:51543164:A:G	1.3172e-09	-1.95781e-10	-1.33402	5.70064e-05	-1.95781e-10	-1.33229
51543683	chr12:51543683:G:C	5.86413e-09	-1.95781e-10	0.159331	0.00023095	-1.95781e-10	0.0667495
51543737	chr12:51543737:C:T	4.33892e-09	-1.95781e-10	-0.141897	0.000172864	-1.95781e-10	-0.222947
51543802	chr12:51543802:T:A	4.36027e-09	-1.95781e-10	-0.136988	0.000173773	-1.95781e-10	-0.217703
51544536	chr12:51544536:A:C	1.28085e-09	-1.95781e-10	-1.362	5.54729e-05	-1.95781e-10	-1.35956
51544727	chr12:51544727:G:A	1.38298e-09	-1.95781e-10	-1.28529	5.86656e-05	-1.95781e-10	-1.3036
51544781	chr12:51544781:A:T	2.18079e-09	-1.95781e-10	-0.829836	0.000105012	-1.95781e-10	-0.721376
51545107	chr12:51545107:T:C	1.36798e-09	-1.95781e-10	-1.29619	6.0039e-05	-1.95781e-10	-1.28046
51545284	chr12:51545284:C:T	1.36684e-09	-1.29702	-3.80397e-10	7.70227e-05	-1.03135	-3.80397e-10
51545463	chr12:51545463:C:T	2.53126e-09	-1.95781e-10	-0.680806	0.000102788	-1.95781e-10	-0.742781
51545567	chr12:51545567:C:T	1.26114e-09	-1.95781e-10	-1.37751	5.45551e-05	-1.95781e-10	-1.37624
51546079	chr12:51546079:G:A	1.24555e-09	-1.95781e-10	-1.38994	5.38418e-05	-1.95781e-10	-1.3894
51546740	chr12:51546740:A:C	7.07734e-09	-1.95781e-10	0.347375	0.000271983	-1.95781e-10	0.230288
51547281	chr12:51547281:A:G	2.17339e-10	-1.76093	-1.37489	9.46434e-06	-1.76117	-1.36675
51547320	chr12:51547320:G:A	1.2473e-09	-1.95781e-10	-1.38854	5.40414e-05	-1.95781e-10	-1.3857
51547909	chr12:51547909:C:T	1.64172e-09	-1.95781e-10	-1.11378	6.91585e-05	-1.95781e-10	-1.13905
51547995	chr12:51547995:A:G	1.80556e-09	-1.95781e-10	-1.01865	7.44094e-05	-1.95781e-10	-1.06587
51548818	chr12:51548818:A:G	4.93145e-09	-1.95781e-10	-0.0138891	0.000197622	-1.95781e-10	-0.0890976
51549049	chr12:51549049:T:C	3.85865e-10	-1.83816	-0.723633	1.92396e-05	-1.82352	-0.594965
51549337	chr12:51549337:G:A	2.09347e-10	-1.78576	-1.38752	1.28959e-05	-1.43001	-1.38853
51550064	chr12:51550064:T:G	8.16946e-10	-1.81171	-3.80397e-10	4.91718e-05	-1.48013	-3.80397e-10
51550067	chr12:51550067:T:G	3.70097e-09	-1.95781e-10	-0.300928	0.000154111	-1.95781e-10	-0.337779
51550495	chr12:51550495:G:A	1.30942e-09	-1.95781e-10	-1.33994	5.67316e-05	-1.95781e-10	-1.33712
51551066	chr12:51551066:A:G	1.65432e-09	-1.95781e-10	-1.10613	7.28857e-05	-1.95781e-10	-1.08656
51551447	chr12:51551447:A:G	2.0868e-10	-1.8386	-1.33788	8.90955e-06	-1.83306	-1.35527
51551504	chr12:51551504:A:G	1.64843e-09	-1.95781e-10	-1.1097	6.84761e-05	-1.95781e-10	-1.14897
51551561	chr12:51551561:T:C	2.98165e-10	-1.75341	-1.06622	1.50285e-05	-1.70836	-0.957145
51551702	chr12:51551702:C:T	3.05812e-09	-1.95781e-10	-0.491721	0.000128751	-1.95781e-10	-0.517569
51552323	chr12:51552323:G:C	2.98391e-09	-1.95781e-10	-0.516288	0.000124299	-1.95781e-10	-0.552761
51552710	chr12:51552710:A:G	3.33536e-09	-1.95781e-10	-0.404942	0.000147097	-1.95781e-10	-0.384359
51552876	chr12:51552876:A:G	2.11503e-10	-1.79577	-1.36727	9.34526e-06	-1.77514	-1.36544
51554019	chr12:51554019:A:T	8.24686e-10	-1.80228	-3.80397e-10	3.64966e-05	-1.77823	-3.80397e-10
51554317	chr12:51554317:T:C	2.06268e-10	-1.83328	-1.35482	9.06001e-06	-1.82565	-1.34593
51554672	chr12:51554672:A:G	4.32339e-09	-1.95781e-10	-0.145482	0.000182874	-1.95781e-10	-0.166653
51554933	chr12:51554933:T:C	1.60897e-09	-1.13393	-3.80397e-10	5.01904e-05	-1.45963	-3.80397e-10
51555002	chr12:51555002:G:A	2.17458e-10	-1.74744	-1.38783	9.5944e-06	-1.72427	-1.39
51555013	chr12:51555013:AC:A	2.18296e-10	-1.7436	-1.38783	9.63369e-06	-1.72019	-1.39
51555020	chr12:51555020:A:G	2.17603e-10	-1.74633	-1.38828	9.60138e-06	-1.72323	-1.39031
51555065	chr12:51555065:T:C	3.57221e-09	-1.95781e-10	-0.336338	0.000157963	-1.95781e-10	-0.313088
51555268	chr12:51555268:G:T	2.17856e-10	-1.74715	-1.38629	9.60641e-06	-1.72416	-1.38886
51555635	chr12:51555635:G:C	2.19798e-10	-1.76002	-1.36455	9.64706e-06	-1.73882	-1.36997
51555834	chr12:51555834:C:T	1.44817e-09	-1.95781e-10	-1.23922	6.28216e-05	-1.95781e-10	-1.23515
51555984	chr12:51555984:T:C	1.24472e-09	-1.95781e-10	-1.39061	5.37493e-05	-1.95781e-10	-1.39112
51556053	chr12:51556053:G:C	2.22866e-10	-1.75563	-1.35508	9.78289e-06	-1.73345	-1.36137
51556109	chr12:51556109:A:G	1.29383e-09	-1.95781e-10	-1.35192	5.58948e-05	-1.95781e-10	-1.35198
51556320	chr12:51556320:T:A	2.10927e-10	-1.80063	-1.36514	9.30082e-06	-1.78237	-1.36298
51556378	chr12:51556378:T:A	2.12164e-10	-1.79571	-1.36421	9.36499e-06	-1.77645	-1.36202
51556556	chr12:51556556:A:G	2.01645e-10	-1.81846	-1.39231	8.91295e-06	-1.80634	-1.38161
51556683	chr12:51556683:G:A	2.34403e-10	-1.6685	-1.39174	1.03045e-05	-1.6515	-1.39137
51556787	chr12:51556787:G:A	2.11551e-10	-1.79719	-1.36562	9.3347e-06	-1.77823	-1.36348
51557006	chr12:51557006:G:C	2.64359e-09	-1.95781e-10	-0.637383	0.000110785	-1.95781e-10	-0.667862
51557161	chr12:51557161:C:T	8.68276e-10	-1.75077	-3.80397e-10	3.84669e-05	-1.72565	-3.80397e-10
51557447	chr12:51557447:A:G	1.64386e-09	-1.95781e-10	-1.11248	7.26231e-05	-1.95781e-10	-1.09017
51557611	chr12:51557611:G:A	2.22278e-10	-1.79412	-1.31923	9.82188e-06	-1.77443	-1.31641
51557654	chr12:51557654:C:T	1.60546e-09	-1.95781e-10	-1.13611	6.94625e-05	-1.95781e-10	-1.13466
51558016	chr12:51558016:C:T	1.53213e-09	-1.18286	-3.80397e-10	6.93903e-05	-1.1357	-3.80397e-10
51558139	chr12:51558139:A:T	1.29471e-09	-1.95781e-10	-1.35124	5.58457e-05	-1.95781e-10	-1.35286
51558273	chr12:51558273:T:C	8.08626e-10	-1.82194	-3.80397e-10	3.54569e-05	-1.80713	-3.80397e-10
51558548	chr12:51558548:C:A	3.44101e-09	-1.95781e-10	-0.373756	0.000151961	-1.95781e-10	-0.351831
51558760	chr12:51558760:CTT:C	2.04017e-10	-1.83715	-1.36192	9.14497e-06	-1.8015	-1.36074
51558787	chr12:51558787:C:T	2.64168e-10	-1.82765	-1.11304	1.25483e-05	-1.8395	-1.00637
51559096	chr12:51559096:T:C	2.72501e-10	-1.82113	-1.08851	1.29689e-05	-1.83766	-0.975237
51559201	chr12:51559201:T:C	1.24269e-09	-1.95781e-10	-1.39225	5.37006e-05	-1.95781e-10	-1.39203
51559336	chr12:51559336:C:T	1.24565e-09	-1.95781e-10	-1.38986	5.39775e-05	-1.95781e-10	-1.38688
51559395	chr12:51559395:T:C	2.63049e-10	-1.56352	-1.38142	1.08708e-05	-1.61497	-1.3744
51559793	chr12:51559793:G:A	3.01706e-09	-1.95781e-10	-0.50524	0.000133159	-1.95781e-10	-0.483904
51559914	chr12:51559914:A:G	2.14769e-10	-1.75746	-1.39026	9.47322e-06	-1.73538	-1.3916
51560037	chr12:51560037:C:T	8.02851e-10	-1.82911	-3.80397e-10	4.5752e-05	-1.55222	-3.80397e-10
51560155	chr12:51560155:T:C	1.33807e-09	-1.95781e-10	-1.31829	5.66579e-05	-1.95781e-10	-1.33842
51560272	chr12:51560272:C:T	3.85425e-09	-0.260345	-3.80397e-10	0.000165969	-0.26365	-3.80397e-10
51560507	chr12:51560507:T:G	1.59873e-09	-1.95781e-10	-1.14032	7.05384e-05	-1.95781e-10	-1.11929
51560744	chr12:51560744:T:C	2.11968e-10	-1.78325	-1.37759	9.27157e-06	-1.76675	-1.38175
51561185	chr12:51561185:A:G	1.65127e-09	-1.95781e-10	-1.10798	6.84404e-05	-1.95781e-10	-1.14949
51561718	chr12:51561718:T:A	1.88543e-09	-1.95781e-10	-0.975365	8.00196e-05	-1.95781e-10	-0.99318
51562087	chr12:51562087:G:A	1.98498e-10	-1.8371	-1.3894	8.89152e-06	-1.80069	-1.38966
51562136	chr12:51562136:A:G	1.64331e-09	-1.95781e-10	-1.11281	6.7927e-05	-1.95781e-10	-1.15702
51566902	chr12:51566902:T:C	2.41885e-09	-1.95781e-10	-0.726232	0.00010423	-1.95781e-10	-0.728851
51568404	chr12:51568404:G:GC	2.88042e-10	-1.61475	-1.23943	1.3093e-05	-1.58151	-1.22186
51568703	chr12:51568703:C:T	1.94545e-09	-1.95781e-10	-0.944029	8.67775e-05	-1.95781e-10	-0.912104
51569331	chr12:51569331:T:C	2.42222e-10	-1.75464	-1.27278	1.05475e-05	-1.73296	-1.2866
51569436	chr12:51569436:A:G	8.46664e-10	-1.77597	-3.80397e-10	3.76954e-05	-1.74591	-3.80397e-10
51570378	chr12:51570378:G:A	1.5744e-09	-1.95781e-10	-1.15565	6.83415e-05	-1.95781e-10	-1.15093
51570604	chr12:51570604:C:T	4.26622e-10	-1.07343	-1.38795	2.28023e-05	-0.880265	-1.36833
51570607	chr12:51570607:G:A	2.8304e-10	-1.74587	-1.12583	1.31793e-05	-1.77924	-1.01756
51570819	chr12:51570819:T:G	1.24377e-09	-1.95781e-10	-1.39137	5.37438e-05	-1.95781e-10	-1.39122
51570824	chr12:51570824:G:T	3.60564e-09	-1.95781e-10	-0.327025	0.000159061	-1.95781e-10	-0.306161
51570842	chr12:51570842:T:G	3.10654e-09	-1.95781e-10	-0.476012	0.000137175	-1.95781e-10	-0.454196
51571096	chr12:51571096:G:A	4.83065e-09	-1.95781e-10	-0.0345416	0.000214065	-1.95781e-10	-0.0091697
51571281	chr12:51571281:G:A	1.68527e-09	-1.95781e-10	-1.08759	7.29835e-05	-1.95781e-10	-1.08522
51571316	chr12:51571316:G:A	1.8098e-09	-1.95781e-10	-1.01631	7.51415e-05	-1.95781e-10	-1.05608
51571409	chr12:51571409:C:G	2.20078e-10	-1.74681	-1.37649	9.68215e-06	-1.72451	-1.38066
51571429	chr12:51571429:G:A	3.21783e-09	-1.95781e-10	-0.440815	0.000142195	-1.95781e-10	-0.418255
51571496	chr12:51571496:C:T	5.88806e-10	-1.80938	-0.329798	2.4778e-05	-1.79501	-0.370487
51571746	chr12:51571746:C:T	2.1481e-10	-1.76672	-1.3808	9.42935e-06	-1.74732	-1.38431
51571776	chr12:51571776:A:G	2.81854e-10	-1.7565	-1.11939	1.22334e-05	-1.722	-1.14929
51572076	chr12:51572076:G:A	1.6077e-09	-1.95781e-10	-1.13472	6.9613e-05	-1.95781e-10	-1.1325
51572293	chr12:51572293:A:G	2.99949e-09	-1.95781e-10	-0.511079	0.000125005	-1.95781e-10	-0.547097
51572384	chr12:51572384:C:T	5.89425e-09	-1.95781e-10	0.164454	0.000238082	-1.95781e-10	0.0971625
51572640	chr12:51572640:G:A	2.22946e-10	-1.82452	-1.28582	1.04965e-05	-1.80142	-1.22298
51572884	chr12:51572884:C:T	2.09871e-10	-1.81631	-1.35447	9.68188e-06	-1.79235	-1.31284
51573019	chr12:51573019:T:G	1.61331e-09	-1.95781e-10	-1.13124	7.11073e-05	-1.95781e-10	-1.11126
51573166	chr12:51573166:C:T	3.31158e-10	-1.71162	-1.00306	1.31354e-05	-1.77149	-1.02865
51573407	chr12:51573407:G:T	3.27158e-09	-1.95781e-10	-0.424249	0.00014429	-1.95781e-10	-0.403623
51573642	chr12:51573642:C:T	1.33703e-09	-1.95781e-10	-1.31907	5.74916e-05	-1.95781e-10	-1.32381
51573650	chr12:51573650:A:C	3.13275e-09	-1.95781e-10	-0.467612	0.000138165	-1.95781e-10	-0.447003
51574004	chr12:51574004:A:G	1.73342e-09	-1.95781e-10	-1.05943	7.59775e-05	-1.95781e-10	-1.04501
51574005	chr12:51574005:T:C	3.03359e-09	-1.95781e-10	-0.499776	0.000133861	-1.95781e-10	-0.478649
51574453	chr12:51574453:C:T	1.28779e-09	-1.95781e-10	-1.3566	5.56047e-05	-1.95781e-10	-1.35718
51574765	chr12:51574765:C:T	3.19398e-09	-1.95781e-10	-0.448255	0.000140883	-1.95781e-10	-0.427519
51574966	chr12:51574966:G:A	1.80689e-09	-1.95781e-10	-1.01792	7.50162e-05	-1.95781e-10	-1.05775
51575015	chr12:51575015:AT:A	7.95579e-10	-1.83821	-3.80397e-10	3.43195e-05	-1.83974	-3.80397e-10
51575465	chr12:51575465:A:C	1.2426e-09	-1.95781e-10	-1.39232	5.36914e-05	-1.95781e-10	-1.3922
51575613	chr12:51575613:G:A	2.37692e-10	-1.77207	-1.27423	1.01722e-05	-1.79554	-1.26025
51575704	chr12:51575704:A:G	2.11978e-10	-1.8083	-1.3525	9.85409e-06	-1.77763	-1.30994
51576153	chr12:51576153:A:G	3.19782e-09	-1.95781e-10	-0.447053	0.000141213	-1.95781e-10	-0.425185
51576362	chr12:51576362:C:T	1.24384e-09	-1.95781e-10	-1.39132	5.37051e-05	-1.95781e-10	-1.39194
51576419	chr12:51576419:A:G	1.24349e-09	-1.95781e-10	-1.3916	5.36964e-05	-1.95781e-10	-1.3921
51576431	chr12:51576431:G:A	1.24348e-09	-1.95781e-10	-1.39161	5.3696e-05	-1.95781e-10	-1.39211
51576458	chr12:51576458:A:G	2.91821e-10	-1.62364	-1.2175	1.47199e-05	-1.5734	-1.11285
51576821	chr12:51576821:G:A	1.24354e-09	-1.95781e-10	-1.39156	5.36975e-05	-1.95781e-10	-1.39208
51576849	chr12:51576849:A:G	2.50496e-10	-1.72698	-1.26686	1.12451e-05	-1.76446	-1.19106
51577192	chr12:51577192:A:G	3.17656e-09	-1.95781e-10	-0.453723	0.000140169	-1.95781e-10	-0.432603
51577544	chr12:51577544:A:G	8.18155e-10	-1.81023	-3.80397e-10	3.59163e-05	-1.79426	-3.80397e-10
51577665	chr12:51577665:A:T	1.27439e-09	-1.95781e-10	-1.36706	5.52005e-05	-1.95781e-10	-1.36448
51577826	chr12:51577826:C:G	2.10172e-09	-1.95781e-10	-0.866769	8.8638e-05	-1.95781e-10	-0.890891
51578555	chr12:51578555:T:C	1.27439e-09	-1.95781e-10	-1.36706	5.52005e-05	-1.95781e-10	-1.36448
51578752	chr12:51578752:A:G	1.26815e-09	-1.95781e-10	-1.37196	5.54488e-05	-1.95781e-10	-1.35999
51578768	chr12:51578768:A:C	2.26542e-10	-1.71246	-1.38189	1.00246e-05	-1.68535	-1.38506
51578937	chr12:51578937:CA:C	2.09518e-09	-1.95781e-10	-0.869883	8.84209e-05	-1.95781e-10	-0.893343
51579052	chr12:51579052:G:A	8.12426e-10	-1.81725	-3.80397e-10	3.56018e-05	-1.80305	-3.80397e-10
51579350	chr12:51579350:C:T	2.80093e-10	-1.75745	-1.12471	1.189e-05	-1.80048	-1.09927
51579545	chr12:51579545:T:C	8.32622e-10	-1.7927	-3.80397e-10	3.66873e-05	-1.77302	-3.80397e-10
51579651	chr12:51579651:A:G	1.24335e-09	-1.95781e-10	-1.39171	5.36932e-05	-1.95781e-10	-1.39216
51579840	chr12:51579840:G:A	1.24286e-09	-1.95781e-10	-1.3921	5.37237e-05	-1.95781e-10	-1.3916
51580058	chr12:51580058:G:T	2.48306e-09	-1.95781e-10	-0.70003	0.000110726	-1.95781e-10	-0.668389
51580132	chr12:51580132:A:G	2.09353e-09	-1.95781e-10	-0.870671	8.83147e-05	-1.95781e-10	-0.894544
51580203	chr12:51580203:C:G	1.28122e-09	-1.95781e-10	-1.36171	5.53192e-05	-1.95781e-10	-1.36233
51580442	chr12:51580442:T:C	1.66677e-09	-1.95781e-10	-1.09863	6.97693e-05	-1.95781e-10	-1.13026
51581552	chr12:51581552:T:G	1.24354e-09	-1.95781e-10	-1.39156	5.36975e-05	-1.95781e-10	-1.39208
51581707	chr12:51581707:C:T	2.44199e-10	-1.63532	-1.38397	1.08756e-05	-1.60211	-1.38682
51582697	chr12:51582697:C:G	3.39341e-09	-1.95781e-10	-0.387686	0.000144259	-1.95781e-10	-0.403844
51582714	chr12:51582714:C:T	1.243e-09	-1.95781e-10	-1.392	5.36876e-05	-1.95781e-10	-1.39227
51583095	chr12:51583095:G:A	3.24947e-10	-1.53272	-1.20089	1.44443e-05	-1.59238	-1.11277
51583269	chr12:51583269:T:A	1.28052e-09	-1.95781e-10	-1.36225	5.54873e-05	-1.95781e-10	-1.3593
51583336	chr12:51583336:T:C	1.26997e-09	-1.95781e-10	-1.37053	5.4952e-05	-1.95781e-10	-1.36899
51583610	chr12:51583610:GAA:G	8.05621e-10	-1.82566	-3.80397e-10	3.522e-05	-1.81384	-3.80397e-10
51583636	chr12:51583636:T:C	1.24353e-09	-1.95781e-10	-1.39157	5.36972e-05	-1.95781e-10	-1.39209
51584217	chr12:51584217:G:A	1.24611e-09	-1.95781e-10	-1.3895	5.37718e-05	-1.95781e-10	-1.3907
51584230	chr12:51584230:T:C	2.18133e-09	-1.95781e-10	-0.829587	8.81503e-05	-1.95781e-10	-0.896408
51584232	chr12:51584232:A:G	2.22137e-10	-1.83005	-1.28393	9.58607e-06	-1.82141	-1.29373
51584481	chr12:51584481:C:T	9.02445e-10	-1.71217	-3.80397e-10	4.20182e-05	-1.63735	-3.80397e-10
51585189	chr12:51585189:G:A	1.24342e-09	-1.95781e-10	-1.39165	5.36948e-05	-1.95781e-10	-1.39214
51585536	chr12:51585536:C:T	5.94037e-09	-1.95781e-10	0.172249	0.00024025	-1.95781e-10	0.106229
51585644	chr12:51585644:C:A	4.03229e-10	-1.14613	-1.37164	1.8015e-05	-1.10119	-1.38306
51586114	chr12:51586114:AG:A	1.24352e-09	-1.95781e-10	-1.39158	5.3697e-05	-1.95781e-10	-1.39209
51586611	chr12:51586611:C:T	1.61689e-09	-1.95781e-10	-1.12902	7.12588e-05	-1.95781e-10	-1.10913
51586675	chr12:51586675:A:C	2.57054e-10	-1.58545	-1.38254	1.01335e-05	-1.67675	-1.38286
51587203	chr12:51587203:C:A	2.0552e-09	-1.95781e-10	-0.889149	8.40732e-05	-1.95781e-10	-0.943764
51587594	chr12:51587594:A:G	3.13275e-09	-1.95781e-10	-0.467612	0.000138165	-1.95781e-10	-0.447003
51588566	chr12:51588566:T:C	1.79428e-09	-1.95781e-10	-1.02492	7.86672e-05	-1.95781e-10	-1.01022
51588926	chr12:51588926:C:T	1.25159e-09	-1.95781e-10	-1.38511	5.41555e-05	-1.95781e-10	-1.38359
51588962	chr12:51588962:CAGG:C	1.7695e-09	-1.95781e-10	-1.03882	7.75423e-05	-1.95781e-10	-1.02463
51589088	chr12:51589088:C:T	1.68729e-09	-1.95781e-10	-1.0864	7.39334e-05	-1.95781e-10	-1.07229
51589120	chr12:51589120:A:T	1.26992e-08	-1.95781e-10	0.932015	0.000531724	-1.95781e-10	0.900674
51589175	chr12:51589175:A:G	8.01331e-10	-1.831	-3.80397e-10	3.49545e-05	-1.8214	-3.80397e-10
51589643	chr12:51589643:C:T	9.06676e-10	-0.321124	-1.38637	5.76416e-05	0.0710553	-1.39226
51590124	chr12:51590124:G:A	1.42943e-09	-1.95781e-10	-1.25225	6.17402e-05	-1.95781e-10	-1.25252
51590462	chr12:51590462:C:A	1.24354e-09	-1.95781e-10	-1.39156	5.36975e-05	-1.95781e-10	-1.39208
51590565	chr12:51590565:T:C	2.39578e-10	-1.72744	-1.31096	1.06235e-05	-1.76588	-1.2465
51590888	chr12:51590888:C:T	1.10793e-08	-1.95781e-10	0.795553	0.000431599	-1.95781e-10	0.692045
51592339	chr12:51592339:CTG:C	1.95557e-09	-0.938839	-3.80397e-10	8.83775e-05	-0.893834	-3.80397e-10
51592642	chr12:51592642:C:T	2.01385e-09	-0.909472	-3.80397e-10	8.46486e-05	-0.936943	-3.80397e-10
51592766	chr12:51592766:C:T	2.31132e-10	-1.78839	-1.2859	1.16537e-05	-1.70512	-1.21471
51592826	chr12:51592826:T:C	2.56931e-10	-1.68473	-1.28374	1.15903e-05	-1.65432	-1.27096
51592986	chr12:51592986:A:G	2.61729e-09	-1.95781e-10	-0.647381	0.000116969	-1.95781e-10	-0.61354
51593034	chr12:51593034:G:A	1.14199e-08	-1.95781e-10	0.825832	0.000453336	-1.95781e-10	0.741181
51593555	chr12:51593555:T:A	2.66976e-10	-1.71242	-1.21769	1.17735e-05	-1.7788	-1.1308
51593576	chr12:51593576:T:C	7.94351e-10	-1.83975	-3.80397e-10	4.09651e-05	-1.66273	-3.80397e-10
51593693	chr12:51593693:G:C	8.69143e-10	-1.74977	-3.80397e-10	3.88691e-05	-1.71525	-3.80397e-10
51593694	chr12:51593694:C:T	2.57996e-10	-1.6773	-1.28703	1.15734e-05	-1.5883	-1.33844
51593831	chr12:51593831:T:C	8.38118e-10	-1.78612	-3.80397e-10	3.54921e-05	-1.80614	-3.80397e-10
51594057	chr12:51594057:A:G	7.94563e-10	-1.83949	-3.80397e-10	4.20781e-05	-1.63592	-3.80397e-10
51594077	chr12:51594077:A:G	2.04128e-10	-1.81926	-1.37927	8.95154e-06	-1.83059	-1.35304
51594184	chr12:51594184:T:G	1.74518e-09	-1.05267	-3.80397e-10	7.16271e-05	-1.10398	-3.80397e-10
51594734	chr12:51594734:A:C	2.03931e-10	-1.83987	-1.35963	9.09413e-06	-1.82755	-1.34027
51594885	chr12:51594885:AG:A	2.71213e-09	-1.95781e-10	-0.611788	0.000113229	-1.95781e-10	-0.646037
51595493	chr12:51595493:A:G	9.83201e-10	-1.62646	-3.80397e-10	3.4331e-05	-1.8394	-3.80397e-10
51595551	chr12:51595551:G:T	6.83065e-09	-1.95781e-10	0.311898	0.000382384	-1.95781e-10	0.570975
51595776	chr12:51595776:C:T	8.48335e-10	-1.774	-3.80397e-10	3.78362e-05	-1.74219	-3.80397e-10
51596446	chr12:51596446:T:C	1.46673e-09	-1.95781e-10	-1.22649	6.21272e-05	-1.95781e-10	-1.24627
51596808	chr12:51596808:C:T	8.29612e-10	-1.79632	-3.80397e-10	3.67725e-05	-1.7707	-3.80397e-10
51596871	chr12:51596871:AG:A	1.30672e-09	-1.95781e-10	-1.34201	5.66273e-05	-1.95781e-10	-1.33896
51597233	chr12:51597233:G:C	1.31709e-09	-1.95781e-10	-1.33409	5.70802e-05	-1.95781e-10	-1.33099
51597438	chr12:51597438:T:C	8.34148e-09	0.511718	-3.80397e-10	0.000245821	0.129154	-3.80397e-10
51597444	chr12:51597444:C:T	2.72891e-09	-1.95781e-10	-0.605621	0.000159201	-1.95781e-10	-0.305285
51597537	chr12:51597537:A:G	8.91947e-10	-1.72387	-3.80397e-10	4.01235e-05	-1.68349	-3.80397e-10
51597548	chr12:51597548:C:T	5.2343e-10	-1.60747	-0.64941	2.52216e-05	-1.7508	-0.396946
51597670	chr12:51597670:GTTC:G	2.15638e-09	-1.95781e-10	-0.841091	9.48122e-05	-1.95781e-10	-0.823553
51597920	chr12:51597920:G:A	8.76701e-10	-1.74111	-3.80397e-10	3.93269e-05	-1.70354	-3.80397e-10
51598050	chr12:51598050:T:C	1.48738e-09	-1.95781e-10	-1.21251	6.38128e-05	-1.95781e-10	-1.2195
51598779	chr12:51598779:A:G	8.80764e-10	-1.73649	-3.80397e-10	3.95504e-05	-1.69787	-3.80397e-10
51598806	chr12:51598806:C:T	4.11233e-09	-1.95781e-10	-0.195533	0.00019272	-1.95781e-10	-0.114215
51598824	chr12:51598824:CT:C	1.87652e-09	-1.95781e-10	-0.980101	8.24598e-05	-1.95781e-10	-0.963141
51598827	chr12:51598827:T:C	2.57199e-10	-1.77391	-1.19352	1.12964e-05	-1.7993	-1.15167
51599221	chr12:51599221:T:C	2.09444e-09	-1.95781e-10	-0.870236	9.03593e-05	-1.95781e-10	-0.871657
51599896	chr12:51599896:T:C	1.28871e-09	-1.95781e-10	-1.35588	5.52267e-05	-1.95781e-10	-1.36401
51599966	chr12:51599966:T:C	2.88585e-09	-1.95781e-10	-0.549701	0.000126296	-1.95781e-10	-0.536826
51600397	chr12:51600397:C:T	9.93724e-10	-1.61582	-3.80397e-10	3.43565e-05	-1.83866	-3.80397e-10
51600593	chr12:51600593:C:T	9.84504e-10	-1.62514	-3.80397e-10	3.43357e-05	-1.83927	-3.80397e-10
51600647	chr12:51600647:A:G	1.90506e-09	-1.95781e-10	-0.965011	8.37338e-05	-1.95781e-10	-0.947809
51600727	chr12:51600727:G:T	2.15838e-09	-1.95781e-10	-0.840166	9.49029e-05	-1.95781e-10	-0.822597
51600966	chr12:51600966:A:G	1.54381e-09	-1.95781e-10	-1.17527	6.60873e-05	-1.95781e-10	-1.18447
51601722	chr12:51601722:C:T	2.2729e-09	-1.95781e-10	-0.788464	0.000100287	-1.95781e-10	-0.767418
51601726	chr12:51601726:CTT:C	3.90675e-09	-1.95781e-10	-0.246816	0.000185421	-1.95781e-10	-0.152825
51601819	chr12:51601819:G:GC	6.89751e-09	-1.95781e-10	0.321638	0.000279685	-1.95781e-10	0.258214
51601866	chr12:51601866:T:G	1.47695e-09	-1.95781e-10	-1.21954	6.373e-05	-1.95781e-10	-1.2208
51602085	chr12:51602085:C:G	5.68048e-09	-1.95781e-10	0.127512	0.000232205	-1.95781e-10	0.0721675
51602628	chr12:51602628:A:G	2.60709e-10	-1.77293	-1.18095	1.14002e-05	-1.79939	-1.14243
51602760	chr12:51602760:G:A	2.10857e-09	-1.95781e-10	-0.863512	8.60013e-05	-1.95781e-10	-0.921089
51602773	chr12:51602773:T:G	2.04932e-10	-1.81318	-1.38142	9.21192e-06	-1.7831	-1.37185
51603019	chr12:51603019:T:C	2.58306e-10	-1.77087	-1.19226	1.13369e-05	-1.79704	-1.15034
51603112	chr12:51603112:A:G	7.00039e-09	-1.95781e-10	0.336443	0.00033159	-1.95781e-10	0.428448
51603393	chr12:51603393:A:G	2.15539e-09	-1.95781e-10	-0.84155	9.13171e-05	-1.95781e-10	-0.861114
51603947	chr12:51603947:G:A	1.00021e-09	-1.60931	-3.80397e-10	3.43727e-05	-1.83819	-3.80397e-10
51603964	chr12:51603964:A:G	2.10367e-09	-1.95781e-10	-0.865838	9.07618e-05	-1.95781e-10	-0.867212
51604009	chr12:51604009:C:T	1.61061e-09	-1.95781e-10	-1.13291	7.24574e-05	-1.95781e-10	-1.09245
51604342	chr12:51604342:A:G	1.47791e-09	-1.95781e-10	-1.21889	6.5385e-05	-1.95781e-10	-1.19516
51604640	chr12:51604640:G:T	2.77272e-08	-1.95781e-10	1.71289	0.00132727	-1.95781e-10	1.81543
51604641	chr12:51604641:C:T	2.77153e-08	-1.95781e-10	1.71246	0.00132676	-1.95781e-10	1.81504
51604826	chr12:51604826:C:T	1.99143e-09	-1.95781e-10	-0.92067	8.76232e-05	-1.95781e-10	-0.902406
51604906	chr12:51604906:A:G	2.0817e-10	-1.83985	-1.33907	9.31306e-06	-1.78418	-1.35985
51605044	chr12:51605044:C:G	6.26621e-10	-1.83932	-0.237614	2.70226e-05	-1.79545	-0.283332
51605230	chr12:51605230:C:G	1.97839e-09	-1.95781e-10	-0.927237	8.7039e-05	-1.95781e-10	-0.909095
51605700	chr12:51605700:C:T	1.89369e-09	-1.95781e-10	-0.970996	7.95205e-05	-1.95781e-10	-0.999437
51605701	chr12:51605701:G:A	1.94915e-09	-1.95781e-10	-0.942131	8.37717e-05	-1.95781e-10	-0.947357
51605952	chr12:51605952:T:C	2.07427e-09	-1.95781e-10	-0.879912	8.94927e-05	-1.95781e-10	-0.881295
51606546	chr12:51606546:G:A	1.51467e-09	-1.95781e-10	-1.19432	6.40349e-05	-1.95781e-10	-1.21602
51606748	chr12:51606748:C:T	1.11992e-09	-1.49627	-3.80397e-10	4.70412e-05	-1.52443	-3.80397e-10
51606863	chr12:51606863:A:G	8.83022e-10	-1.73393	-3.80397e-10	3.9655e-05	-1.69523	-3.80397e-10
51606969	chr12:51606969:C:T	1.9315e-09	-1.95781e-10	-0.951224	8.30207e-05	-1.95781e-10	-0.956361
51606973	chr12:51606973:C:CT	2.10995e-09	-1.95781e-10	-0.862858	9.10329e-05	-1.95781e-10	-0.864231
51607075	chr12:51607075:G:T	2.00643e-10	-1.83737	-1.37838	8.85698e-06	-1.80647	-1.38778
51607089	chr12:51607089:G:T	1.95307e-09	-1.95781e-10	-0.940118	8.57032e-05	-1.95781e-10	-0.924562
51607177	chr12:51607177:G:A	5.26832e-09	-1.95781e-10	0.0521887	0.000215035	-1.95781e-10	-0.00464953
51607277	chr12:51607277:G:A	2.39851e-09	-1.95781e-10	-0.734674	9.80254e-05	-1.95781e-10	-0.790225
51607674	chr12:51607674:G:A	2.21903e-10	-1.83985	-1.27518	9.82235e-06	-1.78479	-1.306
51607975	chr12:51607975:T:C	1.28893e-09	-1.95781e-10	-1.35571	5.58447e-05	-1.95781e-10	-1.35288
51608000	chr12:51608000:T:C	9.92742e-10	-1.61681	-3.80397e-10	3.43524e-05	-1.83878	-3.80397e-10
51608106	chr12:51608106:C:T	2.60795e-10	-1.79332	-1.16023	1.13488e-05	-1.79104	-1.1553
51608457	chr12:51608457:T:C	1.32235e-09	-1.95781e-10	-1.33011	5.58701e-05	-1.95781e-10	-1.35242
51608483	chr12:51608483:C:T	8.79121e-10	-1.73835	-3.80397e-10	3.94514e-05	-1.70038	-3.80397e-10
51608574	chr12:51608574:T:C	8.85194e-10	-1.73147	-3.80397e-10	3.97577e-05	-1.69265	-3.80397e-10
51608603	chr12:51608603:T:A	3.51021e-09	-1.95781e-10	-0.353848	0.000163282	-1.95781e-10	-0.279973
51608677	chr12:51608677:C:A	1.55275e-09	-1.95781e-10	-1.16949	6.50189e-05	-1.95781e-10	-1.20077
51608921	chr12:51608921:G:A	5.25544e-09	-1.95781e-10	0.0497405	0.000247583	-1.95781e-10	0.136295
51609393	chr12:51609393:C:T	3.27273e-10	-1.67436	-1.05213	1.38205e-05	-1.62296	-1.12633
51609475	chr12:51609475:G:A	2.40111e-09	-1.95781e-10	-0.733591	0.000100685	-1.95781e-10	-0.76345
51610043	chr12:51610043:G:T	2.1094e-09	-1.95781e-10	-0.863119	9.24258e-05	-1.95781e-10	-0.849046
51610409	chr12:51610409:C:T	2.23954e-09	-0.803254	-3.80397e-10	7.48624e-05	-1.0598	-3.80397e-10
51610562	chr12:51610562:T:C	8.75678e-10	-1.74228	-3.80397e-10	3.92753e-05	-1.70486	-3.80397e-10
51610778	chr12:51610778:G:C	2.05863e-09	-1.95781e-10	-0.887482	9.01634e-05	-1.95781e-10	-0.873828
51610952	chr12:51610952:C:G	8.12863e-10	-1.81672	-3.80397e-10	3.55995e-05	-1.80312	-3.80397e-10
51611405	chr12:51611405:G:A	2.38181e-09	-1.95781e-10	-0.741661	9.76213e-05	-1.95781e-10	-0.794356
51611470	chr12:51611470:G:C	1.27259e-09	-1.95781e-10	-1.36847	5.48592e-05	-1.95781e-10	-1.37068
51611714	chr12:51611714:G:A	3.74639e-09	-0.288729	-3.80397e-10	0.000174865	-0.211435	-3.80397e-10
51612224	chr12:51612224:C:T	1.26098e-09	-1.95781e-10	-1.37764	5.45765e-05	-1.95781e-10	-1.37585
51612253	chr12:51612253:C:T	1.27137e-09	-1.95781e-10	-1.36943	5.45765e-05	-1.95781e-10	-1.37585
51612488	chr12:51612488:T:G	1.44793e-09	-1.95781e-10	-1.23939	6.1266e-05	-1.95781e-10	-1.26023
51612635	chr12:51612635:T:C	2.41093e-09	-1.95781e-10	-0.729509	0.000100639	-1.95781e-10	-0.763909
51612662	chr12:51612662:G:A	1.90044e-09	-1.95781e-10	-0.967437	8.43429e-05	-1.95781e-10	-0.94056
51612778	chr12:51612778:A:G	9.6524e-10	-1.6449	-3.80397e-10	3.43149e-05	-1.83987	-3.80397e-10
51612825	chr12:51612825:G:A	1.13159e-09	-1.4859	-3.80397e-10	4.47296e-05	-1.57481	-3.80397e-10
51612826	chr12:51612826:A:G	1.28225e-09	-1.95781e-10	-1.3609	5.54788e-05	-1.95781e-10	-1.35945
51612991	chr12:51612991:A:G	2.04672e-10	-1.83806	-1.35781	9.00093e-06	-1.80448	-1.37365
51613042	chr12:51613042:G:A	2.94026e-09	-1.95781e-10	-0.531025	0.000138353	-1.95781e-10	-0.445642
51613676	chr12:51613676:G:A	4.85412e-10	-1.79138	-0.540895	2.14619e-05	-1.79526	-0.513911
51614040	chr12:51614040:A:G	1.64989e-09	-1.95781e-10	-1.10881	6.99901e-05	-1.95781e-10	-1.1271
51614403	chr12:51614403:C:T	6.89085e-09	-1.95781e-10	0.320671	0.000327494	-1.95781e-10	0.416017
51614495	chr12:51614495:T:G	3.05559e-10	-1.83023	-0.964907	1.39977e-05	-1.80844	-0.928122
51614887	chr12:51614887:T:G	1.24268e-09	-1.95781e-10	-1.39226	5.37678e-05	-1.95781e-10	-1.39078
51614936	chr12:51614936:G:A	1.24678e-09	-1.95781e-10	-1.38896	5.43007e-05	-1.95781e-10	-1.38091
51615198	chr12:51615198:T:C	8.77107e-10	-1.74065	-3.80397e-10	3.93478e-05	-1.70301	-3.80397e-10
51615557	chr12:51615557:A:C	2.13861e-09	-1.95781e-10	-0.849364	9.794e-05	-1.95781e-10	-0.791097
51615807	chr12:51615807:T:A	5.33283e-09	-1.95781e-10	0.0643601	0.000345201	-1.95781e-10	0.468676
51615998	chr12:51615998:G:A	9.99328e-10	-1.61019	-3.80397e-10	3.43711e-05	-1.83824	-3.80397e-10
51616401	chr12:51616401:G:T	1.4252e-09	-1.95781e-10	-1.25521	6.09416e-05	-1.95781e-10	-1.26554
51616564	chr12:51616564:A:G	2.34808e-09	-1.95781e-10	-0.755924	9.61318e-05	-1.95781e-10	-0.809731
51617242	chr12:51617242:G:A	3.07927e-09	-1.95781e-10	-0.484829	0.000127961	-1.95781e-10	-0.523727
51617277	chr12:51617277:T:G	1.36947e-09	-1.95781e-10	-1.2951	5.91826e-05	-1.95781e-10	-1.29482
51617323	chr12:51617323:C:A	2.83324e-09	-1.95781e-10	-0.5681	0.000117962	-1.95781e-10	-0.605087
51617400	chr12:51617400:A:T	1.24985e-09	-1.95781e-10	-1.3865	5.37004e-05	-1.95781e-10	-1.39203
51617539	chr12:51617539:A:G	8.26421e-10	-1.80017	-3.80397e-10	4.53223e-05	-1.56165	-3.80397e-10
51618010	chr12:51618010:C:T	1.71422e-09	-1.95781e-10	-1.07056	7.54023e-05	-1.95781e-10	-1.05261
51618167	chr12:51618167:C:T	9.53421e-10	-1.65722	-3.80397e-10	3.43193e-05	-1.83974	-3.80397e-10
51618379	chr12:51618379:T:C	3.79761e-09	-1.95781e-10	-0.27515	0.000168104	-1.95781e-10	-0.250866
51618848	chr12:51618848:A:G	8.01792e-10	-1.83043	-3.80397e-10	3.43578e-05	-1.83862	-3.80397e-10
51619748	chr12:51619748:C:T	2.14137e-09	-1.95781e-10	-0.848076	9.37951e-05	-1.95781e-10	-0.834338
51619749	chr12:51619749:A:G	2.01322e-10	-1.83929	-1.37308	8.97586e-06	-1.79654	-1.38437
51619799	chr12:51619799:G:T	4.79621e-10	-1.11407	-1.23022	2.88259e-05	-0.860002	-1.15417
51620036	chr12:51620036:T:G	1.47519e-09	-1.95781e-10	-1.22073	6.33169e-05	-1.95781e-10	-1.2273
51620469	chr12:51620469:T:C	2.03283e-09	-1.95781e-10	-0.900093	8.76964e-05	-1.95781e-10	-0.90157
51620476	chr12:51620476:T:C	2.37712e-09	-1.95781e-10	-0.743634	0.000107834	-1.95781e-10	-0.694861
51620736	chr12:51620736:C:T	1.50839e-09	-1.19848	-3.80397e-10	8.14693e-05	-0.975225	-3.80397e-10
51620920	chr12:51620920:G:A	1.56886e-09	-1.95781e-10	-1.15918	6.72236e-05	-1.95781e-10	-1.16743
51621663	chr12:51621663:G:A	2.18226e-09	-1.95781e-10	-0.829163	0.000100045	-1.95781e-10	-0.769833
51621970	chr12:51621970:C:T	9.83655e-10	-1.626	-3.80397e-10	3.43345e-05	-1.8393	-3.80397e-10
51621979	chr12:51621979:A:G	2.0207e-10	-1.82985	-1.37882	8.71511e-06	-1.82243	-1.38796
51622393	chr12:51622393:T:C	2.66269e-10	-1.83562	-1.09715	1.21273e-05	-1.81973	-1.06026
51623130	chr12:51623130:C:G	1.48663e-09	-1.95781e-10	-1.21301	6.37954e-05	-1.95781e-10	-1.21977
51623255	chr12:51623255:C:T	7.94064e-09	-1.95781e-10	0.462471	0.000378881	-1.95781e-10	0.561771
51624026	chr12:51624026:G:A	2.80581e-09	-1.95781e-10	-0.577831	0.000116799	-1.95781e-10	-0.614999
51624201	chr12:51624201:G:T	1.24462e-09	-1.95781e-10	-1.39069	5.38038e-05	-1.95781e-10	-1.39011
51624438	chr12:51624438:C:T	1.45556e-09	-1.95781e-10	-1.23413	6.2465e-05	-1.95781e-10	-1.24084
51624652	chr12:51624652:G:A	1.0684e-09	-1.54336	-3.80397e-10	4.69158e-05	-1.5271	-3.80397e-10
51625199	chr12:51625199:C:T	1.0215e-09	-1.58825	-3.80397e-10	3.44496e-05	-1.83595	-3.80397e-10
51625314	chr12:51625314:T:A	8.92924e-10	-1.72278	-3.80397e-10	4.01371e-05	-1.68315	-3.80397e-10
51625375	chr12:51625375:C:T	2.00298e-10	-1.83696	-1.38051	8.58736e-06	-1.83344	-1.39172
51625622	chr12:51625622:C:T	1.78803e-09	-1.02841	-3.80397e-10	7.89714e-05	-1.00637	-3.80397e-10
51625702	chr12:51625702:T:C	1.25001e-09	-1.95781e-10	-1.38637	5.44904e-05	-1.95781e-10	-1.37743
51625752	chr12:51625752:G:T	1.80434e-09	-1.95781e-10	-1.01933	7.93718e-05	-1.95781e-10	-1.00131
51626132	chr12:51626132:G:A	1.26864e-09	-1.95781e-10	-1.37158	5.44731e-05	-1.95781e-10	-1.37774
51626134	chr12:51626134:G:A	1.01085e-09	-1.59873	-3.80397e-10	3.44076e-05	-1.83717	-3.80397e-10
51626866	chr12:51626866:T:A	9.77393e-10	-1.63239	-3.80397e-10	4.02815e-05	-1.67956	-3.80397e-10
51626929	chr12:51626929:C:T	1.28381e-09	-1.95781e-10	-1.35969	5.50296e-05	-1.95781e-10	-1.36758
51627752	chr12:51627752:AT:A	3.48063e-09	-0.36231	-3.80397e-10	0.000137579	-0.451255	-3.80397e-10
51628487	chr12:51628487:C:A	1.27513e-09	-1.95781e-10	-1.36647	5.47023e-05	-1.95781e-10	-1.37355
51628566	chr12:51628566:G:A	2.27578e-09	-1.95781e-10	-0.787198	9.32729e-05	-1.95781e-10	-0.839922
51628854	chr12:51628854:T:C	9.13543e-10	-1.69995	-3.80397e-10	4.12235e-05	-1.65644	-3.80397e-10
51628865	chr12:51628865:C:T	1.64579e-09	-1.95781e-10	-1.1113	7.2354e-05	-1.95781e-10	-1.09388
51628912	chr12:51628912:A:G	9.28961e-10	-1.68321	-3.80397e-10	4.20185e-05	-1.63734	-3.80397e-10
51628951	chr12:51628951:A:AGT	1.49104e-09	-1.95781e-10	-1.21005	6.39828e-05	-1.95781e-10	-1.21684
51629014	chr12:51629014:A:G	1.2433e-09	-1.95781e-10	-1.39175	5.37442e-05	-1.95781e-10	-1.39121
51629035	chr12:51629035:G:T	2.01825e-10	-1.83053	-1.37935	8.54678e-06	-1.83853	-1.39136
51629354	chr12:51629354:T:C	2.1468e-09	-1.95781e-10	-0.845544	9.43888e-05	-1.95781e-10	-0.828029
51629361	chr12:51629361:T:C	8.75208e-10	-1.74282	-3.80397e-10	3.92474e-05	-1.70557	-3.80397e-10
51629813	chr12:51629813:A:G	2.24085e-09	-1.95781e-10	-0.802666	0.000102852	-1.95781e-10	-0.742158
51629858	chr12:51629858:T:G	1.26244e-09	-1.95781e-10	-1.37647	5.46468e-05	-1.95781e-10	-1.37456
51630141	chr12:51630141:A:G	1.96068e-09	-0.936229	-3.80397e-10	7.22731e-05	-1.095	-3.80397e-10
51630385	chr12:51630385:G:A	4.66668e-10	-1.78269	-0.588975	2.05881e-05	-1.78702	-0.563719
51630548	chr12:51630548:T:C	2.11916e-09	-1.95781e-10	-0.858502	9.06726e-05	-1.95781e-10	-0.868196
51630851	chr12:51630851:A:T	1.00238e-09	-1.60715	-3.80397e-10	3.43801e-05	-1.83797	-3.80397e-10
51630953	chr12:51630953:C:A	9.89634e-10	-1.61994	-3.80397e-10	3.43457e-05	-1.83897	-3.80397e-10
51631150	chr12:51631150:T:C	8.68751e-10	-1.72367	-0.0265482	3.62116e-05	-1.71941	-0.0666647
51631248	chr12:51631248:C:T	1.38565e-09	-1.95781e-10	-1.28336	5.88739e-05	-1.95781e-10	-1.30005
51631436	chr12:51631436:T:C	1.40545e-09	-1.95781e-10	-1.26916	6.01669e-05	-1.95781e-10	-1.27833
51632045	chr12:51632045:A:G	1.27854e-09	-1.95781e-10	-1.36381	5.54161e-05	-1.95781e-10	-1.36058
51632281	chr12:51632281:C:T	1.76766e-09	-1.95781e-10	-1.03987	7.53097e-05	-1.95781e-10	-1.05384
51632357	chr12:51632357:A:G	1.3775e-09	-1.95781e-10	-1.28925	5.857e-05	-1.95781e-10	-1.30523
51632567	chr12:51632567:C:T	2.36127e-10	-1.66079	-1.39212	1.0758e-05	-1.61129	-1.3885
51632760	chr12:51632760:T:C	3.01905e-10	-1.58026	-1.2269	1.11253e-05	-1.71654	-1.24969
51632881	chr12:51632881:T:C	1.24876e-09	-1.95781e-10	-1.38737	5.38899e-05	-1.95781e-10	-1.38851
51632886	chr12:51632886:A:G	1.63128e-09	-1.95781e-10	-1.12016	6.87026e-05	-1.95781e-10	-1.14566
51633009	chr12:51633009:C:G	9.28432e-10	-1.68378	-3.80397e-10	3.77331e-05	-1.74491	-3.80397e-10
51633011	chr12:51633011:T:C	1.31065e-09	-1.95781e-10	-1.339	5.66623e-05	-1.95781e-10	-1.33834
51633420	chr12:51633420:A:T	3.8325e-10	-1.59065	-0.977941	1.70501e-05	-1.51153	-1.02777
51633641	chr12:51633641:T:C	3.21844e-10	-1.37366	-1.36955	1.32291e-05	-1.40879	-1.38425
51633680	chr12:51633680:G:A	1.32888e-09	-1.95781e-10	-1.32518	5.82962e-05	-1.95781e-10	-1.30991
51633757	chr12:51633757:G:A	1.29821e-09	-1.95781e-10	-1.34854	5.67716e-05	-1.95781e-10	-1.33641
51633817	chr12:51633817:T:C	1.40438e-09	-1.95781e-10	-1.26993	6.08907e-05	-1.95781e-10	-1.26637
51634254	chr12:51634254:T:C	3.09368e-10	-1.39319	-1.38955	1.30399e-05	-1.42714	-1.3803
51634619	chr12:51634619:C:G	1.329e-09	-1.95781e-10	-1.3251	5.78328e-05	-1.95781e-10	-1.3179
51635147	chr12:51635147:C:T	1.52218e-09	-1.18938	-3.80397e-10	7.23742e-05	-1.0936	-3.80397e-10
51635674	chr12:51635674:C:T	1.33738e-09	-1.95781e-10	-1.31881	5.82098e-05	-1.95781e-10	-1.3114
51635886	chr12:51635886:A:G	1.31464e-09	-1.95781e-10	-1.33596	5.79761e-05	-1.95781e-10	-1.31542
51635889	chr12:51635889:A:T	2.3356e-10	-1.83269	-1.23115	9.95394e-06	-1.83702	-1.24047
51635911	chr12:51635911:C:T	2.23684e-09	-1.95781e-10	-0.804458	9.95718e-05	-1.95781e-10	-0.774572
51636324	chr12:51636324:T:C	8.34381e-10	-1.79059	-3.80397e-10	3.59099e-05	-1.79444	-3.80397e-10
51636384	chr12:51636384:C:T	1.28021e-09	-1.95781e-10	-1.3625	5.55904e-05	-1.95781e-10	-1.35744
51636456	chr12:51636456:A:G	1.36675e-09	-1.95781e-10	-1.29708	6.03505e-05	-1.95781e-10	-1.27528
51636590	chr12:51636590:G:T	2.38383e-10	-1.74173	-1.30167	1.03856e-05	-1.76436	-1.27068
51636746	chr12:51636746:T:C	1.32821e-09	-1.95781e-10	-1.32569	5.69582e-05	-1.95781e-10	-1.33313
51636993	chr12:51636993:C:T	1.31611e-09	-1.95781e-10	-1.33484	5.75064e-05	-1.95781e-10	-1.32355
51637315	chr12:51637315:G:A	6.20945e-10	-0.843319	-1.24272	2.10003e-05	-1.21432	-1.1166
51637468	chr12:51637468:C:T	1.83579e-09	0.386345	-1.3884	0.000126578	0.840788	-1.37538
51637625	chr12:51637625:A:G	1.48944e-09	-1.95781e-10	-1.21112	6.28192e-05	-1.95781e-10	-1.23519
51637716	chr12:51637716:A:G	2.20453e-10	-1.83229	-1.2893	9.40737e-06	-1.83736	-1.2966
51637930	chr12:51637930:G:A	9.08342e-10	-1.70566	-3.80397e-10	5.16004e-05	-1.43192	-3.80397e-10
51637989	chr12:51637989:A:G	1.3085e-09	-1.95781e-10	-1.34064	5.76941e-05	-1.95781e-10	-1.3203
51638225	chr12:51638225:ATGT:A	1.85799e-09	-1.95781e-10	-0.990027	7.87326e-05	-1.95781e-10	-1.00939
51638411	chr12:51638411:C:T	1.32865e-09	-1.95781e-10	-1.32536	5.84051e-05	-1.95781e-10	-1.30805
51638675	chr12:51638675:C:T	1.26796e-09	-1.95781e-10	-1.37212	5.53899e-05	-1.95781e-10	-1.36105
51638720	chr12:51638720:C:T	1.92365e-09	-1.95781e-10	-0.955299	8.12023e-05	-1.95781e-10	-0.978508
51638785	chr12:51638785:G:A	1.24983e-09	-1.95781e-10	-1.38651	5.39914e-05	-1.95781e-10	-1.38663
51638951	chr12:51638951:A:G	2.77787e-10	-1.56928	-1.32114	1.31811e-05	-1.48519	-1.31148
51639062	chr12:51639062:C:T	1.29306e-09	-1.95781e-10	-1.35251	5.53624e-05	-1.95781e-10	-1.36155
51639234	chr12:51639234:C:T	3.13522e-10	-1.37714	-1.39226	1.31596e-05	-1.40842	-1.38988
51639294	chr12:51639294:C:A	2.81594e-10	-1.4978	-1.37901	1.34464e-05	-1.40321	-1.37353
51639500	chr12:51639500:G:A	2.11608e-10	-1.80848	-1.35406	8.79475e-06	-1.83752	-1.36378
51639563	chr12:51639563:C:T	2.97041e-09	-1.95781e-10	-0.520824	0.000124925	-1.95781e-10	-0.547742
51640450	chr12:51640450:C:A	1.2553e-09	-1.95781e-10	-1.38215	5.42275e-05	-1.95781e-10	-1.38226
51640782	chr12:51640782:T:C	1.34e-09	-1.95781e-10	-1.31686	5.74432e-05	-1.95781e-10	-1.32466
51641174	chr12:51641174:T:C	1.27469e-09	-1.95781e-10	-1.36682	5.5333e-05	-1.95781e-10	-1.36208
51641249	chr12:51641249:C:T	1.33048e-09	-1.95781e-10	-1.32399	5.83387e-05	-1.95781e-10	-1.30919
51641454	chr12:51641454:A:C	1.34025e-09	-1.95781e-10	-1.31667	5.74586e-05	-1.95781e-10	-1.32439
51641640	chr12:51641640:C:T	1.60006e-09	-1.13948	-3.80397e-10	7.64284e-05	-1.0391	-3.80397e-10
51641729	chr12:51641729:G:C	1.34093e-09	-1.95781e-10	-1.31616	5.74863e-05	-1.95781e-10	-1.32391
51641864	chr12:51641864:C:A	2.68876e-10	-1.59252	-1.33051	1.27037e-05	-1.51206	-1.3215
51641974	chr12:51641974:C:T	4.1675e-09	-1.95781e-10	-0.182206	0.000170505	-1.95781e-10	-0.236689
51642078	chr12:51642078:G:A	3.65647e-10	-1.51087	-1.10474	1.58267e-05	-1.52212	-1.09163
51643567	chr12:51643567:A:G	2.37264e-09	-1.95781e-10	-0.745518	0.000102774	-1.95781e-10	-0.742923
51643719	chr12:51643719:A:G	2.28339e-10	-1.80159	-1.28486	9.46063e-06	-1.83625	-1.29207
51643723	chr12:51643723:C:T	1.34115e-09	-1.95781e-10	-1.316	5.74957e-05	-1.95781e-10	-1.32374
51643734	chr12:51643734:T:C	1.17089e-09	-1.45176	-3.80397e-10	4.04912e-05	-1.67437	-3.80397e-10
51644417	chr12:51644417:A:G	4.00806e-09	-1.95781e-10	-0.221217	0.000164657	-1.95781e-10	-0.271588
51645316	chr12:51645316:G:A	8.91149e-10	-1.72477	-3.80397e-10	3.8306e-05	-1.72984	-3.80397e-10
51645399	chr12:51645399:C:T	1.25459e-09	-1.95781e-10	-1.38272	5.41866e-05	-1.95781e-10	-1.38302
51645476	chr12:51645476:C:T	2.25603e-10	-1.7083	-1.3902	9.57079e-06	-1.73311	-1.38362
51645762	chr12:51645762:C:G	2.21664e-10	-1.812	-1.30411	9.19023e-06	-1.83842	-1.31889
51645962	chr12:51645962:A:AT	2.47084e-10	-1.83783	-1.16972	1.1522e-05	-1.78361	-1.14758
51645978	chr12:51645978:A:T	2.3581e-10	-1.70873	-1.34553	9.35367e-06	-1.78568	-1.354
51646598	chr12:51646598:T:A	2.18639e-10	-1.78042	-1.34944	8.96083e-06	-1.8295	-1.35309
51646605	chr12:51646605:A:G	4.61136e-09	-1.95781e-10	-0.080999	0.000188296	-1.95781e-10	-0.137434
51646813	chr12:51646813:G:A	1.2993e-09	-1.95781e-10	-1.3477	5.72074e-05	-1.95781e-10	-1.32877
51646893	chr12:51646893:T:C	3.21447e-09	-1.95781e-10	-0.441861	0.000134926	-1.95781e-10	-0.470723
51647073	chr12:51647073:G:C	2.46047e-10	-1.70701	-1.30475	1.06688e-05	-1.73435	-1.27378
51647088	chr12:51647088:A:G	2.37892e-10	-1.72403	-1.32143	1.03058e-05	-1.74947	-1.29328
51647216	chr12:51647216:G:A	2.21265e-09	-1.95781e-10	-0.81533	9.81622e-05	-1.95781e-10	-0.78883
51647434	chr12:51647434:G:T	2.75144e-10	-1.59071	-1.30927	1.30232e-05	-1.51027	-1.29844
51647485	chr12:51647485:G:A	3.83924e-09	-1.95781e-10	-0.264248	0.000157934	-1.95781e-10	-0.313277
51647503	chr12:51647503:A:G	1.29942e-09	-1.95781e-10	-1.34761	5.72017e-05	-1.95781e-10	-1.32887
51648045	chr12:51648045:CTG:C	2.25889e-10	-1.70659	-1.39064	9.56209e-06	-1.73521	-1.38243
51648054	chr12:51648054:G:C	3.17016e-10	-1.58023	-1.1781	1.13568e-05	-1.70576	-1.23987
51648064	chr12:51648064:A:G	1.24552e-09	-1.95781e-10	-1.38997	5.38064e-05	-1.95781e-10	-1.39006
51648308	chr12:51648308:C:T	1.32722e-09	-1.32644	-3.80397e-10	5.47567e-05	-1.37255	-3.80397e-10
51648358	chr12:51648358:C:T	2.71864e-10	-1.60089	-1.31109	1.28389e-05	-1.52232	-1.30065
51648416	chr12:51648416:T:C	4.06806e-10	-1.81557	-0.693375	1.55541e-05	-1.83398	-0.797145
51649296	chr12:51649296:T:C	1.25122e-09	-1.95781e-10	-1.38541	5.405e-05	-1.95781e-10	-1.38554
51649573	chr12:51649573:G:T	2.99644e-10	-1.42244	-1.39224	1.26213e-05	-1.45206	-1.388
51649659	chr12:51649659:A:G	1.35302e-09	-1.95781e-10	-1.30718	5.9282e-05	-1.95781e-10	-1.29315
51649968	chr12:51649968:G:A	1.28356e-09	-1.95781e-10	-1.35989	5.59103e-05	-1.95781e-10	-1.3517
51650048	chr12:51650048:A:G	1.59211e-09	-1.14446	-3.80397e-10	7.69923e-05	-1.03175	-3.80397e-10
51650580	chr12:51650580:T:C	2.36901e-09	-1.95781e-10	-0.747051	0.000101402	-1.95781e-10	-0.756357
51651093	chr12:51651093:C:T	1.16615e-09	-1.45582	-3.80397e-10	4.01933e-05	-1.68175	-3.80397e-10
51651253	chr12:51651253:G:A	3.58651e-09	-1.95781e-10	-0.332343	0.000147761	-1.95781e-10	-0.379853
51651447	chr12:51651447:T:C	2.65357e-10	-1.60047	-1.33573	1.24864e-05	-1.52447	-1.32635
51651561	chr12:51651561:T:C	2.89223e-09	-1.95781e-10	-0.547493	0.000121618	-1.95781e-10	-0.574564
51651591	chr12:51651591:T:C	5.879e-10	-1.20242	-0.938303	2.18763e-05	-1.28445	-1.00559
51651623	chr12:51651623:G:A	2.16632e-10	-1.82606	-1.31302	9.11883e-06	-1.83972	-1.32539
51652863	chr12:51652863:A:G	1.36303e-09	-1.95781e-10	-1.29981	5.99086e-05	-1.95781e-10	-1.28263
51652907	chr12:51652907:T:C	2.54183e-09	-1.95781e-10	-0.676637	0.000113109	-1.95781e-10	-0.647103
51653082	chr12:51653082:G:A	1.93361e-09	-0.950133	-3.80397e-10	4.77113e-05	-1.51028	-3.80397e-10
51653522	chr12:51653522:A:G	2.57589e-10	-1.68609	-1.27982	1.12246e-05	-1.71546	-1.24189
51653599	chr12:51653599:G:A	1.4994e-09	-1.20446	-3.80397e-10	7.21974e-05	-1.09605	-3.80397e-10
51654395	chr12:51654395:C:T	1.81623e-09	-1.95781e-10	-1.01276	8.02816e-05	-1.95781e-10	-0.989911
51655002	chr12:51655002:C:T	8.18564e-10	-1.80973	-3.80397e-10	3.48358e-05	-1.82481	-3.80397e-10
51655619	chr12:51655619:C:T	1.24337e-09	-1.95781e-10	-1.3917	5.3713e-05	-1.95781e-10	-1.3918
51655737	chr12:51655737:C:T	2.44123e-10	-1.70155	-1.31806	1.05937e-05	-1.72835	-1.28684
51656115	chr12:51656115:T:A	4.10644e-09	-1.95781e-10	-0.196966	0.00016807	-1.95781e-10	-0.251071
51657207	chr12:51657207:G:A	2.3231e-10	-1.68989	-1.37931	1.05594e-05	-1.6502	-1.36823
51657346	chr12:51657346:T:C	1.56376e-09	-0.0133948	-1.14904	5.36662e-05	-0.428303	-0.964364
51657373	chr12:51657373:C:T	1.25326e-09	-1.95781e-10	-1.38378	5.4386e-05	-1.95781e-10	-1.37934
51657852	chr12:51657852:C:T	7.94348e-10	-1.83976	-3.80397e-10	3.65502e-05	-1.77676	-3.80397e-10
51657952	chr12:51657952:T:C	2.17903e-10	-1.75517	-1.37806	9.86192e-06	-1.72083	-1.36594
51658428	chr12:51658428:A:G	2.25249e-10	-1.72523	-1.37484	9.65339e-06	-1.75305	-1.35509
51658452	chr12:51658452:C:T	3.46599e-09	-1.95781e-10	-0.366525	0.000142273	-1.95781e-10	-0.417701
51658524	chr12:51658524:G:A	1.85383e-09	-1.95781e-10	-0.99227	7.738e-05	-1.95781e-10	-1.02672
51660340	chr12:51660340:C:T	8.02349e-10	-1.82973	-3.80397e-10	3.44447e-05	-1.8361	-3.80397e-10
51660645	chr12:51660645:T:A	1.34762e-09	-1.95781e-10	-1.31118	5.89999e-05	-1.95781e-10	-1.29792
51661325	chr12:51661325:A:G	1.3197e-09	-1.95781e-10	-1.33212	5.74516e-05	-1.95781e-10	-1.32451
51661422	chr12:51661422:C:T	1.4767e-09	-1.95781e-10	-1.21971	6.56791e-05	-1.95781e-10	-1.19067
51661477	chr12:51661477:A:G	2.56062e-09	-1.95781e-10	-0.669272	0.000113064	-1.95781e-10	-0.647499
51661517	chr12:51661517:T:C	1.49686e-09	-1.95781e-10	-1.20615	6.33863e-05	-1.95781e-10	-1.2262
51661618	chr12:51661618:G:A	4.13383e-09	-1.95781e-10	-0.190319	0.000169152	-1.95781e-10	-0.244653
51662113	chr12:51662113:T:C	1.9179e-09	-1.95781e-10	-0.95829	8.4861e-05	-1.95781e-10	-0.934437
51662120	chr12:51662120:A:G	1.27979e-09	-1.95781e-10	-1.36283	5.57162e-05	-1.95781e-10	-1.35518
51663249	chr12:51663249:G:A	1.27974e-09	-1.95781e-10	-1.36287	5.57136e-05	-1.95781e-10	-1.35523
51663821	chr12:51663821:C:T	1.28986e-09	-1.95781e-10	-1.35499	5.62142e-05	-1.95781e-10	-1.34628
51663876	chr12:51663876:C:T	2.19712e-10	-1.73406	-1.3909	9.86773e-06	-1.70032	-1.38586
51664424	chr12:51664424:T:C	1.28988e-09	-1.95781e-10	-1.35497	5.62169e-05	-1.95781e-10	-1.34623
51664476	chr12:51664476:G:A	1.88374e-09	-1.95781e-10	-0.976265	8.33645e-05	-1.95781e-10	-0.952229
51664887	chr12:51664887:C:T	6.83893e-10	-1.11406	-0.875415	2.53201e-05	-1.19683	-0.947027
51665064	chr12:51665064:A:G	2.23571e-09	-1.95781e-10	-0.804966	9.93775e-05	-1.95781e-10	-0.776525
51665111	chr12:51665111:T:C	1.81475e-09	-1.95781e-10	-1.01357	7.75909e-05	-1.95781e-10	-1.024
51665356	chr12:51665356:C:T	1.35561e-09	-1.95781e-10	-1.30527	5.91579e-05	-1.95781e-10	-1.29524
51665829	chr12:51665829:T:C	2.46035e-10	-1.6195	-1.39231	1.14702e-05	-1.54399	-1.39171
51665888	chr12:51665888:C:T	1.2565e-09	-1.95781e-10	-1.38119	5.393e-05	-1.95781e-10	-1.38776
51666046	chr12:51666046:A:T	1.90356e-09	-0.965798	-3.80397e-10	7.66324e-05	-1.03643	-3.80397e-10
51666135	chr12:51666135:A:T	1.89097e-09	-1.95781e-10	-0.972435	8.03512e-05	-1.95781e-10	-0.989044
51666170	chr12:51666170:G:A	2.38796e-10	-1.80419	-1.23748	9.91439e-06	-1.83696	-1.24451
51666375	chr12:51666375:A:G	1.34814e-09	-1.95781e-10	-1.3108	5.77956e-05	-1.95781e-10	-1.31854
51666551	chr12:51666551:C:T	2.30185e-10	-1.80516	-1.27323	9.57216e-06	-1.83723	-1.27936
51666575	chr12:51666575:C:T	3.02505e-10	-1.41578	-1.3894	1.27787e-05	-1.44827	-1.3794
51667066	chr12:51667066:G:C	2.24164e-10	-1.82101	-1.28389	9.36458e-06	-1.8398	-1.29871
51667187	chr12:51667187:A:G	2.24822e-10	-1.82922	-1.27275	9.49334e-06	-1.83921	-1.28565
51667259	chr12:51667259:A:G	2.22507e-09	-1.95781e-10	-0.809733	9.66669e-05	-1.95781e-10	-0.80418
51667315	chr12:51667315:T:C	1.38395e-09	-1.95781e-10	-1.28458	6.08962e-05	-1.95781e-10	-1.26628
51667370	chr12:51667370:A:G	2.48791e-10	-1.66759	-1.33308	1.0787e-05	-1.69691	-1.3002
51667451	chr12:51667451:C:G	2.06888e-09	-0.882517	-3.80397e-10	8.16468e-05	-0.973049	-3.80397e-10
51668304	chr12:51668304:A:G	2.38696e-10	-1.67719	-1.36489	1.09191e-05	-1.63607	-1.34887
51668333	chr12:51668333:C:T	4.87565e-09	-1.95781e-10	-0.0252699	0.000229672	-1.95781e-10	0.0612018
51668560	chr12:51668560:A:G	2.17915e-09	-1.95781e-10	-0.830587	9.67061e-05	-1.95781e-10	-0.803775
51668873	chr12:51668873:G:A	3.54212e-09	-0.344797	-3.80397e-10	0.000116431	-0.618153	-3.80397e-10
51668880	chr12:51668880:G:A	2.15903e-10	-1.77449	-1.36796	9.77899e-06	-1.7427	-1.35252
51669770	chr12:51669770:A:G	1.24886e-09	-1.95781e-10	-1.38729	5.37482e-05	-1.95781e-10	-1.39114
51670750	chr12:51670750:A:G	1.36436e-09	-1.95781e-10	-1.29884	5.99735e-05	-1.95781e-10	-1.28155
51671176	chr12:51671176:A:AT	1.25686e-09	-1.95781e-10	-1.38091	5.45964e-05	-1.95781e-10	-1.37548
51671578	chr12:51671578:A:G	4.15162e-10	-1.64274	-0.845868	1.85033e-05	-1.66718	-0.790322
51671670	chr12:51671670:T:G	1.3145e-09	-1.95781e-10	-1.33607	5.721e-05	-1.95781e-10	-1.32872
51673208	chr12:51673208:A:G	8.84192e-10	-1.7326	-3.80397e-10	3.8633e-05	-1.72134	-3.80397e-10
51674085	chr12:51674085:A:G	1.2437e-09	-1.95781e-10	-1.39143	5.3688e-05	-1.95781e-10	-1.39226
51674419	chr12:51674419:G:A	1.2781e-09	-1.36415	-3.80397e-10	3.87784e-05	-1.71759	-3.80397e-10
51674523	chr12:51674523:C:T	2.97832e-10	-1.53997	-1.28078	1.75862e-05	-1.24848	-1.25986
51674586	chr12:51674586:C:T	1.45333e-09	-1.23567	-3.80397e-10	6.98369e-05	-1.12929	-3.80397e-10
51674629	chr12:51674629:C:G	4.97693e-09	-1.95781e-10	-0.0047094	0.000202406	-1.95781e-10	-0.0651748
51675000	chr12:51675000:T:C	1.28751e-09	-1.95781e-10	-1.35681	5.51569e-05	-1.95781e-10	-1.36527
51675683	chr12:51675683:C:T	2.81609e-10	-1.77586	-1.10089	1.1441e-05	-1.82644	-1.1118
51675894	chr12:51675894:C:T	1.33276e-09	-1.95781e-10	-1.32227	5.85639e-05	-1.95781e-10	-1.30533
51677206	chr12:51677206:C:T	1.18238e-09	-1.44199	-3.80397e-10	4.90903e-05	-1.48179	-3.80397e-10
51678400	chr12:51678400:A:C	2.05355e-09	-1.95781e-10	-0.88995	9.09431e-05	-1.95781e-10	-0.865218
51678548	chr12:51678548:C:T	3.533e-09	-1.01974	0.672361	0.000127004	-1.5534	1.02217
51678863	chr12:51678863:G:A	1.29435e-09	-1.95781e-10	-1.35151	5.62707e-05	-1.95781e-10	-1.34528
51679265	chr12:51679265:A:C	2.23126e-09	-1.95781e-10	-0.806956	9.92013e-05	-1.95781e-10	-0.7783
51680178	chr12:51680178:C:T	2.18546e-10	-1.75839	-1.37189	9.88557e-06	-1.72606	-1.35832
51680401	chr12:51680401:C:T	2.70654e-10	-1.79605	-1.12039	1.11416e-05	-1.83483	-1.12994
51680788	chr12:51680788:A:G	2.21319e-10	-1.74453	-1.37315	1.00148e-05	-1.71137	-1.36001
51681413	chr12:51681413:G:A	2.23204e-10	-1.74266	-1.36653	1.01248e-05	-1.70851	-1.35195
51681916	chr12:51681916:T:C	1.31316e-09	-1.95781e-10	-1.33709	5.76136e-05	-1.95781e-10	-1.32169
51682924	chr12:51682924:C:T	3.25049e-10	-1.34509	-1.38821	1.37078e-05	-1.38037	-1.37712
51683293	chr12:51683293:C:T	6.34892e-09	-1.95781e-10	0.238762	0.000257063	-1.95781e-10	0.17387
51684413	chr12:51684413:C:T	2.77523e-09	-1.95781e-10	-0.588788	0.000123497	-1.95781e-10	-0.559232
51684533	chr12:51684533:TG:T	2.80838e-10	-1.78954	-1.08996	1.15159e-05	-1.8327	-1.09903
51684619	chr12:51684619:G:A	1.35006e-09	-1.95781e-10	-1.30937	5.78435e-05	-1.95781e-10	-1.31771
51684839	chr12:51684839:AC:A	1.34021e-09	-1.95781e-10	-1.3167	5.74657e-05	-1.95781e-10	-1.32426
51685140	chr12:51685140:G:T	2.27021e-10	-1.73083	-1.36141	1.03277e-05	-1.69404	-1.34658
51685346	chr12:51685346:A:T	2.22355e-09	-1.95781e-10	-0.810418	9.87656e-05	-1.95781e-10	-0.782702
51687181	chr12:51687181:C:T	2.35923e-10	-1.70101	-1.35277	1.07847e-05	-1.66197	-1.33535
51687480	chr12:51687480:A:T	1.33695e-09	-1.95781e-10	-1.31913	5.848e-05	-1.95781e-10	-1.30677
51687532	chr12:51687532:C:T	2.08842e-09	-1.95781e-10	-0.873113	9.13523e-05	-1.95781e-10	-0.860728
51688192	chr12:51688192:AT:A	1.53352e-09	-1.18196	-3.80397e-10	7.39268e-05	-1.07238	-3.80397e-10
51688569	chr12:51688569:C:T	1.31049e-09	-1.95781e-10	-1.33912	5.62454e-05	-1.95781e-10	-1.34573
51689313	chr12:51689313:T:C	2.92457e-09	-1.95781e-10	-0.536375	0.000121984	-1.95781e-10	-0.571564
51690641	chr12:51690641:C:T	1.32236e-09	-1.95781e-10	-1.33011	5.78247e-05	-1.95781e-10	-1.31804
51690884	chr12:51690884:C:T	1.28736e-09	-1.95781e-10	-1.35693	5.60981e-05	-1.95781e-10	-1.34835
51691082	chr12:51691082:C:T	2.47627e-10	-1.72488	-1.28047	1.13916e-05	-1.69141	-1.25116
51691584	chr12:51691584:C:T	1.47388e-09	-1.95781e-10	-1.22162	6.52725e-05	-1.95781e-10	-1.19688
51691891	chr12:51691891:C:T	2.7183e-09	-1.95781e-10	-0.609516	0.000126611	-1.95781e-10	-0.534329
51692150	chr12:51692150:G:A	1.84003e-09	-1.95781e-10	-0.999739	7.84036e-05	-1.95781e-10	-1.01358
51692234	chr12:51692234:A:G	1.36111e-09	-0.870959	-0.430262	5.51969e-05	-0.888082	-0.476463
51692345	chr12:51692345:C:T	1.37726e-09	-1.95781e-10	-1.28943	5.79531e-05	-1.95781e-10	-1.31582
51693038	chr12:51693038:C:G	7.97471e-10	-1.83583	-3.80397e-10	3.43262e-05	-1.83954	-3.80397e-10
51693955	chr12:51693955:G:A	8.74273e-10	-1.74388	-3.80397e-10	3.75723e-05	-1.74918	-3.80397e-10
51693962	chr12:51693962:C:T	1.54282e-09	-1.95781e-10	-1.17591	7.01557e-05	-1.95781e-10	-1.12473
51695764	chr12:51695764:C:G	1.24299e-09	-1.95781e-10	-1.392	5.37374e-05	-1.95781e-10	-1.39134
51695890	chr12:51695890:A:G	1.87851e-09	-1.95781e-10	-0.979043	8.68898e-05	-1.95781e-10	-0.910811
51696462	chr12:51696462:C:A	1.39886e-09	-1.95781e-10	-1.27386	6.01102e-05	-1.95781e-10	-1.27927
51696589	chr12:51696589:G:T	2.94424e-10	-1.83684	-0.995421	1.37911e-05	-1.82782	-0.92361
51696890	chr12:51696890:T:C	1.39337e-09	-1.95781e-10	-1.2778	6.0343e-05	-1.95781e-10	-1.27541
51697097	chr12:51697097:G:A	7.32317e-10	-0.687344	-1.23372	3.34943e-05	-0.685671	-1.17841
51697354	chr12:51697354:G:T	1.72727e-09	-1.95781e-10	-1.06298	7.41685e-05	-1.95781e-10	-1.06911
51697718	chr12:51697718:C:T	1.44958e-09	-1.95781e-10	-1.23825	6.40406e-05	-1.95781e-10	-1.21593
51697993	chr12:51697993:A:G	8.08051e-10	-1.82265	-3.80397e-10	3.4834e-05	-1.82486	-3.80397e-10
51698015	chr12:51698015:G:A	2.73241e-10	-1.62431	-1.28262	1.11265e-05	-1.69123	-1.27489
51698207	chr12:51698207:C:A	3.6207e-10	-1.83815	-0.787294	1.70319e-05	-1.8397	-0.70067
51698295	chr12:51698295:T:C	3.98586e-10	-1.83954	-0.689811	1.90171e-05	-1.83445	-0.595659
51698742	chr12:51698742:G:C	6.41434e-10	-1.83985	-0.213725	3.22872e-05	-1.83834	-0.0624405
51698744	chr12:51698744:A:T	1.40323e-09	-1.95781e-10	-1.27074	5.99196e-05	-1.95781e-10	-1.28245
51699024	chr12:51699024:A:G	2.17455e-10	-1.81754	-1.31774	9.83292e-06	-1.78662	-1.3031
51699041	chr12:51699041:A:G	1.47548e-09	-1.95781e-10	-1.22054	6.53099e-05	-1.95781e-10	-1.19631
51699286	chr12:51699286:A:T	1.47477e-09	-1.95781e-10	-1.22102	6.52804e-05	-1.95781e-10	-1.19676
51699800	chr12:51699800:C:T	1.47477e-09	-1.95781e-10	-1.22102	6.52804e-05	-1.95781e-10	-1.19676
51699955	chr12:51699955:T:C	2.06587e-09	-0.883973	-3.80397e-10	8.32557e-05	-0.953534	-3.80397e-10
51700186	chr12:51700186:A:C	1.84228e-09	-1.95781e-10	-0.998518	8.17815e-05	-1.95781e-10	-0.9714
51700262	chr12:51700262:C:T	8.9805e-10	-1.71705	-3.80397e-10	3.87997e-05	-1.71704	-3.80397e-10
51700277	chr12:51700277:T:C	2.8318e-10	-1.57602	-1.29518	1.14139e-05	-1.65052	-1.2901
51700689	chr12:51700689:G:A	1.27676e-09	-1.95781e-10	-1.36519	5.57484e-05	-1.95781e-10	-1.3546
51700731	chr12:51700731:A:G	7.72607e-10	-1.82781	-0.0397	4.02119e-05	-1.83501	0.153718
51701084	chr12:51701084:C:T	1.35828e-09	-1.95781e-10	-1.30331	5.97289e-05	-1.95781e-10	-1.28564
51701586	chr12:51701586:G:A	3.86756e-10	-1.24583	-1.31365	1.90502e-05	-1.19965	-1.22873
51701605	chr12:51701605:C:T	2.78969e-10	-1.60836	-1.27782	1.13162e-05	-1.6786	-1.27062
51701755	chr12:51701755:C:T	2.86961e-10	-1.59466	-1.26328	1.16242e-05	-1.66684	-1.25552
51701773	chr12:51701773:A:G	4.86117e-10	-1.83964	-0.491189	2.38474e-05	-1.83901	-0.36477
51702006	chr12:51702006:G:A	2.00459e-09	-1.95781e-10	-0.914082	8.60085e-05	-1.95781e-10	-0.921005
51702024	chr12:51702024:T:C	2.00556e-10	-1.83068	-1.38551	8.6271e-06	-1.8396	-1.38094
51702262	chr12:51702262:C:T	1.47718e-09	-1.95781e-10	-1.21939	6.59596e-05	-1.95781e-10	-1.18641
51702358	chr12:51702358:G:A	5.14275e-10	-1.8397	-0.434823	2.52147e-05	-1.8363	-0.311725
51702411	chr12:51702411:A:G	2.22876e-09	-1.95781e-10	-0.808078	9.95289e-05	-1.95781e-10	-0.775004
51702656	chr12:51702656:GGTTATTTATTATCTCCAAGGTCATGGAGTAAATAGAATTAT:G	2.67403e-10	-1.61254	-1.31598	1.0853e-05	-1.68192	-1.30908
51702715	chr12:51702715:A:G	1.31347e-09	-1.95781e-10	-1.33685	5.78328e-05	-1.95781e-10	-1.31789
51703242	chr12:51703242:G:T	2.26334e-09	-1.95781e-10	-0.792683	0.000106747	-1.95781e-10	-0.704987
51703997	chr12:51703997:A:G	1.52386e-09	-1.95781e-10	-1.18827	6.88316e-05	-1.95781e-10	-1.14379
51704249	chr12:51704249:C:T	1.97991e-10	-1.83879	-1.39026	8.69397e-06	-1.82641	-1.38641
51705369	chr12:51705369:C:T	2.16253e-10	-1.83722	-1.30361	9.56268e-06	-1.83676	-1.28083
51705831	chr12:51705831:T:C	1.41043e-09	-1.95781e-10	-1.26563	6.23225e-05	-1.95781e-10	-1.24313
51705969	chr12:51705969:A:G	1.32034e-09	-1.95781e-10	-1.33164	5.76092e-05	-1.95781e-10	-1.32177
51706966	chr12:51706966:A:G	9.39734e-10	-1.67168	-3.80397e-10	4.05246e-05	-1.67354	-3.80397e-10
51707516	chr12:51707516:G:A	1.28151e-09	-1.95781e-10	-1.36148	5.49992e-05	-1.95781e-10	-1.36813
51707804	chr12:51707804:C:G	1.44283e-09	-1.95781e-10	-1.24292	6.37208e-05	-1.95781e-10	-1.22094
51707865	chr12:51707865:G:A	2.65583e-10	-1.81125	-1.1241	1.21487e-05	-1.81094	-1.06729
51707885	chr12:51707885:G:A	2.11168e-10	-1.81507	-1.34955	9.32697e-06	-1.81185	-1.33069
51708767	chr12:51708767:C:T	1.55515e-09	-1.95781e-10	-1.16795	7.01589e-05	-1.95781e-10	-1.12469
51708930	chr12:51708930:T:C	2.1565e-09	-1.95781e-10	-0.841037	9.72564e-05	-1.95781e-10	-0.7981
51709068	chr12:51709068:A:G	2.26634e-10	-1.71868	-1.37526	9.29524e-06	-1.76335	-1.3826
51709637	chr12:51709637:G:T	2.91027e-10	-1.82043	-1.02344	1.3454e-05	-1.82106	-0.95511
51710201	chr12:51710201:A:G	1.24277e-09	-1.95781e-10	-1.39218	5.3685e-05	-1.95781e-10	-1.39232
51710321	chr12:51710321:A:G	1.4183e-09	-1.95781e-10	-1.26006	5.99646e-05	-1.95781e-10	-1.2817
51710409	chr12:51710409:A:G	1.54031e-09	-1.95781e-10	-1.17754	6.57046e-05	-1.95781e-10	-1.19028
51710519	chr12:51710519:C:T	1.24306e-09	-1.95781e-10	-1.39195	5.36869e-05	-1.95781e-10	-1.39228
51710670	chr12:51710670:G:A	2.05304e-10	-1.83784	-1.35495	9.1105e-06	-1.82321	-1.34281
51710884	chr12:51710884:A:G	8.11594e-10	-1.81828	-3.80397e-10	3.4584e-05	-1.83206	-3.80397e-10
51711004	chr12:51711004:CTT:C	2.64597e-10	-1.80408	-1.13499	1.20391e-05	-1.80401	-1.08329
51711110	chr12:51711110:A:G	2.13962e-09	-1.95781e-10	-0.848894	9.4266e-05	-1.95781e-10	-0.829331
51712977	chr12:51712977:A:G	1.27335e-09	-1.95781e-10	-1.36787	5.55614e-05	-1.95781e-10	-1.35796
51713076	chr12:51713076:A:G	3.50686e-10	-1.81992	-0.837469	1.68315e-05	-1.82743	-0.724768
51713199	chr12:51713199:A:G	2.47872e-09	-1.95781e-10	-0.70178	0.000109684	-1.95781e-10	-0.677851
51713592	chr12:51713592:T:C	2.22018e-10	-1.76657	-1.34795	1.024e-05	-1.71512	-1.33403
51713889	chr12:51713889:AT:A	2.35124e-09	-1.95781e-10	-0.754579	0.000104176	-1.95781e-10	-0.729366
51714246	chr12:51714246:C:T	3.32592e-10	-1.77534	-0.935027	1.57795e-05	-1.78112	-0.83562
51714253	chr12:51714253:A:G	1.65486e-09	-1.95781e-10	-1.1058	6.98097e-05	-1.95781e-10	-1.12968
51714363	chr12:51714363:A:AATTTTC	3.19264e-10	-1.79436	-0.956901	1.46612e-05	-1.79364	-0.896601
51714462	chr12:51714462:G:A	2.4391e-09	-1.95781e-10	-0.717893	0.000105671	-1.95781e-10	-0.715119
51714465	chr12:51714465:A:G	2.29863e-10	-1.74014	-1.33965	1.02597e-05	-1.72288	-1.32434
51714557	chr12:51714557:T:G	1.24586e-09	-1.95781e-10	-1.38969	5.43075e-05	-1.95781e-10	-1.38079
51714914	chr12:51714914:A:G	2.91433e-10	-1.78676	-1.05571	1.36801e-05	-1.79105	-0.968458
51715043	chr12:51715043:G:T	3.06205e-10	-1.78548	-1.00754	1.44506e-05	-1.78995	-0.914766
51715366	chr12:51715366:T:C	1.30826e-09	-1.95781e-10	-1.34083	5.60794e-05	-1.95781e-10	-1.34868
51715920	chr12:51715920:T:C	1.89592e-09	-1.95781e-10	-0.969821	8.74134e-05	-1.95781e-10	-0.904802
51715954	chr12:51715954:A:C	1.89592e-09	-1.95781e-10	-0.969821	8.74134e-05	-1.95781e-10	-0.904802
51716016	chr12:51716016:A:G	2.2945e-09	-1.95781e-10	-0.77901	0.000101384	-1.95781e-10	-0.756536
51716277	chr12:51716277:C:T	1.94633e-09	-1.95781e-10	-0.943577	9.07808e-05	-1.95781e-10	-0.867003
51716959	chr12:51716959:C:G	6.64584e-09	-1.95781e-10	0.284468	0.000427451	-1.95781e-10	0.682389
51717373	chr12:51717373:C:T	2.88252e-10	-1.74803	-1.10542	1.34902e-05	-1.7556	-1.01788
51718895	chr12:51718895:A:C	7.95051e-10	-1.83887	-3.80397e-10	3.46317e-05	-1.83068	-3.80397e-10
51718957	chr12:51718957:A:G	1.24355e-09	-1.95781e-10	-1.39155	5.3817e-05	-1.95781e-10	-1.38986
51718989	chr12:51718989:A:G	1.6826e-09	-1.95781e-10	-1.08918	7.13489e-05	-1.95781e-10	-1.10787
51719040	chr12:51719040:A:T	7.96078e-10	-1.83758	-3.80397e-10	3.4376e-05	-1.83809	-3.80397e-10
51719803	chr12:51719803:G:A	3.75331e-10	-1.27007	-1.3194	1.82993e-05	-1.23043	-1.23816
51719865	chr12:51719865:A:G	1.44295e-09	-1.95781e-10	-1.24283	6.39568e-05	-1.95781e-10	-1.21724
51720159	chr12:51720159:A:G	2.35893e-10	-1.66461	-1.38928	1.04678e-05	-1.64329	-1.38386
51720216	chr12:51720216:A:G	1.78849e-09	-1.95781e-10	-1.02815	7.5181e-05	-1.95781e-10	-1.05555
51720337	chr12:51720337:G:C	1.24771e-09	-1.95781e-10	-1.38821	5.37867e-05	-1.95781e-10	-1.39042
51721028	chr12:51721028:C:T	1.32829e-09	-1.95781e-10	-1.32563	5.82658e-05	-1.95781e-10	-1.31044
51721309	chr12:51721309:G:A	1.63779e-09	-1.95781e-10	-1.11618	7.31587e-05	-1.95781e-10	-1.08282
51722415	chr12:51722415:T:C	1.36577e-09	-1.95781e-10	-1.2978	6.01787e-05	-1.95781e-10	-1.27813
51722424	chr12:51722424:C:T	9.89589e-10	-1.61999	-3.80397e-10	4.18772e-05	-1.64071	-3.80397e-10
51722702	chr12:51722702:T:G	5.07228e-10	-1.56655	-0.721765	2.38541e-05	-1.55159	-0.651901
51723309	chr12:51723309:C:A	2.02461e-10	-1.82262	-1.38411	8.59555e-06	-1.83621	-1.38799
51723444	chr12:51723444:A:C	1.5453e-09	-1.95781e-10	-1.1743	6.61573e-05	-1.95781e-10	-1.18342
51724133	chr12:51724133:C:A	1.24282e-09	-1.95781e-10	-1.39214	5.36851e-05	-1.95781e-10	-1.39232
51724936	chr12:51724936:A:G	8.19573e-10	-1.80849	-3.80397e-10	3.48729e-05	-1.82374	-3.80397e-10
51725020	chr12:51725020:CACTT:C	2.40879e-09	-1.95781e-10	-0.7304	0.000101975	-1.95781e-10	-0.750728
51725091	chr12:51725091:G:A	2.55603e-09	-1.95781e-10	-0.671069	0.000113029	-1.95781e-10	-0.64781
51725574	chr12:51725574:T:A	1.24671e-09	-1.95781e-10	-1.38901	5.36876e-05	-1.95781e-10	-1.39227
51725937	chr12:51725937:C:T	3.16454e-09	-1.95781e-10	-0.457516	0.000140306	-1.95781e-10	-0.431624
51726125	chr12:51726125:TATTC:T	7.4683e-09	-1.95781e-10	0.401144	0.000288652	-1.95781e-10	0.28977
51726260	chr12:51726260:C:A	1.28964e-09	-1.95781e-10	-1.35516	5.67283e-05	-1.95781e-10	-1.33718
51726479	chr12:51726479:C:T	1.99512e-10	-1.83743	-1.38397	8.57397e-06	-1.83597	-1.39075
51726885	chr12:51726885:A:C	1.25759e-09	-1.95781e-10	-1.38033	5.40497e-05	-1.95781e-10	-1.38555
51726907	chr12:51726907:G:A	1.29102e-09	-1.95781e-10	-1.35409	5.78177e-05	-1.95781e-10	-1.31816
51726996	chr12:51726996:A:C	1.49527e-09	-1.95781e-10	-1.20721	6.6091e-05	-1.95781e-10	-1.18442
51727418	chr12:51727418:C:A	2.10967e-10	-1.77542	-1.39016	9.24876e-06	-1.7587	-1.39226
51728280	chr12:51728280:A:G	1.27916e-09	-1.95781e-10	-1.36332	5.48094e-05	-1.95781e-10	-1.37159
51728883	chr12:51728883:T:C	3.09154e-09	-1.95781e-10	-0.480852	0.000137869	-1.95781e-10	-0.449146
51729061	chr12:51729061:G:A	8.48762e-10	-1.7735	-3.80397e-10	3.64879e-05	-1.77847	-3.80397e-10
51729204	chr12:51729204:C:T	1.27711e-09	-1.95781e-10	-1.36493	5.60956e-05	-1.95781e-10	-1.34839
51729239	chr12:51729239:G:A	2.08432e-09	-1.95781e-10	-0.875082	8.81665e-05	-1.95781e-10	-0.896225
51729649	chr12:51729649:A:G	1.39886e-09	-1.95781e-10	-1.27386	5.93163e-05	-1.95781e-10	-1.29257
51730018	chr12:51730018:A:G	9.13833e-10	-1.69963	-3.80397e-10	4.23781e-05	-1.62882	-3.80397e-10
51730934	chr12:51730934:C:A	2.56771e-10	-1.72844	-1.24065	1.21749e-05	-1.66465	-1.21143
51730984	chr12:51730984:CT:C	1.26737e-09	-1.95781e-10	-1.37258	5.41151e-05	-1.95781e-10	-1.38434
51731088	chr12:51731088:A:G	1.4936e-09	-1.20833	-3.80397e-10	4.16486e-05	-1.64618	-3.80397e-10
51732003	chr12:51732003:T:G	1.25374e-09	-1.95781e-10	-1.38339	5.39299e-05	-1.95781e-10	-1.38777
51732470	chr12:51732470:T:C	1.37677e-09	-1.95781e-10	-1.28978	5.89508e-05	-1.95781e-10	-1.29875
51732484	chr12:51732484:A:G	1.44349e-09	-1.95781e-10	-1.24246	6.36496e-05	-1.95781e-10	-1.22206
51732859	chr12:51732859:T:C	1.29641e-09	-1.95781e-10	-1.34992	5.67323e-05	-1.95781e-10	-1.33711
51733035	chr12:51733035:G:A	2.49443e-10	-1.74277	-1.25528	1.17657e-05	-1.68309	-1.22718
51733079	chr12:51733079:C:T	2.32511e-10	-1.81744	-1.2509	1.05525e-05	-1.8161	-1.20299
51733485	chr12:51733485:G:A	2.55058e-10	-1.71666	-1.25913	1.21062e-05	-1.65033	-1.23141
51733605	chr12:51733605:C:A	1.38265e-09	-1.95781e-10	-1.28552	5.91922e-05	-1.95781e-10	-1.29466
51734229	chr12:51734229:C:T	8.66148e-10	-1.75322	-3.80397e-10	3.54504e-05	-1.80732	-3.80397e-10
51734277	chr12:51734277:G:A	2.62725e-10	-1.79273	-1.15344	1.23267e-05	-1.79455	-1.06913
51734320	chr12:51734320:A:G	2.32854e-10	-1.79692	-1.26995	1.03733e-05	-1.75739	-1.27883
51734379	chr12:51734379:A:G	2.00698e-10	-1.83028	-1.3852	8.64549e-06	-1.82712	-1.39129
51734509	chr12:51734509:A:G	1.03645e-08	0.72886	-3.80397e-10	0.00029831	0.322681	-3.80397e-10
51734843	chr12:51734843:C:G	1.26284e-09	-1.95781e-10	-1.37616	5.42273e-05	-1.95781e-10	-1.38227
51734918	chr12:51734918:G:A	3.57792e-10	-1.80638	-0.830946	1.71701e-05	-1.80549	-0.726791
51735879	chr12:51735879:A:G	2.03727e-10	-1.81282	-1.38768	9.06371e-06	-1.78186	-1.38931
51736140	chr12:51736140:C:T	1.2432e-09	-1.95781e-10	-1.39183	5.36863e-05	-1.95781e-10	-1.39229
51736177	chr12:51736177:T:C	1.44195e-09	-1.95781e-10	-1.24353	6.35787e-05	-1.95781e-10	-1.22317
51737086	chr12:51737086:A:G	1.44411e-09	-1.95781e-10	-1.24203	6.36787e-05	-1.95781e-10	-1.2216
51737363	chr12:51737363:G:A	2.06871e-10	-1.79287	-1.39232	9.07502e-06	-1.77923	-1.3907
51737401	chr12:51737401:T:C	3.2114e-10	-1.7735	-0.971901	1.50078e-05	-1.76453	-0.902353
51738242	chr12:51738242:G:A	1.48476e-09	-1.95781e-10	-1.21427	6.5579e-05	-1.95781e-10	-1.1922
51738371	chr12:51738371:C:T	1.42266e-09	-1.95781e-10	-1.25699	6.17663e-05	-1.95781e-10	-1.25209
51738524	chr12:51738524:G:A	1.62898e-09	-1.95781e-10	-1.12157	7.24793e-05	-1.95781e-10	-1.09215
51738740	chr12:51738740:G:A	1.01681e-09	-1.59286	-3.80397e-10	4.36825e-05	-1.5985	-3.80397e-10
51739375	chr12:51739375:T:C	2.74416e-10	-1.69422	-1.20841	1.3145e-05	-1.62416	-1.17525
51739628	chr12:51739628:G:A	2.74456e-10	-1.78677	-1.11572	1.29713e-05	-1.78988	-1.02284
51739651	chr12:51739651:G:A	1.24371e-09	-1.95781e-10	-1.39142	5.37931e-05	-1.95781e-10	-1.39031
51739803	chr12:51739803:G:A	1.53537e-09	-1.95781e-10	-1.18075	6.79505e-05	-1.95781e-10	-1.15667
51739905	chr12:51739905:G:A	2.1134e-10	-1.83158	-1.33223	8.75667e-06	-1.83449	-1.37114
51740070	chr12:51740070:A:G	3.24738e-09	-1.95781e-10	-0.431673	0.000144877	-1.95781e-10	-0.399565
51740208	chr12:51740208:G:A	1.37478e-09	-1.95781e-10	-1.29123	5.88702e-05	-1.95781e-10	-1.30012
51740537	chr12:51740537:T:G	1.4241e-09	-1.95781e-10	-1.25598	6.29485e-05	-1.95781e-10	-1.23313
51740718	chr12:51740718:A:G	2.5336e-09	-1.95781e-10	-0.679883	0.000109482	-1.95781e-10	-0.679688
51741151	chr12:51741151:C:T	1.24741e-09	-1.95781e-10	-1.38845	5.36853e-05	-1.95781e-10	-1.39231
51741779	chr12:51741779:C:T	3.47506e-10	-1.46407	-1.20242	1.34236e-05	-1.59732	-1.18111
51741892	chr12:51741892:C:T	3.03863e-10	-1.78439	-1.01631	1.41507e-05	-1.77573	-0.949957
51741947	chr12:51741947:G:A	1.57149e-09	-1.95781e-10	-1.1575	6.96759e-05	-1.95781e-10	-1.1316
51742247	chr12:51742247:A:G	2.26512e-10	-1.80068	-1.2938	1.00681e-05	-1.76426	-1.30182
51742491	chr12:51742491:C:T	2.06099e-09	-1.95781e-10	-0.886334	8.69358e-05	-1.95781e-10	-0.910282
51742746	chr12:51742746:G:A	1.25331e-09	-1.95781e-10	-1.38374	5.39243e-05	-1.95781e-10	-1.38787
51742808	chr12:51742808:C:T	2.88098e-10	-1.80004	-1.05394	1.35251e-05	-1.8	-0.970904
51743789	chr12:51743789:G:T	2.32798e-10	-1.78384	-1.28327	1.04054e-05	-1.74153	-1.2916
51743873	chr12:51743873:A:G	1.33552e-09	-1.95781e-10	-1.3202	5.67292e-05	-1.95781e-10	-1.33716
51744411	chr12:51744411:G:A	3.49235e-09	-1.95781e-10	-0.358947	0.00014412	-1.95781e-10	-0.404802
51744794	chr12:51744794:G:A	1.49527e-09	-1.95781e-10	-1.20721	6.6091e-05	-1.95781e-10	-1.18442
51745259	chr12:51745259:G:A	1.38226e-09	-1.95781e-10	-1.2858	5.91223e-05	-1.95781e-10	-1.29584
51746061	chr12:51746061:A:C	1.38226e-09	-1.95781e-10	-1.2858	5.91223e-05	-1.95781e-10	-1.29584
51746142	chr12:51746142:A:T	1.54369e-09	-1.95781e-10	-1.17534	6.8348e-05	-1.95781e-10	-1.15084
51747422	chr12:51747422:T:C	2.18374e-09	-1.95781e-10	-0.828483	9.18391e-05	-1.95781e-10	-0.855414
51749282	chr12:51749282:T:G	1.26602e-09	-1.95781e-10	-1.37364	5.43334e-05	-1.95781e-10	-1.38031
51749918	chr12:51749918:T:C	1.32038e-09	-1.95781e-10	-1.33161	5.67693e-05	-1.95781e-10	-1.33646
51750398	chr12:51750398:G:A	1.75365e-09	-1.95781e-10	-1.04782	7.912e-05	-1.95781e-10	-1.00449
51750876	chr12:51750876:T:G	9.4376e-10	-1.66741	-3.80397e-10	3.82257e-05	-1.73194	-3.80397e-10
51750944	chr12:51750944:G:A	2.35388e-10	-1.81712	-1.23893	1.10563e-05	-1.74241	-1.23004
51752011	chr12:51752011:C:T	1.32421e-09	-1.95781e-10	-1.3287	5.58575e-05	-1.95781e-10	-1.35265
51752184	chr12:51752184:C:T	2.29801e-10	-1.8219	-1.25816	1.07288e-05	-1.75283	-1.24969
51752838	chr12:51752838:T:C	2.10327e-10	-1.83976	-1.32886	9.03653e-06	-1.83019	-1.34399
51753116	chr12:51753116:G:A	3.66746e-09	-0.310022	-3.80397e-10	0.000145533	-0.395049	-3.80397e-10
51753882	chr12:51753882:G:A	1.26569e-09	-1.95781e-10	-1.37391	5.39654e-05	-1.95781e-10	-1.38711
51753960	chr12:51753960:A:G	1.35484e-09	-1.95781e-10	-1.30584	5.98104e-05	-1.95781e-10	-1.28427
51754278	chr12:51754278:A:G	2.65259e-09	-1.95781e-10	-0.633988	0.000119558	-1.95781e-10	-0.59165
51754404	chr12:51754404:A:T	1.31505e-09	-1.95781e-10	-1.33565	5.58968e-05	-1.95781e-10	-1.35194
51754412	chr12:51754412:A:G	2.42655e-10	-1.77943	-1.24621	1.14306e-05	-1.73345	-1.20571
51754745	chr12:51754745:T:G	1.41861e-09	-1.95781e-10	-1.25984	5.9735e-05	-1.95781e-10	-1.28553
51754853	chr12:51754853:C:T	2.14515e-10	-1.81024	-1.33866	9.87714e-06	-1.78229	-1.30293
51755216	chr12:51755216:A:G	2.49551e-10	-1.79756	-1.20005	1.19251e-05	-1.70721	-1.1896
51755223	chr12:51755223:A:G	2.53995e-09	-1.95781e-10	-0.677377	0.000107677	-1.95781e-10	-0.696318
51755352	chr12:51755352:G:A	1.44532e-09	-1.95781e-10	-1.24119	6.14519e-05	-1.95781e-10	-1.2572
51755775	chr12:51755775:A:G	1.39762e-09	-1.95781e-10	-1.27475	5.8822e-05	-1.95781e-10	-1.30094
51755860	chr12:51755860:A:G	2.08688e-10	-1.83763	-1.33881	9.03629e-06	-1.82177	-1.35243
51756082	chr12:51756082:G:A	2.3479e-10	-1.67241	-1.38618	9.70374e-06	-1.73328	-1.36966
51756087	chr12:51756087:C:T	1.35415e-09	-1.95781e-10	-1.30635	5.94071e-05	-1.95781e-10	-1.29104
51756191	chr12:51756191:G:A	1.33386e-09	-1.95781e-10	-1.32144	5.65643e-05	-1.95781e-10	-1.34007
51756225	chr12:51756225:A:G	1.28021e-09	-1.95781e-10	-1.3625	5.48739e-05	-1.95781e-10	-1.37041
51757187	chr12:51757187:C:T	1.30864e-09	-1.95781e-10	-1.34054	5.56641e-05	-1.95781e-10	-1.35612
51757230	chr12:51757230:G:A	4.3869e-09	-1.95781e-10	-0.1309	0.000198515	-1.95781e-10	-0.0845872
51758032	chr12:51758032:C:T	2.15825e-10	-1.82652	-1.31629	9.93018e-06	-1.80522	-1.27465
51758280	chr12:51758280:C:G	2.39302e-10	-1.8121	-1.22745	1.12897e-05	-1.73297	-1.21859
51758408	chr12:51758408:G:A	2.39518e-10	-1.82309	-1.21556	1.11743e-05	-1.75565	-1.20618
51758507	chr12:51758507:G:A	6.87131e-09	-1.95781e-10	0.317832	0.00030962	-1.95781e-10	0.359896
51758541	chr12:51758541:G:A	2.22711e-10	-1.81888	-1.29252	1.03508e-05	-1.79342	-1.24497
51758590	chr12:51758590:A:G	1.2439e-09	-1.95781e-10	-1.39127	5.37108e-05	-1.95781e-10	-1.39184
51758634	chr12:51758634:C:T	8.17029e-10	-1.8116	-3.80397e-10	3.59212e-05	-1.79412	-3.80397e-10
51758681	chr12:51758681:A:G	1.24527e-09	-1.95781e-10	-1.39017	5.37541e-05	-1.95781e-10	-1.39103
51758715	chr12:51758715:G:A	1.30436e-09	-1.95781e-10	-1.34381	5.60727e-05	-1.95781e-10	-1.3488
51758731	chr12:51758731:C:G	2.4094e-10	-1.80766	-1.22507	1.14078e-05	-1.72578	-1.21538
51758797	chr12:51758797:G:GTTGTGATA	5.36105e-09	-1.95781e-10	0.0696376	0.000328054	-1.95781e-10	0.417726
51759266	chr12:51759266:G:A	1.5035e-09	-1.95781e-10	-1.20172	6.28983e-05	-1.95781e-10	-1.23393
51759295	chr12:51759295:G:T	7.96779e-10	-1.8367	-3.80397e-10	3.47763e-05	-1.82651	-3.80397e-10
51759487	chr12:51759487:C:G	1.36248e-09	-1.95781e-10	-1.30022	5.98446e-05	-1.95781e-10	-1.2837
51759583	chr12:51759583:A:G	1.55143e-09	-1.95781e-10	-1.17035	6.60231e-05	-1.95781e-10	-1.18545
51759837	chr12:51759837:C:T	2.76813e-10	-1.79566	-1.09828	1.18279e-05	-1.81608	-1.08891
51759978	chr12:51759978:A:G	6.62849e-09	-1.95781e-10	0.281855	0.00029839	-1.95781e-10	0.322951
51760523	chr12:51760523:A:G	1.48857e-09	-1.95781e-10	-1.2117	6.23695e-05	-1.95781e-10	-1.24237
51760788	chr12:51760788:T:C	2.81418e-10	-1.82523	-1.05221	1.20215e-05	-1.79789	-1.09086
51760865	chr12:51760865:A:G	1.24273e-09	-1.95781e-10	-1.39221	5.37134e-05	-1.95781e-10	-1.39179
51761560	chr12:51761560:G:A	1.33016e-09	-1.95781e-10	-1.32422	5.71283e-05	-1.95781e-10	-1.33015
51762758	chr12:51762758:AT:A	1.29977e-09	-1.95781e-10	-1.34734	5.73225e-05	-1.95781e-10	-1.32676
51762860	chr12:51762860:T:C	2.46024e-09	-1.95781e-10	-0.709265	9.91608e-05	-1.95781e-10	-0.778708
51763703	chr12:51763703:C:T	3.52431e-09	0.554053	-0.903892	0.000148172	0.556553	-0.933629
51764165	chr12:51764165:A:C	2.47919e-10	-1.80404	-1.20014	1.18046e-05	-1.71873	-1.18823
51764214	chr12:51764214:G:C	1.27441e-09	-1.95781e-10	-1.36704	5.48889e-05	-1.95781e-10	-1.37014
51764683	chr12:51764683:A:G	1.3992e-09	-1.95781e-10	-1.27363	6.19181e-05	-1.95781e-10	-1.24964
51764705	chr12:51764705:C:T	1.27808e-09	-1.95781e-10	-1.36417	5.55009e-05	-1.95781e-10	-1.35905
51764910	chr12:51764910:G:A	1.27622e-09	-1.95781e-10	-1.36562	5.49617e-05	-1.95781e-10	-1.36882
51765061	chr12:51765061:C:T	2.03245e-09	-1.95781e-10	-0.900281	8.58197e-05	-1.95781e-10	-0.923203
51766193	chr12:51766193:A:G	2.09399e-09	-0.87045	-3.80397e-10	7.62808e-05	-1.04103	-3.80397e-10
51766304	chr12:51766304:T:C	1.72281e-09	-1.95781e-10	-1.06557	7.14569e-05	-1.95781e-10	-1.10636
51767116	chr12:51767116:A:G	2.43604e-10	-1.8207	-1.20104	1.14317e-05	-1.74919	-1.18988
51767630	chr12:51767630:A:T	3.28836e-10	-1.83312	-0.8886	1.36373e-05	-1.83987	-0.922775
51767973	chr12:51767973:T:C	1.43455e-09	-1.95781e-10	-1.24867	6.03763e-05	-1.95781e-10	-1.27486
51768020	chr12:51768020:G:A	1.4409e-09	-1.95781e-10	-1.24426	6.32375e-05	-1.95781e-10	-1.22855
51768024	chr12:51768024:A:G	1.73473e-09	-1.95781e-10	-1.05867	7.25293e-05	-1.95781e-10	-1.09146
51768303	chr12:51768303:C:T	1.40384e-09	-1.95781e-10	-1.27031	5.92169e-05	-1.95781e-10	-1.29425
51768364	chr12:51768364:TTAAAA:T	4.68099e-10	-1.09046	-1.27814	1.68521e-05	-1.28835	-1.26262
51768655	chr12:51768655:A:G	1.29339e-09	-1.95781e-10	-1.35226	5.59812e-05	-1.95781e-10	-1.35043
51769464	chr12:51769464:A:G	2.10181e-10	-1.83803	-1.33128	9.56309e-06	-1.82801	-1.28953
51769538	chr12:51769538:G:C	2.41651e-10	-1.83841	-1.19138	1.09763e-05	-1.8002	-1.17951
51770005	chr12:51770005:G:A	2.33919e-10	-1.76022	-1.30208	1.09995e-05	-1.70285	-1.27475
51770795	chr12:51770795:G:A	8.3047e-09	-1.95781e-10	0.507299	0.000371856	-1.95781e-10	0.543055
51770948	chr12:51770948:A:G	1.53594e-09	-1.95781e-10	-1.18038	6.45109e-05	-1.95781e-10	-1.20862
51771262	chr12:51771262:A:G	1.47834e-09	-1.95781e-10	-1.21861	6.23006e-05	-1.95781e-10	-1.24348
51771313	chr12:51771313:C:T	1.46574e-09	-1.95781e-10	-1.22716	6.1789e-05	-1.95781e-10	-1.25173
51771900	chr12:51771900:G:A	6.03755e-10	-1.58226	-0.531853	1.93457e-05	-1.76675	-0.646226
51771929	chr12:51771929:A:G	6.01672e-10	-1.53377	-0.5838	1.89604e-05	-1.74141	-0.69169
51772150	chr12:51772150:CTGTGGGAGGCCAAGACG:C	1.42278e-09	-1.95781e-10	-1.25691	6.27091e-05	-1.95781e-10	-1.23694
51772225	chr12:51772225:G:A	5.24415e-10	-1.34071	-0.914281	2.15269e-05	-1.37222	-0.933931
51772306	chr12:51772306:A:C	1.30351e-09	-1.95781e-10	-1.34446	5.55584e-05	-1.95781e-10	-1.35802
51772708	chr12:51772708:C:T	2.80863e-09	-1.95781e-10	-0.576826	0.000126	-1.95781e-10	-0.539168
51772719	chr12:51772719:A:G	2.15048e-10	-1.79056	-1.35586	1.03242e-05	-1.68972	-1.35124
51772804	chr12:51772804:C:T	1.38555e-09	-1.95781e-10	-1.28343	5.88541e-05	-1.95781e-10	-1.30039
51772849	chr12:51772849:T:G	3.17607e-10	-1.36714	-1.38933	1.07305e-05	-1.61007	-1.39229
51772924	chr12:51772924:A:G	2.41576e-10	-1.66048	-1.36962	1.26022e-05	-1.48379	-1.35779
51772986	chr12:51772986:A:G	1.54751e-09	-1.95781e-10	-1.17288	6.46915e-05	-1.95781e-10	-1.20582
51773111	chr12:51773111:C:T	1.84194e-09	-1.95781e-10	-0.998706	8.26813e-05	-1.95781e-10	-0.960458
51773112	chr12:51773112:G:A	2.20131e-10	-1.73985	-1.3832	8.69723e-06	-1.83421	-1.37824
```
