## Supplementary material for "Characterization of shared and ancestry-specific signals driving complex traits using multi-ancestry fine-mapping": susiex_nc2.cs80.summary

```
# chr12:50008099-51773120
CS_ID	CS_LENGTH	CS_PURITY	MAX_PIP_SNP	BP	REF_ALLELE	ALT_ALLELE	REF_FRQ	BETA	SE	-LOG10P	MAX_PIP	POST-HOC_PROB_POP1	POST-HOC_PROB_POP2
1	36	0.791873	chr12:50540649:C:T	50540649	T,T	C,C	1,1	inf,inf	inf,inf	8.07517,2.83465	0.0633547	0.999952	0.782799
2	1485	0	chr12:50292729:G:A	50292729	A,A	G,G	1,1	-inf,inf	inf,inf	3.63081,3.65872	0.0169749	0.430804	0.505827
```
