## Supplementary material for "Characterization of shared and ancestry-specific signals driving complex traits using multi-ancestry fine-mapping": susiex_nc3.cs80.cs

```
CS_ID	SNP	BP	REF_ALLELE	ALT_ALLELE	REF_FRQ	BETA	SE	-LOG10P	CS_PIP	OVRL_PIP
1	chr12:50540649:C:T	50540649	T,T	C,C	1,1	inf,inf	inf,inf	8.07517,2.83465	0.0647033	0.064738
1	chr12:50810512:C:T	50810512	T,T	C,C	1,1	inf,inf	inf,inf	6.81999,4.01104	0.043966	0.0440441
1	chr12:50767954:C:T	50767954	T,T	C,C	1,1	inf,inf	inf,inf	7.29903,3.29474	0.0344353	0.0344781
1	chr12:50740958:A:G	50740958	G,G	A,A	1,1	inf,inf	inf,inf	8.20867,2.29673	0.0319498	0.0319815
1	chr12:50628648:A:T	50628648	T,T	A,A	1,1	inf,inf	inf,inf	7.81773,2.7431	0.0314901	0.0315229
1	chr12:50552502:G:A	50552502	A,A	G,G	1,1	inf,inf	inf,inf	7.87892,2.66405	0.0308863	0.0309186
1	chr12:50540297:GACGGGGTTTC:G	50540297	G,G	GACGGGGTTTC,GACGGGGTTTC	1,1	inf,inf	inf,inf	7.82241,2.71442	0.0302654	0.030298
1	chr12:50535155:C:G	50535155	G,G	C,C	1,1	inf,inf	inf,inf	7.8277,2.64631	0.0268166	0.0268484
1	chr12:50528927:A:C	50528927	C,C	A,A	1,1	inf,inf	inf,inf	7.82213,2.61635	0.0250232	0.0250548
1	chr12:50778044:G:T	50778044	T,T	G,G	1,1	inf,inf	inf,inf	6.87424,3.57673	0.0246689	0.0247172
1	chr12:50607833:A:G	50607833	G,G	A,A	1,1	-inf,-inf	inf,inf	7.76331,2.67362	0.0246435	0.0246754
1	chr12:50813921:A:G	50813921	G,G	A,A	1,1	inf,inf	inf,inf	6.79709,3.69484	0.0232739	0.0233387
1	chr12:50773835:C:T	50773835	T,T	C,C	1,1	inf,inf	inf,inf	6.91426,3.48882	0.0226655	0.0227116
1	chr12:50807367:G:A	50807367	A,A	G,G	1,1	inf,inf	inf,inf	6.96316,3.43298	0.022457	0.0225019
1	chr12:50809905:C:G	50809905	G,G	C,C	1,1	inf,inf	inf,inf	6.94846,3.43488	0.0218618	0.0219066
1	chr12:50813631:T:C	50813631	C,C	T,T	1,1	inf,inf	inf,inf	6.71218,3.72542	0.0206923	0.0207585
1	chr12:50781260:A:G	50781260	G,G	A,A	1,1	inf,inf	inf,inf	6.95161,3.37837	0.0196482	0.0196917
1	chr12:50511111:A:G	50511111	G,G	A,A	1,1	inf,inf	inf,inf	7.61954,2.70748	0.0195188	0.0195504
1	chr12:50808263:C:T	50808263	T,T	C,C	1,1	inf,inf	inf,inf	6.90549,3.41708	0.0192791	0.0193234
1	chr12:50710209:C:T	50710209	T,T	C,C	1,1	inf,inf	inf,inf	7.94895,2.29703	0.0184171	0.0184468
1	chr12:50589782:T:C	50589782	C,C	T,T	1,1	-inf,-inf	inf,inf	7.92543,2.30242	0.0177673	0.0177969
1	chr12:50626688:A:G	50626688	G,G	A,A	1,1	inf,inf	inf,inf	7.77858,2.46402	0.0176424	0.0176723
1	chr12:50551486:C:T	50551486	T,T	C,C	1,1	inf,inf	inf,inf	7.8364,2.4011	0.0175722	0.0176021
1	chr12:50774834:G:A	50774834	A,A	G,G	1,1	inf,inf	inf,inf	7.05674,3.20293	0.0171426	0.0171824
1	chr12:50577358:T:C	50577358	C,C	T,T	1,1	-inf,-inf	inf,inf	7.98451,2.19718	0.0164653	0.0164949
1	chr12:50610957:T:C	50610957	C,C	T,T	1,1	-inf,-inf	inf,inf	7.77298,2.42795	0.0163428	0.0163724
1	chr12:50512812:C:T	50512812	T,T	C,C	1,1	inf,inf	inf,inf	7.87922,2.29252	0.0158553	0.0158846
1	chr12:50611506:A:G	50611506	G,G	A,A	1,1	-inf,-inf	inf,inf	7.78931,2.38335	0.0155102	0.0155396
1	chr12:50726391:T:C	50726391	C,C	T,T	1,1	-inf,-inf	inf,inf	9.14825,0.856733	0.0150676	0.0151547
1	chr12:50666567:C:T	50666567	T,T	C,C	1,1	inf,inf	inf,inf	7.7748,2.37277	0.0146958	0.0147251
1	chr12:50517140:C:T	50517140	T,T	C,C	1,1	inf,inf	inf,inf	7.83541,2.28799	0.0143105	0.0143396
1	chr12:50726419:C:T	50726419	T,T	C,C	1,1	inf,inf	inf,inf	7.79457,2.33653	0.0142786	0.0143078
1	chr12:50712308:A:C	50712308	C,C	A,A	1,1	inf,inf	inf,inf	7.75855,2.33062	0.0131904	0.0132194
1	chr12:50496875:C:T	50496875	T,T	C,C	1,1	inf,inf	inf,inf	7.88335,2.18699	0.0130941	0.0131236
1	chr12:50663844:T:A	50663844	A,A	T,T	1,1	inf,inf	inf,inf	7.71749,2.39478	0.0130788	0.0131078
1	chr12:50686091:A:G	50686091	G,G	A,A	1,1	inf,inf	inf,inf	7.74109,2.34171	0.0129127	0.0129418
2	chr12:50812160:AC:A	50812160	A,A	AC,AC	1,1	-inf,-inf	inf,inf	8.60064,0.601694	0.0107207	0.0211836
2	chr12:51399797:C:T	51399797	NA,T	NA,C	NA,1	NA,inf	NA,inf	NA,2.93639	0.00887149	0.0180879
2	chr12:51531941:GAGGTGGCACCAGGGC:G	51531941	NA,G	NA,GAGGTGGCACCAGGGC	NA,1	NA,inf	NA,inf	NA,3.13088	0.00800665	0.0176687
2	chr12:50292729:G:A	50292729	A,A	G,G	1,1	-inf,inf	inf,inf	3.63081,3.65872	0.00727443	0.0121535
2	chr12:50767961:C:T	50767961	T,T	C,C	1,1	-inf,-inf	inf,inf	8.36921,0.411722	0.00698367	0.0136086
2	chr12:51401461:G:T	51401461	NA,T	NA,G	NA,1	NA,inf	NA,inf	NA,2.7109	0.00577992	0.0118032
2	chr12:51402275:G:C	51402275	NA,C	NA,G	NA,1	NA,inf	NA,inf	NA,2.57367	0.00442287	0.00903869
2	chr12:51347833:T:A	51347833	A,A	T,T	1,1	-inf,inf	inf,inf	3.00801,0.435945	0.00436367	0.00877335
2	chr12:51404218:T:C	51404218	NA,C	NA,T	NA,1	NA,inf	NA,inf	NA,2.53393	0.00412598	0.00842883
2	chr12:51322920:C:T	51322920	NA,T	NA,C	NA,1	NA,-inf	NA,inf	NA,2.48268	0.00406858	0.00825641
2	chr12:50816055:C:G	50816055	G,G	C,C	1,1	-inf,-inf	inf,inf	8.01408,0.602605	0.00403098	0.00796286
2	chr12:51302163:A:C	51302163	NA,C	NA,A	NA,1	NA,-inf	NA,inf	NA,2.44132	0.00375636	0.00762459
2	chr12:50827114:C:G	50827114	G,G	C,C	1,1	-inf,-inf	inf,inf	7.89539,0.604831	0.00371165	0.00729578
2	chr12:51427900:A:G	51427900	NA,G	NA,A	NA,1	NA,inf	NA,inf	NA,2.39647	0.00339735	0.00715142
2	chr12:51526332:T:G	51526332	NA,G	NA,T	NA,1	NA,inf	NA,inf	NA,2.62352	0.0031341	0.00688446
2	chr12:51526296:C:G	51526296	NA,G	NA,C	NA,1	NA,inf	NA,inf	NA,2.61483	0.00308446	0.0067745
2	chr12:51464064:C:A	51464064	NA,A	NA,C	NA,1	NA,inf	NA,inf	NA,2.59685	0.00303333	0.00666746
2	chr12:51525423:C:T	51525423	NA,T	NA,C	NA,1	NA,inf	NA,inf	NA,2.59373	0.00299726	0.00657945
2	chr12:51526067:C:T	51526067	NA,T	NA,C	NA,1	NA,inf	NA,inf	NA,2.59485	0.002974	0.0065299
2	chr12:51327421:C:A	51327421	NA,A	NA,C	NA,1	NA,-inf	NA,inf	NA,2.31598	0.00294697	0.00598599
2	chr12:51533154:A:G	51533154	NA,G	NA,A	NA,1	NA,inf	NA,inf	NA,2.53753	0.00277875	0.0060608
2	chr12:50261054:T:A	50261054	NA,A	NA,T	NA,1	NA,inf	NA,inf	NA,3.58459	0.00274066	0.00533573
2	chr12:50297526:T:C	50297526	C,C	T,T	1,1	-inf,inf	inf,inf	3.53185,3.04823	0.00269788	0.00462045
2	chr12:50318297:T:C	50318297	C,C	T,T	1,1	-inf,inf	inf,inf	3.53435,3.02655	0.00258218	0.00442514
2	chr12:51532267:C:T	51532267	NA,T	NA,C	NA,1	NA,inf	NA,inf	NA,2.50419	0.00255164	0.00556523
2	chr12:51469174:C:A	51469174	NA,A	NA,C	NA,1	NA,inf	NA,inf	NA,2.4962	0.00254255	0.00557971
2	chr12:51472911:T:A	51472911	NA,A	NA,T	NA,1	NA,inf	NA,inf	NA,2.49501	0.00253741	0.00556832
2	chr12:51455522:A:G	51455522	NA,G	NA,A	NA,1	NA,inf	NA,inf	NA,2.49469	0.0025357	0.00556455
2	chr12:51460076:C:G	51460076	NA,G	NA,C	NA,1	NA,inf	NA,inf	NA,2.4937	0.00253126	0.00555471
2	chr12:50944794:G:A	50944794	NA,A	NA,G	NA,1	NA,-inf	NA,inf	NA,2.49526	0.00251134	0.00510318
2	chr12:50670483:G:A	50670483	A,NA	G,NA	1,NA	inf,NA	inf,NA	1.70411,NA	0.00247651	0.0050611
2	chr12:51038768:T:C	51038768	C,NA	T,NA	1,NA	inf,NA	inf,NA	1.89716,NA	0.00247374	0.00501724
2	chr12:51520296:G:C	51520296	NA,C	NA,G	NA,1	NA,inf	NA,inf	NA,2.48215	0.00246617	0.00541033
2	chr12:50430644:GATT:G	50430644	NA,G	NA,GATT	NA,1	NA,inf	NA,inf	NA,3.73305	0.00240935	0.00467838
2	chr12:51429516:T:A	51429516	NA,A	NA,T	NA,1	NA,inf	NA,inf	NA,2.45673	0.00237808	0.0052155
2	chr12:51412030:C:A	51412030	NA,A	NA,C	NA,1	NA,inf	NA,inf	NA,2.43587	0.00231465	0.00507025
2	chr12:50340416:T:A	50340416	A,A	T,T	1,1	inf,-inf	inf,inf	3.44607,2.99703	0.00230745	0.00396314
2	chr12:51538509:T:C	51538509	NA,C	NA,T	NA,1	NA,inf	NA,inf	NA,2.37841	0.00228858	0.00495011
2	chr12:50139645:T:G	50139645	NA,G	NA,T	NA,1	NA,-inf	NA,inf	NA,2.58169	0.00222624	0.00450514
2	chr12:51470848:C:T	51470848	NA,T	NA,C	NA,1	NA,inf	NA,inf	NA,2.41346	0.00219245	0.00480502
2	chr12:50257673:T:A	50257673	A,A	T,T	1,1	-inf,inf	inf,inf	3.78555,2.90182	0.002173	0.00367745
2	chr12:51473114:GATTTTGATAAATGTATAATGACATGT:G	51473114	NA,G	NA,GATTTTGATAAATGTATAATGACATGT	NA,1	NA,inf	NA,inf	NA,2.39984	0.00213292	0.00467045
2	chr12:51452653:C:G	51452653	NA,G	NA,C	NA,1	NA,inf	NA,inf	NA,2.39774	0.0021298	0.00466634
2	chr12:50260151:T:C	50260151	C,C	T,T	1,1	-inf,inf	inf,inf	3.77088,2.89845	0.00212671	0.00360031
2	chr12:51520921:G:A	51520921	NA,A	NA,G	NA,1	NA,inf	NA,inf	NA,2.38532	0.00207662	0.00454854
2	chr12:50350130:C:T	50350130	T,T	C,C	1,1	inf,-inf	inf,inf	3.55314,2.8997	0.00207405	0.0035659
2	chr12:50129692:A:ATT	50129692	NA,ATT	NA,A	NA,1	NA,-inf	NA,inf	NA,2.53184	0.00206379	0.00417751
2	chr12:51447647:G:A	51447647	NA,A	NA,G	NA,1	NA,inf	NA,inf	NA,2.3773	0.00205582	0.00450276
2	chr12:51446619:C:T	51446619	NA,T	NA,C	NA,1	NA,inf	NA,inf	NA,2.37446	0.00204506	0.00447896
2	chr12:50329843:G:T	50329843	T,T	G,G	1,1	-inf,inf	inf,inf	3.82894,2.84817	0.00203193	0.00344193
2	chr12:50159555:T:C	50159555	NA,C	NA,T	NA,1	NA,-inf	NA,inf	NA,2.52704	0.00202124	0.0040915
2	chr12:51475748:T:C	51475748	NA,C	NA,T	NA,1	NA,inf	NA,inf	NA,2.37186	0.00201239	0.00440387
2	chr12:50300580:A:G	50300580	G,G	A,A	1,1	-inf,inf	inf,inf	3.86204,2.81963	0.0019767	0.00334957
2	chr12:50415495:T:C	50415495	NA,C	NA,T	NA,1	NA,inf	NA,inf	NA,3.59429	0.00195673	0.00380637
2	chr12:51496861:T:C	51496861	NA,C	NA,T	NA,1	NA,inf	NA,inf	NA,2.34659	0.00192822	0.00422029
2	chr12:51502187:A:T	51502187	NA,T	NA,A	NA,1	NA,inf	NA,inf	NA,2.34449	0.00192472	0.00421234
2	chr12:50255177:A:G	50255177	G,G	A,A	1,1	-inf,inf	inf,inf	3.79537,2.82989	0.00191497	0.00324745
2	chr12:50179723:A:C	50179723	C,C	A,A	1,1	-inf,inf	inf,inf	2.69252,2.58452	0.00191448	0.00335882
2	chr12:50314103:G:A	50314103	A,A	G,G	1,1	-inf,inf	inf,inf	3.81953,2.81206	0.00188778	0.0032015
2	chr12:51604640:G:T	51604640	NA,T	NA,G	NA,1	NA,inf	NA,inf	NA,2.0019	0.00187858	0.00383914
2	chr12:51604641:C:T	51604641	NA,T	NA,C	NA,1	NA,inf	NA,inf	NA,2.00168	0.00187784	0.00383763
2	chr12:50312089:T:C	50312089	C,C	T,T	1,1	-inf,inf	inf,inf	3.87886,2.78229	0.00187369	0.0031778
2	chr12:50230767:C:T	50230767	T,T	C,C	1,1	-inf,inf	inf,inf	3.61203,2.88451	0.00186144	0.00316058
2	chr12:51532924:A:G	51532924	NA,G	NA,A	NA,1	NA,inf	NA,inf	NA,2.3109	0.00185563	0.00403575
2	chr12:50408290:C:T	50408290	NA,T	NA,C	NA,1	NA,-inf	NA,inf	NA,2.41756	0.00185462	0.00372274
2	chr12:51428435:A:G	51428435	NA,G	NA,A	NA,1	NA,inf	NA,inf	NA,2.32	0.00184482	0.00403571
2	chr12:51427221:A:G	51427221	NA,G	NA,A	NA,1	NA,inf	NA,inf	NA,2.31812	0.00183857	0.00402191
2	chr12:50314316:C:T	50314316	T,T	C,C	1,1	-inf,inf	inf,inf	3.91717,2.75706	0.00183559	0.00311363
2	chr12:50314613:C:T	50314613	T,T	C,C	1,1	-inf,inf	inf,inf	3.82193,2.79494	0.00183077	0.00310642
2	chr12:50313665:C:T	50313665	T,T	C,C	1,1	-inf,inf	inf,inf	3.84164,2.78678	0.00182892	0.00310345
2	chr12:51430524:G:A	51430524	NA,A	NA,G	NA,1	NA,inf	NA,inf	NA,2.30784	0.00182376	0.00398864
2	chr12:50297691:T:A	50297691	A,A	T,T	1,1	-inf,inf	inf,inf	3.85751,2.77695	0.00181997	0.00308832
2	chr12:50253441:C:T	50253441	T,T	C,C	1,1	-inf,inf	inf,inf	3.73109,2.8256	0.001807	0.003068
2	chr12:50286339:G:A	50286339	A,A	G,G	1,1	-inf,inf	inf,inf	3.82508,2.78125	0.00178822	0.00303531
2	chr12:51446547:AAAG:A	51446547	NA,A	NA,AAAG	NA,1	NA,inf	NA,inf	NA,2.29946	0.00178656	0.00390761
2	chr12:50259146:T:C	50259146	C,C	T,T	1,1	-inf,inf	inf,inf	3.74961,2.80973	0.00177861	0.0030204
2	chr12:50256781:G:A	50256781	A,A	G,G	1,1	-inf,inf	inf,inf	3.758,2.80384	0.00177372	0.00301218
2	chr12:50319311:G:A	50319311	A,A	G,G	1,1	-inf,inf	inf,inf	3.81764,2.7793	0.00177307	0.00301015
2	chr12:50274755:C:T	50274755	T,T	C,C	1,1	-inf,inf	inf,inf	3.78906,2.78745	0.00175761	0.0029848
2	chr12:50184893:G:A	50184893	NA,A	NA,G	NA,1	NA,-inf	NA,inf	NA,2.44252	0.00175294	0.00354995
2	chr12:50291958:A:C	50291958	C,C	A,A	1,1	-inf,inf	inf,inf	3.75202,2.79971	0.00174573	0.00296544
2	chr12:50336675:C:T	50336675	T,T	C,C	1,1	-inf,inf	inf,inf	3.86792,2.74738	0.00173885	0.00295276
2	chr12:50274361:G:A	50274361	A,A	G,G	1,1	-inf,inf	inf,inf	3.77953,2.78016	0.00173133	0.0029415
2	chr12:50284576:G:A	50284576	A,A	G,G	1,1	-inf,inf	inf,inf	3.79117,2.77142	0.00171102	0.00290673
2	chr12:50320462:A:T	50320462	T,T	A,A	1,1	-inf,inf	inf,inf	3.85287,2.73611	0.00168649	0.00286537
2	chr12:50293377:A:G	50293377	G,G	A,A	1,1	-inf,inf	inf,inf	3.82828,2.7472	0.00168463	0.00286236
2	chr12:50285827:C:G	50285827	G,G	C,C	1,1	-inf,inf	inf,inf	3.80796,2.74893	0.00166805	0.00283507
2	chr12:50271444:T:C	50271444	C,C	T,T	1,1	-inf,inf	inf,inf	3.77662,2.76207	0.00166454	0.00282934
2	chr12:51444030:T:C	51444030	NA,C	NA,T	NA,1	NA,inf	NA,inf	NA,2.2597	0.00165119	0.0036084
2	chr12:50280970:C:T	50280970	T,T	C,C	1,1	-inf,inf	inf,inf	3.68488,2.79147	0.00163898	0.0027875
2	chr12:50270073:A:G	50270073	G,G	A,A	1,1	-inf,inf	inf,inf	3.73455,2.76995	0.00163419	0.00277903
2	chr12:50123717:G:A	50123717	NA,A	NA,G	NA,1	NA,-inf	NA,inf	NA,2.39538	0.00163047	0.0033023
2	chr12:50319308:G:C	50319308	C,C	G,G	1,1	-inf,inf	inf,inf	3.77686,2.74475	0.00161212	0.0027417
2	chr12:50232282:A:T	50232282	T,T	A,A	1,1	-inf,inf	inf,inf	3.62304,2.79245	0.00158924	0.00270543
2	chr12:50228077:C:A	50228077	A,A	C,C	1,1	-inf,inf	inf,inf	3.67035,2.77195	0.00158753	0.00270207
2	chr12:50356688:G:T	50356688	T,T	G,G	1,1	-inf,inf	inf,inf	3.87397,2.69436	0.00158446	0.00269493
2	chr12:51463480:C:T	51463480	NA,T	NA,C	NA,1	NA,inf	NA,inf	NA,2.23499	0.00158228	0.00345559
2	chr12:50304122:A:G	50304122	G,G	A,A	1,1	-inf,inf	inf,inf	3.7251,2.75505	0.00157611	0.00268191
2	chr12:50126578:C:T	50126578	NA,T	NA,C	NA,1	NA,-inf	NA,inf	NA,2.3633	0.00156018	0.00316012
2	chr12:50208512:T:A	50208512	A,A	T,T	1,1	-inf,inf	inf,inf	3.65703,2.76675	0.00154011	0.00262405
2	chr12:50355511:A:G	50355511	G,G	A,A	1,1	-inf,inf	inf,inf	3.86919,2.67429	0.00152057	0.00258813
2	chr12:50336460:C:T	50336460	T,T	C,C	1,1	-inf,inf	inf,inf	3.77203,2.69541	0.00146878	0.00250228
2	chr12:50356801:C:G	50356801	G,G	C,C	1,1	-inf,inf	inf,inf	3.87592,2.64962	0.00146077	0.00248807
2	chr12:51478098:AC:A	51478098	NA,A	NA,AC	NA,1	NA,inf	NA,inf	NA,2.14272	0.0014596	0.00316309
2	chr12:50361418:T:C	50361418	C,C	T,T	1,1	inf,-inf	inf,inf	3.25859,2.72567	0.00144104	0.00250828
2	chr12:50184922:T:G	50184922	G,G	T,T	1,1	-inf,inf	inf,inf	2.00283,2.89335	0.00142655	0.00253015
2	chr12:50369632:G:T	50369632	T,T	G,G	1,1	inf,-inf	inf,inf	3.60724,2.59518	0.00142451	0.00247383
2	chr12:50368578:G:A	50368578	A,A	G,G	1,1	inf,-inf	inf,inf	3.59658,2.59115	0.00140035	0.00243268
2	chr12:50217193:C:T	50217193	T,T	C,C	1,1	-inf,inf	inf,inf	3.68229,2.69695	0.00138626	0.00236601
2	chr12:51345038:C:T	51345038	T,T	C,C	1,1	-inf,inf	inf,inf	0.992572,2.03246	0.00138426	0.00282596
2	chr12:50370928:G:A	50370928	A,A	G,G	1,1	inf,-inf	inf,inf	3.51849,2.60248	0.00136575	0.00237455
2	chr12:50200084:G:A	50200084	A,A	G,G	1,1	-inf,inf	inf,inf	3.67972,2.69264	0.00136545	0.00233162
2	chr12:50367702:C:T	50367702	T,T	C,C	1,1	inf,-inf	inf,inf	3.55931,2.59427	0.00136029	0.00236482
2	chr12:50112057:T:C	50112057	NA,C	NA,T	NA,1	NA,-inf	NA,inf	NA,2.28512	0.00135065	0.00273625
2	chr12:50360780:T:G	50360780	G,G	T,T	1,1	inf,-inf	inf,inf	3.57012,2.58068	0.00134646	0.00234083
2	chr12:50329782:G:A	50329782	A,A	G,G	1,1	-inf,inf	inf,inf	3.78953,2.64155	0.00134535	0.00229512
2	chr12:50362492:C:A	50362492	A,A	C,C	1,1	inf,-inf	inf,inf	3.56319,2.58193	0.0013424	0.00233396
2	chr12:50243157:T:C	50243157	C,C	T,T	1,1	-inf,inf	inf,inf	3.61464,2.70649	0.00134043	0.00228879
2	chr12:50365650:AAATG:A	50365650	A,A	AAATG,AAATG	1,1	inf,-inf	inf,inf	3.56417,2.5803	0.00133937	0.00232875
2	chr12:50208951:G:A	50208951	A,A	G,G	1,1	-inf,inf	inf,inf	3.56698,2.72661	0.00133668	0.00228413
2	chr12:50243512:T:C	50243512	C,C	T,T	1,1	-inf,inf	inf,inf	3.57342,2.71786	0.00133098	0.00227305
2	chr12:51351523:A:G	51351523	G,NA	A,NA	1,NA	inf,NA	inf,NA	2.37549,NA	0.0013266	0.0027071
2	chr12:51347895:C:T	51347895	T,T	C,C	1,1	-inf,inf	inf,inf	1.05901,1.94608	0.00132555	0.00270669
2	chr12:50209931:G:A	50209931	A,A	G,G	1,1	-inf,inf	inf,inf	3.62894,2.69428	0.00132101	0.002257
2	chr12:51495827:C:T	51495827	NA,T	NA,C	NA,1	NA,inf	NA,inf	NA,2.11955	0.0013071	0.00284183
2	chr12:51312196:T:G	51312196	NA,G	NA,T	NA,1	NA,-inf	NA,inf	NA,1.87133	0.00130489	0.00266125
2	chr12:51350623:T:C	51350623	C,C	T,T	1,1	-inf,inf	inf,inf	1.78748,1.29513	0.0012991	0.00265341
2	chr12:50371950:T:C	50371950	C,C	T,T	1,1	inf,-inf	inf,inf	3.58287,2.54963	0.0012823	0.00223091
2	chr12:50350336:G:A	50350336	A,A	G,G	1,1	inf,-inf	inf,inf	3.55829,2.55689	0.00127549	0.00221947
2	chr12:50146864:AAG:A	50146864	NA,A	NA,AAG	NA,1	NA,-inf	NA,inf	NA,2.27791	0.00127347	0.00256887
2	chr12:50222563:A:G	50222563	G,G	A,A	1,1	-inf,inf	inf,inf	3.45271,2.73947	0.00126321	0.00216108
2	chr12:50368706:G:A	50368706	A,A	G,G	1,1	inf,-inf	inf,inf	3.56037,2.54086	0.00124066	0.00215972
2	chr12:50742168:C:T	50742168	NA,T	NA,C	NA,1	NA,inf	NA,inf	NA,1.82718	0.00123782	0.00248613
2	chr12:50357925:T:C	50357925	C,C	T,T	1,1	inf,-inf	inf,inf	3.54706,2.54314	0.00123503	0.00215021
2	chr12:50274971:T:C	50274971	NA,C	NA,T	NA,1	NA,-inf	NA,inf	NA,2.23508	0.00121922	0.00247277
2	chr12:50391690:AGCCTCTGCCTCCTAGGCAGATTCTCAT:A	50391690	NA,A	NA,AGCCTCTGCCTCCTAGGCAGATTCTCAT	NA,1	NA,-inf	NA,inf	NA,2.2303	0.00121015	0.00245437
2	chr12:50145636:T:G	50145636	G,G	T,T	1,1	-inf,inf	inf,inf	2.11678,2.59301	0.0012006	0.00215514
2	chr12:50054145:C:T	50054145	NA,T	NA,C	NA,1	NA,-inf	NA,inf	NA,2.17563	0.00118735	0.00240914
2	chr12:50781543:C:T	50781543	NA,T	NA,C	NA,1	NA,-inf	NA,inf	NA,2.1826	0.00115167	0.00233878
2	chr12:50286195:C:T	50286195	NA,T	NA,C	NA,1	NA,-inf	NA,inf	NA,2.19164	0.00113239	0.00229688
2	chr12:50621081:G:A	50621081	NA,A	NA,G	NA,1	NA,inf	NA,inf	NA,1.76496	0.00110213	0.00221433
2	chr12:50287493:T:C	50287493	NA,C	NA,T	NA,1	NA,-inf	NA,inf	NA,2.17591	0.00110132	0.00223405
2	chr12:50678648:C:T	50678648	NA,T	NA,C	NA,1	NA,inf	NA,inf	NA,1.762	0.00110068	0.00221174
2	chr12:50311403:C:T	50311403	NA,T	NA,C	NA,1	NA,-inf	NA,inf	NA,2.17504	0.00109852	0.00222848
2	chr12:51127093:G:T	51127093	T,NA	G,NA	1,NA	inf,NA	inf,NA	1.53266,NA	0.00108572	0.00220544
2	chr12:50319641:T:C	50319641	NA,C	NA,T	NA,1	NA,-inf	NA,inf	NA,2.16723	0.00108512	0.00220128
2	chr12:50326538:C:T	50326538	NA,T	NA,C	NA,1	NA,-inf	NA,inf	NA,2.16678	0.00108451	0.00220003
2	chr12:50326856:T:C	50326856	NA,C	NA,T	NA,1	NA,-inf	NA,inf	NA,2.16363	0.00107892	0.00218871
2	chr12:50308088:G:A	50308088	NA,A	NA,G	NA,1	NA,-inf	NA,inf	NA,2.16343	0.00107803	0.00218689
2	chr12:50015851:T:C	50015851	NA,C	NA,T	NA,1	NA,inf	NA,inf	NA,2.74411	0.00107769	0.00212949
2	chr12:50288934:A:G	50288934	NA,G	NA,A	NA,1	NA,-inf	NA,inf	NA,2.16224	0.00107633	0.00218347
2	chr12:50220924:A:G	50220924	G,G	A,A	1,1	-inf,inf	inf,inf	3.51038,2.62955	0.0010735	0.00184109
2	chr12:50323421:T:G	50323421	NA,G	NA,T	NA,1	NA,-inf	NA,inf	NA,2.15737	0.00106701	0.00216459
2	chr12:50781020:TTAAAA:T	50781020	NA,T	NA,TTAAAA	NA,1	NA,inf	NA,inf	NA,1.7487	0.00104591	0.00209826
2	chr12:50626564:C:T	50626564	NA,T	NA,C	NA,1	NA,inf	NA,inf	NA,1.73399	0.00104304	0.00209629
2	chr12:50947721:C:T	50947721	T,NA	C,NA	1,NA	inf,NA	inf,NA	1.50523,NA	0.00103761	0.00210774
2	chr12:50295317:G:A	50295317	NA,A	NA,G	NA,1	NA,-inf	NA,inf	NA,2.14151	0.00103733	0.00210442
2	chr12:50315753:T:C	50315753	C,C	T,T	1,1	-inf,inf	inf,inf	3.71396,2.53425	0.00103596	0.0017777
2	chr12:50372152:G:A	50372152	NA,A	NA,G	NA,1	NA,-inf	NA,inf	NA,2.13995	0.00103353	0.00209676
2	chr12:51039101:C:T	51039101	NA,T	NA,C	NA,1	NA,-inf	NA,inf	NA,2.02495	0.00102121	0.00206469
2	chr12:51268378:G:T	51268378	NA,T	NA,G	NA,1	NA,inf	NA,inf	NA,1.66309	0.00101011	0.00207398
2	chr12:50180980:C:T	50180980	T,T	C,C	1,1	-inf,inf	inf,inf	2.04675,2.56782	0.00100611	0.00178206
2	chr12:50287756:C:T	50287756	T,T	C,C	1,1	-inf,inf	inf,inf	3.81415,2.46832	0.0010011	0.00171788
2	chr12:50745079:C:T	50745079	T,T	C,C	1,1	-inf,inf	inf,inf	6.56992,0.00521946	0.000991566	0.00187037
2	chr12:50673908:C:A	50673908	NA,A	NA,C	NA,1	NA,inf	NA,inf	NA,1.7008	0.000980447	0.00197109
2	chr12:50588610:C:A	50588610	NA,A	NA,C	NA,1	NA,inf	NA,inf	NA,1.70006	0.000979419	0.00196889
2	chr12:50381539:G:A	50381539	NA,A	NA,G	NA,1	NA,-inf	NA,inf	NA,2.10319	0.000971736	0.00197168
2	chr12:50487389:G:A	50487389	NA,A	NA,G	NA,1	NA,inf	NA,inf	NA,1.68398	0.00096537	0.0019398
2	chr12:50167833:C:G	50167833	NA,G	NA,C	NA,1	NA,inf	NA,inf	NA,3.00063	0.000962489	0.00188659
2	chr12:50592722:C:T	50592722	NA,T	NA,C	NA,1	NA,inf	NA,inf	NA,1.68699	0.000954282	0.00191851
2	chr12:50524529:C:T	50524529	NA,T	NA,C	NA,1	NA,inf	NA,inf	NA,1.68282	0.000947454	0.00190515
2	chr12:50381649:C:T	50381649	NA,T	NA,C	NA,1	NA,-inf	NA,inf	NA,2.08765	0.000946977	0.0019216
2	chr12:50371443:T:C	50371443	NA,C	NA,T	NA,1	NA,-inf	NA,inf	NA,2.0742	0.000925611	0.00187831
2	chr12:50170828:G:A	50170828	NA,A	NA,G	NA,1	NA,-inf	NA,inf	NA,2.05998	0.000924247	0.0018761
2	chr12:50387535:G:T	50387535	NA,T	NA,G	NA,1	NA,-inf	NA,inf	NA,2.06597	0.000913882	0.00185453
2	chr12:51334303:T:C	51334303	NA,C	NA,T	NA,1	NA,inf	NA,inf	NA,1.57791	0.000912129	0.00188487
2	chr12:51345687:T:C	51345687	C,C	T,T	1,1	-inf,inf	inf,inf	0.880898,1.94853	0.000908457	0.00185733
2	chr12:50681690:A:G	50681690	NA,G	NA,A	NA,1	NA,inf	NA,inf	NA,1.65347	0.000896956	0.00180412
2	chr12:50358938:G:A	50358938	A,A	G,G	1,1	inf,-inf	inf,inf	3.34281,2.438	0.000892192	0.00156309
2	chr12:50295296:C:T	50295296	NA,T	NA,C	NA,1	NA,-inf	NA,inf	NA,2.06647	0.000891276	0.00180793
2	chr12:50176736:G:A	50176736	A,A	G,G	1,1	inf,-inf	inf,inf	2.12428,2.45371	0.000890277	0.00158026
2	chr12:50436463:T:A	50436463	NA,A	NA,T	NA,1	NA,-inf	NA,inf	NA,1.9839	0.000888379	0.00178761
2	chr12:51045845:G:A	51045845	NA,A	NA,G	NA,1	NA,-inf	NA,inf	NA,1.93333	0.000886345	0.00179261
2	chr12:50163027:T:C	50163027	NA,C	NA,T	NA,1	NA,-inf	NA,inf	NA,2.07558	0.000878456	0.00177293
2	chr12:50049523:T:C	50049523	NA,C	NA,T	NA,1	NA,-inf	NA,inf	NA,1.69795	0.0008777	0.00179256
2	chr12:50373240:T:G	50373240	NA,G	NA,T	NA,1	NA,-inf	NA,inf	NA,2.03205	0.000862911	0.00175128
2	chr12:51191846:G:A	51191846	A,NA	G,NA	1,NA	inf,NA	inf,NA	1.66775,NA	0.00084652	0.00172507
2	chr12:50856795:C:T	50856795	T,T	C,C	1,1	-inf,-inf	inf,inf	3.11874,0.931063	0.000840017	0.00168747
2	chr12:51401427:T:C	51401427	NA,C	NA,T	NA,1	NA,inf	NA,inf	NA,1.75274	0.000828189	0.00176775
2	chr12:50199671:G:A	50199671	NA,A	NA,G	NA,1	NA,-inf	NA,inf	NA,2.0038	0.000827003	0.00167847
2	chr12:50189421:C:T	50189421	T,T	C,C	1,1	-inf,inf	inf,inf	3.5165,2.33896	0.000825674	0.00145195
2	chr12:50469458:G:A	50469458	NA,A	NA,G	NA,1	NA,-inf	NA,inf	NA,1.93294	0.000818834	0.00164805
2	chr12:50613315:G:A	50613315	A,NA	G,NA	1,NA	inf,NA	inf,NA	1.39305,NA	0.000815335	0.00167911
2	chr12:50377079:G:A	50377079	A,A	G,G	1,1	inf,inf	inf,inf	0.0185327,2.7001	0.000814987	0.00149666
2	chr12:51433559:T:G	51433559	NA,G	NA,T	NA,1	NA,inf	NA,inf	NA,1.8575	0.000811679	0.00175152
2	chr12:50393601:C:T	50393601	NA,T	NA,C	NA,1	NA,-inf	NA,inf	NA,1.92495	0.000803948	0.0016183
2	chr12:50456247:C:G	50456247	NA,G	NA,C	NA,1	NA,-inf	NA,inf	NA,1.91553	0.000793004	0.00159617
2	chr12:50187707:C:T	50187707	T,T	C,C	1,1	-inf,inf	inf,inf	3.45727,2.34124	0.000790135	0.00139093
2	chr12:50397971:C:T	50397971	NA,T	NA,C	NA,1	NA,-inf	NA,inf	NA,1.91342	0.000787716	0.00158543
2	chr12:51348542:A:G	51348542	G,NA	A,NA	1,NA	-inf,NA	inf,NA	2.32442,NA	0.000784756	0.00161698
2	chr12:50330661:G:C	50330661	C,NA	G,NA	1,NA	-inf,NA	inf,NA	2.46329,NA	0.000782808	0.00156967
2	chr12:51404217:A:G	51404217	NA,G	NA,A	NA,1	NA,inf	NA,inf	NA,1.72102	0.000780695	0.0016662
2	chr12:50239630:ACT:A	50239630	A,A	ACT,ACT	1,1	-inf,inf	inf,inf	3.54884,2.43292	0.000778805	0.00134373
2	chr12:51539354:T:C	51539354	NA,C	NA,T	NA,1	NA,-inf	NA,inf	NA,1.68657	0.000773744	0.00158648
2	chr12:51355688:C:T	51355688	NA,T	NA,C	NA,1	NA,inf	NA,inf	NA,1.54946	0.000771548	0.00157833
2	chr12:50169220:G:A	50169220	NA,A	NA,G	NA,1	NA,-inf	NA,inf	NA,1.99675	0.00077126	0.001557
2	chr12:51589120:A:T	51589120	NA,T	NA,A	NA,1	NA,inf	NA,inf	NA,1.59186	0.000764724	0.00156051
2	chr12:50408592:G:A	50408592	NA,A	NA,G	NA,1	NA,-inf	NA,inf	NA,1.89172	0.000761073	0.00153218
2	chr12:51335543:C:T	51335543	NA,T	NA,C	NA,1	NA,-inf	NA,inf	NA,1.71014	0.000756291	0.0015444
2	chr12:50465098:G:A	50465098	NA,A	NA,G	NA,1	NA,-inf	NA,inf	NA,1.88339	0.000745961	0.0015019
2	chr12:50403647:A:G	50403647	NA,G	NA,A	NA,1	NA,-inf	NA,inf	NA,1.87794	0.000743666	0.00149725
2	chr12:50460875:AGAGCTTGCAGTGAGCTGAGATGT:A	50460875	NA,A	NA,AGAGCTTGCAGTGAGCTGAGATGT	NA,1	NA,-inf	NA,inf	NA,1.94599	0.000743601	0.00150944
2	chr12:50381152:C:A	50381152	A,A	C,C	1,1	-inf,-inf	inf,inf	0.0981772,2.36957	0.000743108	0.00139977
2	chr12:50280266:C:T	50280266	T,T	C,C	1,1	-inf,inf	inf,inf	3.69858,2.34668	0.000742742	0.00128386
2	chr12:51168873:C:T	51168873	NA,T	NA,C	NA,1	NA,inf	NA,inf	NA,1.44439	0.000742353	0.00152866
2	chr12:51174476:G:A	51174476	NA,A	NA,G	NA,1	NA,inf	NA,inf	NA,1.44258	0.000741347	0.00152642
2	chr12:51333501:C:T	51333501	NA,T	NA,C	NA,1	NA,-inf	NA,inf	NA,1.69225	0.000736785	0.00150442
2	chr12:50388341:G:A	50388341	NA,A	NA,G	NA,1	NA,-inf	NA,inf	NA,1.93249	0.000734428	0.00149097
2	chr12:50159101:C:T	50159101	NA,T	NA,C	NA,1	NA,-inf	NA,inf	NA,1.96571	0.00073327	0.00148047
2	chr12:50305712:C:T	50305712	T,T	C,C	1,1	-inf,inf	inf,inf	4.37458,1.80753	0.000719313	0.00125551
2	chr12:50132763:A:G	50132763	NA,G	NA,A	NA,1	NA,-inf	NA,inf	NA,1.94897	0.00071646	0.0014468
2	chr12:50466548:A:G	50466548	NA,G	NA,A	NA,1	NA,-inf	NA,inf	NA,1.84569	0.000712006	0.0014339
2	chr12:50585430:T:C	50585430	NA,C	NA,T	NA,1	NA,inf	NA,inf	NA,3.13195	0.000708648	0.00140105
2	chr12:50382031:T:G	50382031	G,G	T,T	1,1	-inf,inf	inf,inf	0.000843645,2.64555	0.000702959	0.00129232
2	chr12:51282644:G:A	51282644	NA,A	NA,G	NA,1	NA,inf	NA,inf	NA,1.47223	0.000697953	0.00143238
2	chr12:50165345:A:G	50165345	G,G	A,A	1,1	inf,-inf	inf,inf	1.83612,2.50891	0.00069763	0.00124852
2	chr12:50449434:C:T	50449434	NA,T	NA,C	NA,1	NA,-inf	NA,inf	NA,1.83086	0.000693386	0.00139653
2	chr12:50377591:G:T	50377591	T,T	G,G	1,1	-inf,-inf	inf,inf	0.0927663,2.3393	0.000692969	0.00130606
2	chr12:50377307:A:G	50377307	NA,G	NA,A	NA,1	NA,inf	NA,inf	NA,2.39573	0.000676432	0.00128742
2	chr12:50764933:A:G	50764933	NA,G	NA,A	NA,1	NA,-inf	NA,inf	NA,1.637	0.000674918	0.00137753
2	chr12:50156286:C:T	50156286	NA,T	NA,C	NA,1	NA,-inf	NA,inf	NA,1.91839	0.000674366	0.0013614
2	chr12:50760334:C:T	50760334	NA,T	NA,C	NA,1	NA,inf	NA,inf	NA,1.51821	0.000672643	0.00135646
2	chr12:50405200:A:AT	50405200	NA,AT	NA,A	NA,1	NA,-inf	NA,inf	NA,1.81368	0.000668347	0.0013462
2	chr12:50802167:G:A	50802167	NA,A	NA,G	NA,1	NA,-inf	NA,inf	NA,1.64953	0.000667769	0.00136085
2	chr12:50349642:C:G	50349642	NA,G	NA,C	NA,1	NA,-inf	NA,inf	NA,1.61353	0.000663604	0.00123704
2	chr12:51405676:G:A	51405676	NA,A	NA,G	NA,1	NA,inf	NA,inf	NA,1.63757	0.000660709	0.00140863
2	chr12:50132642:T:TTGATTATAGC	50132642	NA,TTGATTATAGC	NA,T	NA,1	NA,-inf	NA,inf	NA,1.89756	0.000657831	0.0013286
2	chr12:51593034:G:A	51593034	NA,A	NA,G	NA,1	NA,-inf	NA,inf	NA,1.52847	0.000647904	0.0013278
2	chr12:50378303:G:T	50378303	T,T	G,G	1,1	inf,inf	inf,inf	0.00935444,2.58369	0.000646346	0.0011906
2	chr12:50827281:C:T	50827281	NA,T	NA,C	NA,1	NA,-inf	NA,inf	NA,1.8338	0.000642684	0.0013066
2	chr12:50141833:G:A	50141833	NA,A	NA,G	NA,1	NA,-inf	NA,inf	NA,1.88206	0.000638782	0.00129017
2	chr12:50443467:A:G	50443467	NA,G	NA,A	NA,1	NA,-inf	NA,inf	NA,1.78349	0.000634861	0.00127885
2	chr12:50219712:G:A	50219712	NA,A	NA,G	NA,1	NA,-inf	NA,inf	NA,1.76805	0.000634347	0.00127674
2	chr12:51509831:A:T	51509831	NA,T	NA,A	NA,1	NA,inf	NA,inf	NA,1.53718	0.000631937	0.00129339
2	chr12:50112104:A:C	50112104	NA,C	NA,A	NA,1	NA,-inf	NA,inf	NA,1.86976	0.000631137	0.00127508
2	chr12:51405350:G:A	51405350	NA,A	NA,G	NA,1	NA,inf	NA,inf	NA,1.60746	0.000629843	0.00134205
2	chr12:50147344:A:G	50147344	G,G	A,A	1,1	-inf,inf	inf,inf	1.62973,2.45957	0.000629413	0.00114211
2	chr12:51590888:C:T	51590888	NA,T	NA,C	NA,1	NA,-inf	NA,inf	NA,1.50196	0.000626471	0.00128435
2	chr12:50412301:TTAG:T	50412301	NA,T	NA,TTAG	NA,1	NA,-inf	NA,inf	NA,1.83919	0.000624737	0.00126873
2	chr12:50189367:A:G	50189367	G,G	A,A	1,1	-inf,inf	inf,inf	3.49395,2.19063	0.000622553	0.00110018
2	chr12:50275008:C:A	50275008	NA,A	NA,C	NA,1	NA,-inf	NA,inf	NA,1.92848	0.000617105	0.00124145
2	chr12:51469653:C:G	51469653	NA,G	NA,C	NA,1	NA,inf	NA,inf	NA,1.44398	0.000604634	0.00126637
2	chr12:51351083:C:T	51351083	T,T	C,C	1,1	-inf,inf	inf,inf	0.846983,1.81599	0.000603825	0.00123009
2	chr12:50049803:C:T	50049803	NA,T	NA,C	NA,1	NA,inf	NA,inf	NA,2.27897	0.000603148	0.00119177
2	chr12:51495856:C:T	51495856	NA,T	NA,C	NA,1	NA,inf	NA,inf	NA,1.50897	0.000601537	0.00123113
2	chr12:50756137:C:A	50756137	NA,A	NA,C	NA,1	NA,inf	NA,inf	NA,1.45689	0.000601207	0.00121429
2	chr12:51329943:A:G	51329943	G,G	A,A	1,1	-inf,inf	inf,inf	1.07726,1.58242	0.0005977	0.00121364
2	chr12:50219210:G:A	50219210	NA,A	NA,G	NA,1	NA,-inf	NA,inf	NA,1.85636	0.000593171	0.00119831
2	chr12:50750010:C:G	50750010	NA,G	NA,C	NA,1	NA,-inf	NA,inf	NA,1.7501	0.000592885	0.00119705
2	chr12:51262644:A:G	51262644	NA,G	NA,A	NA,1	NA,inf	NA,inf	NA,1.31288	0.000592495	0.00120654
2	chr12:51346849:T:A	51346849	A,NA	T,NA	1,NA	inf,NA	inf,NA	1.90157,NA	0.000588852	0.00120239
2	chr12:50040316:C:G	50040316	G,G	C,C	1,1	-inf,inf	inf,inf	0.964965,2.65632	0.000585701	0.00114382
2	chr12:50550189:G:A	50550189	NA,A	NA,G	NA,1	NA,inf	NA,inf	NA,1.42362	0.000583119	0.00117883
2	chr12:50187110:G:A	50187110	NA,A	NA,G	NA,1	NA,inf	NA,inf	NA,2.09214	0.000579614	0.00112362
2	chr12:51307894:G:A	51307894	NA,A	NA,G	NA,1	NA,inf	NA,inf	NA,1.28741	0.000578354	0.00118964
2	chr12:51419921:G:A	51419921	NA,A	NA,G	NA,1	NA,-inf	NA,inf	NA,1.49597	0.000573818	0.00117351
2	chr12:50581113:C:T	50581113	NA,T	NA,C	NA,1	NA,inf	NA,inf	NA,1.27911	0.000570497	0.00116523
2	chr12:50628050:A:G	50628050	NA,G	NA,A	NA,1	NA,-inf	NA,inf	NA,1.56322	0.000567834	0.00115667
2	chr12:51431212:C:T	51431212	NA,T	NA,C	NA,1	NA,inf	NA,inf	NA,1.47466	0.000567644	0.00116203
2	chr12:50766315:CTAAGAT:C	50766315	NA,C	NA,CTAAGAT	NA,1	NA,inf	NA,inf	NA,1.42241	0.000564132	0.00113978
2	chr12:50233567:C:T	50233567	NA,T	NA,C	NA,1	NA,inf	NA,inf	NA,1.33578	0.00056277	0.00115546
2	chr12:50256038:T:C	50256038	NA,C	NA,T	NA,1	NA,inf	NA,inf	NA,1.84253	0.000560376	0.00107159
2	chr12:50818010:T:C	50818010	NA,C	NA,T	NA,1	NA,-inf	NA,inf	NA,1.71988	0.00056009	0.00113105
2	chr12:50179650:G:C	50179650	C,C	G,G	1,1	-inf,inf	inf,inf	1.49062,2.46965	0.00055664	0.00100194
2	chr12:50497152:T:C	50497152	NA,C	NA,T	NA,1	NA,-inf	NA,inf	NA,1.55567	0.00055656	0.00113369
2	chr12:50362723:A:G	50362723	G,G	A,A	1,1	inf,-inf	inf,inf	3.31744,2.15967	0.000554225	0.000978572
2	chr12:50159214:A:G	50159214	G,G	A,A	1,1	inf,-inf	inf,inf	1.7088,2.49043	0.000553971	0.000997644
2	chr12:50254884:A:G	50254884	NA,G	NA,A	NA,1	NA,-inf	NA,inf	NA,1.85903	0.000552111	0.0011111
2	chr12:51261376:T:C	51261376	NA,C	NA,T	NA,1	NA,inf	NA,inf	NA,1.27597	0.000551986	0.00112415
2	chr12:51428141:A:G	51428141	NA,G	NA,A	NA,1	NA,inf	NA,inf	NA,1.46002	0.000551562	0.00112909
2	chr12:51262698:T:C	51262698	NA,C	NA,T	NA,1	NA,inf	NA,inf	NA,1.27549	0.000551547	0.00112326
2	chr12:50120310:C:T	50120310	NA,T	NA,C	NA,1	NA,-inf	NA,inf	NA,1.78348	0.000547815	0.00110704
2	chr12:51075838:CAGG:C	51075838	NA,C	NA,CAGG	NA,1	NA,-inf	NA,inf	NA,1.64738	0.000546204	0.00110633
2	chr12:51471255:A:G	51471255	NA,G	NA,A	NA,1	NA,inf	NA,inf	NA,1.45454	0.000546098	0.00111796
2	chr12:50267666:C:T	50267666	NA,T	NA,C	NA,1	NA,-inf	NA,inf	NA,1.85124	0.000545403	0.00109766
2	chr12:50608486:C:T	50608486	NA,T	NA,C	NA,1	NA,inf	NA,inf	NA,1.27362	0.000545111	0.00111528
2	chr12:51447966:G:A	51447966	NA,A	NA,G	NA,1	NA,inf	NA,inf	NA,1.45258	0.000543944	0.00111352
2	chr12:50498955:C:T	50498955	NA,T	NA,C	NA,1	NA,-inf	NA,inf	NA,1.73857	0.000541678	0.00110087
2	chr12:50427062:T:C	50427062	NA,C	NA,T	NA,1	NA,-inf	NA,inf	NA,1.76279	0.000539319	0.00108205
2	chr12:50790846:G:T	50790846	NA,T	NA,G	NA,1	NA,inf	NA,inf	NA,3.31374	0.00053851	0.00108482
2	chr12:50260445:A:T	50260445	NA,T	NA,A	NA,1	NA,-inf	NA,inf	NA,1.8398	0.000536232	0.00107937
2	chr12:50270454:AG:A	50270454	NA,A	NA,AG	NA,1	NA,-inf	NA,inf	NA,1.8398	0.000535873	0.00107867
2	chr12:51770795:G:A	51770795	NA,A	NA,G	NA,1	NA,inf	NA,inf	NA,1.3501	0.000533296	0.00109141
2	chr12:51145479:T:C	51145479	NA,C	NA,T	NA,1	NA,inf	NA,inf	NA,1.29277	0.000533246	0.00110269
2	chr12:50247174:C:T	50247174	NA,T	NA,C	NA,1	NA,-inf	NA,inf	NA,1.83531	0.000532618	0.00107215
2	chr12:50279739:C:T	50279739	NA,T	NA,C	NA,1	NA,-inf	NA,inf	NA,1.83289	0.000530529	0.00106796
2	chr12:51480889:G:A	51480889	NA,A	NA,G	NA,1	NA,inf	NA,inf	NA,1.37322	0.000530386	0.00111012
2	chr12:50796355:C:T	50796355	NA,T	NA,C	NA,1	NA,-inf	NA,inf	NA,1.68595	0.000529928	0.00107038
2	chr12:50967628:A:G	50967628	NA,G	NA,A	NA,1	NA,inf	NA,inf	NA,1.95514	0.000528262	0.00106737
2	chr12:50421375:G:A	50421375	NA,A	NA,G	NA,1	NA,-inf	NA,inf	NA,1.66755	0.000527441	0.00106353
2	chr12:50258796:C:T	50258796	NA,T	NA,C	NA,1	NA,-inf	NA,inf	NA,1.82781	0.00052649	0.00105986
2	chr12:51216624:G:T	51216624	T,T	G,G	1,1	inf,inf	inf,inf	1.11076,0.984973	0.00052587	0.00107597
2	chr12:51452023:G:A	51452023	NA,A	NA,G	NA,1	NA,inf	NA,inf	NA,1.43178	0.000523984	0.00107267
2	chr12:51462538:A:G	51462538	NA,G	NA,A	NA,1	NA,inf	NA,inf	NA,1.42959	0.000522284	0.00106919
2	chr12:51432294:C:T	51432294	NA,T	NA,C	NA,1	NA,inf	NA,inf	NA,1.42899	0.000522168	0.00106891
2	chr12:51299237:C:T	51299237	T,NA	C,NA	1,NA	inf,NA	inf,NA	1.46134,NA	0.000521969	0.00106607
2	chr12:51623255:C:T	51623255	NA,T	NA,C	NA,1	NA,inf	NA,inf	NA,1.35108	0.000521476	0.00106815
2	chr12:50263495:T:C	50263495	NA,C	NA,T	NA,1	NA,-inf	NA,inf	NA,1.81914	0.000521131	0.00104902
2	chr12:50382220:T:G	50382220	G,G	T,T	1,1	-inf,inf	inf,inf	0.017355,2.48108	0.000519197	0.000958368
2	chr12:50296671:T:C	50296671	C,C	T,T	1,1	-inf,inf	inf,inf	3.50143,2.02426	0.000518942	0.00091676
2	chr12:51435326:T:C	51435326	NA,C	NA,T	NA,1	NA,inf	NA,inf	NA,1.42476	0.000517943	0.00106028
2	chr12:50287540:G:C	50287540	C,C	G,G	1,1	-inf,inf	inf,inf	3.5215,2.01544	0.000516653	0.000912708
2	chr12:51471153:G:C	51471153	NA,C	NA,G	NA,1	NA,inf	NA,inf	NA,1.35653	0.000514911	0.00107748
2	chr12:51518702:A:G	51518702	NA,G	NA,A	NA,1	NA,inf	NA,inf	NA,1.41758	0.000514678	0.00105346
2	chr12:51437353:A:G	51437353	NA,G	NA,A	NA,1	NA,inf	NA,inf	NA,1.42026	0.000513801	0.0010518
2	chr12:50219646:A:C	50219646	NA,C	NA,A	NA,1	NA,-inf	NA,inf	NA,1.81272	0.000513369	0.00103345
2	chr12:50220779:C:CT	50220779	NA,CT	NA,C	NA,1	NA,-inf	NA,inf	NA,1.81205	0.000512936	0.00103259
2	chr12:51447877:C:T	51447877	NA,T	NA,C	NA,1	NA,inf	NA,inf	NA,1.35365	0.000512151	0.00107177
2	chr12:51384771:G:T	51384771	NA,T	NA,G	NA,1	NA,inf	NA,inf	NA,1.27457	0.000511445	0.00104894
2	chr12:50242791:A:G	50242791	NA,G	NA,A	NA,1	NA,-inf	NA,inf	NA,1.80928	0.000510419	0.00102755
2	chr12:51479784:A:G	51479784	NA,G	NA,A	NA,1	NA,inf	NA,inf	NA,1.41544	0.000509526	0.00104311
2	chr12:50809182:T:C	50809182	NA,C	NA,T	NA,1	NA,-inf	NA,inf	NA,1.66157	0.00050832	0.00102685
2	chr12:50218067:A:G	50218067	NA,G	NA,A	NA,1	NA,-inf	NA,inf	NA,1.61891	0.000507472	0.00102289
2	chr12:50582257:T:A	50582257	NA,A	NA,T	NA,1	NA,inf	NA,inf	NA,1.34768	0.000507353	0.00102605
2	chr12:50218066:A:G	50218066	NA,G	NA,A	NA,1	NA,-inf	NA,inf	NA,1.61726	0.000506881	0.00102168
2	chr12:50148617:C:T	50148617	NA,T	NA,C	NA,1	NA,-inf	NA,inf	NA,1.73291	0.000506475	0.00102445
2	chr12:50311905:C:A	50311905	A,A	C,C	1,1	-inf,inf	inf,inf	3.48257,2.01663	0.000505811	0.000894055
2	chr12:50781313:C:T	50781313	NA,T	NA,C	NA,1	NA,inf	NA,inf	NA,3.25165	0.000501308	0.00101018
2	chr12:51375644:G:A	51375644	A,NA	G,NA	1,NA	inf,NA	inf,NA	2.24371,NA	0.000499768	0.001018
2	chr12:50254979:T:C	50254979	NA,C	NA,T	NA,1	NA,-inf	NA,inf	NA,1.79516	0.000498759	0.00100418
2	chr12:50244776:G:T	50244776	NA,T	NA,G	NA,1	NA,-inf	NA,inf	NA,1.79267	0.000498239	0.00100322
2	chr12:51478154:A:G	51478154	NA,G	NA,A	NA,1	NA,inf	NA,inf	NA,1.33803	0.000496965	0.00103977
2	chr12:51429459:C:T	51429459	NA,T	NA,C	NA,1	NA,inf	NA,inf	NA,1.39929	0.000495723	0.0010148
2	chr12:50268907:C:T	50268907	NA,T	NA,C	NA,1	NA,-inf	NA,inf	NA,1.78923	0.000495127	0.00099702
2	chr12:51101108:C:T	51101108	NA,T	NA,C	NA,1	NA,inf	NA,inf	NA,1.90079	0.000494784	0.000999994
2	chr12:50291970:T:G	50291970	G,G	T,T	1,1	-inf,inf	inf,inf	3.42211,2.06194	0.00049474	0.000873341
2	chr12:51339506:G:A	51339506	NA,A	NA,G	NA,1	NA,-inf	NA,inf	NA,1.46591	0.000490812	0.00100246
2	chr12:51470957:T:C	51470957	NA,C	NA,T	NA,1	NA,inf	NA,inf	NA,1.32923	0.000489752	0.00102456
2	chr12:50246421:C:T	50246421	NA,T	NA,C	NA,1	NA,-inf	NA,inf	NA,1.73358	0.000489471	0.000989445
2	chr12:50225446:T:C	50225446	NA,C	NA,T	NA,1	NA,-inf	NA,inf	NA,1.78181	0.000489033	0.000984675
2	chr12:50286793:A:G	50286793	G,G	A,A	1,1	-inf,inf	inf,inf	3.46604,2.03876	0.000488736	0.000862728
2	chr12:50666175:G:A	50666175	NA,A	NA,G	NA,1	NA,-inf	NA,inf	NA,1.67142	0.000488034	0.000991994
2	chr12:50790265:C:T	50790265	NA,T	NA,C	NA,1	NA,inf	NA,inf	NA,1.16312	0.000487495	0.000992721
2	chr12:50226711:C:T	50226711	NA,T	NA,C	NA,1	NA,-inf	NA,inf	NA,1.77964	0.000487339	0.000981276
2	chr12:51318535:T:C	51318535	C,C	T,T	1,1	-inf,inf	inf,inf	1.31322,1.18717	0.000487116	0.000996028
2	chr12:51295235:AT:A	51295235	A,A	AT,AT	1,1	-inf,inf	inf,inf	2.0355,0.15484	0.000484772	0.000989884
2	chr12:50862956:G:A	50862956	A,NA	G,NA	1,NA	inf,NA	inf,NA	1.15259,NA	0.000483576	0.000983172
2	chr12:51314435:A:G	51314435	NA,G	NA,A	NA,1	NA,-inf	NA,inf	NA,1.39386	0.000479435	0.000976944
2	chr12:51469759:C:T	51469759	NA,T	NA,C	NA,1	NA,inf	NA,inf	NA,1.3141	0.000478696	0.00100114
2	chr12:51131058:G:A	51131058	NA,A	NA,G	NA,1	NA,inf	NA,inf	NA,1.23456	0.00047827	0.00098904
2	chr12:50208792:G:A	50208792	NA,A	NA,G	NA,1	NA,-inf	NA,inf	NA,1.76675	0.000477921	0.000962454
2	chr12:51402512:G:A	51402512	NA,A	NA,G	NA,1	NA,inf	NA,inf	NA,1.36589	0.000477828	0.00097842
2	chr12:50652441:G:A	50652441	A,A	G,G	1,1	-inf,-inf	inf,inf	5.88145,0.449147	0.000477676	0.000918145
2	chr12:50242472:C:T	50242472	NA,T	NA,C	NA,1	NA,-inf	NA,inf	NA,1.76381	0.000475754	0.000958062
2	chr12:51060252:C:T	51060252	NA,T	NA,C	NA,1	NA,inf	NA,inf	NA,1.31774	0.000475578	0.000962556
2	chr12:50299583:G:A	50299583	A,A	G,G	1,1	-inf,inf	inf,inf	3.38412,2.01699	0.000472991	0.000837473
2	chr12:51043190:C:G	51043190	NA,G	NA,C	NA,1	NA,inf	NA,inf	NA,1.15087	0.000472385	0.000969838
2	chr12:50484908:A:G	50484908	NA,G	NA,A	NA,1	NA,-inf	NA,inf	NA,1.57544	0.000470893	0.00095198
2	chr12:51025165:G:GA	51025165	NA,GA	NA,G	NA,1	NA,inf	NA,inf	NA,1.79801	0.000470752	0.000952514
2	chr12:50215418:G:A	50215418	NA,A	NA,G	NA,1	NA,-inf	NA,inf	NA,1.75705	0.00047001	0.000946511
2	chr12:50436129:GTGTGTGTGTGT:G	50436129	NA,G	NA,GTGTGTGTGTGT	NA,1	NA,inf	NA,inf	NA,1.32223	0.000469577	0.000963778
2	chr12:50905068:G:A	50905068	A,NA	G,NA	1,NA	inf,NA	inf,NA	1.13907,NA	0.000467839	0.000951354
2	chr12:50030676:G:A	50030676	NA,A	NA,G	NA,1	NA,inf	NA,inf	NA,1.97674	0.000467282	0.000934968
2	chr12:51265853:T:C	51265853	C,NA	T,NA	1,NA	inf,NA	inf,NA	1.81197,NA	0.000467045	0.000953233
2	chr12:50208695:T:C	50208695	NA,C	NA,T	NA,1	NA,-inf	NA,inf	NA,1.75092	0.000466153	0.000938858
2	chr12:51265022:A:G	51265022	NA,G	NA,A	NA,1	NA,inf	NA,inf	NA,1.18605	0.00046531	0.000947847
2	chr12:50319721:G:A	50319721	A,A	G,G	1,1	-inf,inf	inf,inf	3.47737,1.97325	0.000464788	0.000822813
2	chr12:51459260:C:T	51459260	NA,T	NA,C	NA,1	NA,inf	NA,inf	NA,1.30079	0.000463875	0.000970332
2	chr12:50958083:G:T	50958083	NA,T	NA,G	NA,1	NA,inf	NA,inf	NA,1.30656	0.000462439	0.000935843
2	chr12:50213930:C:A	50213930	NA,A	NA,C	NA,1	NA,-inf	NA,inf	NA,1.5587	0.000460445	0.000928526
2	chr12:50357307:G:A	50357307	NA,A	NA,G	NA,1	NA,inf	NA,inf	NA,1.63226	0.000459772	0.000945006
2	chr12:51542808:T:G	51542808	NA,G	NA,T	NA,1	NA,-inf	NA,inf	NA,1.36946	0.000458779	0.000940489
2	chr12:50271139:C:T	50271139	NA,T	NA,C	NA,1	NA,-inf	NA,inf	NA,1.73958	0.000458211	0.000922982
2	chr12:51021110:A:G	51021110	NA,G	NA,A	NA,1	NA,-inf	NA,inf	NA,1.5362	0.000458203	0.000932853
2	chr12:50203789:T:C	50203789	NA,C	NA,T	NA,1	NA,-inf	NA,inf	NA,1.56779	0.000457228	0.000921722
2	chr12:51494977:C:T	51494977	NA,T	NA,C	NA,1	NA,inf	NA,inf	NA,1.29255	0.00045716	0.000956111
2	chr12:51603112:A:G	51603112	NA,G	NA,A	NA,1	NA,inf	NA,inf	NA,1.28173	0.00045684	0.000935693
2	chr12:51716959:C:G	51716959	NA,G	NA,C	NA,1	NA,inf	NA,inf	NA,1.41438	0.000456544	0.000963731
2	chr12:51333594:T:C	51333594	C,C	T,T	1,1	-inf,inf	inf,inf	1.11408,1.3704	0.000456208	0.000925493
2	chr12:51063323:A:G	51063323	NA,G	NA,A	NA,1	NA,inf	NA,inf	NA,1.77918	0.000451836	0.000914188
2	chr12:51614403:C:T	51614403	NA,T	NA,C	NA,1	NA,inf	NA,inf	NA,1.27296	0.000451296	0.000924297
2	chr12:50599488:A:G	50599488	G,NA	A,NA	1,NA	-inf,NA	inf,NA	1.92777,NA	0.000450292	0.000910001
2	chr12:51014744:T:C	51014744	NA,C	NA,T	NA,1	NA,inf	NA,inf	NA,1.76995	0.000450123	0.000910895
2	chr12:51384217:G:C	51384217	C,C	G,G	1,1	inf,-inf	inf,inf	1.09093,1.39414	0.000450006	0.000910307
2	chr12:50393252:T:C	50393252	C,C	T,T	1,1	inf,-inf	inf,inf	1.17213,0.201011	0.000449243	0.000901729
2	chr12:50198645:C:T	50198645	NA,T	NA,C	NA,1	NA,-inf	NA,inf	NA,1.72866	0.000449239	0.000905017
2	chr12:50670281:A:G	50670281	G,G	A,A	1,1	-inf,-inf	inf,inf	5.87042,0.425509	0.000449051	0.000862911
2	chr12:50072161:G:A	50072161	NA,A	NA,G	NA,1	NA,-inf	NA,inf	NA,1.14673	0.000447065	0.000902464
2	chr12:51317267:A:G	51317267	NA,G	NA,A	NA,1	NA,-inf	NA,inf	NA,1.35152	0.000445903	0.000908619
2	chr12:50908922:C:T	50908922	NA,T	NA,C	NA,1	NA,inf	NA,inf	NA,1.07651	0.000445632	0.00091747
2	chr12:51138491:G:T	51138491	NA,T	NA,G	NA,1	NA,inf	NA,inf	NA,1.19799	0.000445199	0.000920526
2	chr12:51455324:G:A	51455324	NA,A	NA,G	NA,1	NA,inf	NA,inf	NA,1.27642	0.000444942	0.000930375
2	chr12:51595551:G:T	51595551	NA,T	NA,G	NA,1	NA,inf	NA,inf	NA,1.39514	0.000444321	0.000926234
2	chr12:51758507:G:A	51758507	NA,A	NA,G	NA,1	NA,inf	NA,inf	NA,1.24404	0.000444311	0.000909582
2	chr12:50323797:T:C	50323797	C,C	T,T	1,1	-inf,inf	inf,inf	3.5289,1.96344	0.000443268	0.000783617
2	chr12:50892437:A:G	50892437	G,NA	A,NA	1,NA	inf,NA	inf,NA	1.11314,NA	0.000442369	0.000899515
2	chr12:50681090:T:A	50681090	A,A	T,T	1,1	-inf,-inf	inf,inf	5.84549,0.250363	0.000441838	0.000845331
2	chr12:51090735:T:C	51090735	NA,C	NA,T	NA,1	NA,inf	NA,inf	NA,1.7581	0.000441043	0.000892547
2	chr12:51506704:G:A	51506704	NA,A	NA,G	NA,1	NA,inf	NA,inf	NA,1.33308	0.000440248	0.000901132
2	chr12:50340155:C:T	50340155	NA,T	NA,C	NA,1	NA,-inf	NA,inf	NA,1.54682	0.000438634	0.000884366
2	chr12:50692675:TA:T	50692675	NA,T	NA,TA	NA,1	NA,-inf	NA,inf	NA,1.58793	0.000436831	0.000881338
2	chr12:50480876:GC:G	50480876	NA,G	NA,GC	NA,1	NA,-inf	NA,inf	NA,1.06374	0.000435288	0.00086448
2	chr12:51326263:G:A	51326263	A,NA	G,NA	1,NA	inf,NA	inf,NA	1.365,NA	0.000435222	0.000888966
2	chr12:50778595:ACTT:A	50778595	NA,A	NA,ACTT	NA,1	NA,inf	NA,inf	NA,1.13058	0.000433537	0.000883052
2	chr12:51100966:G:A	51100966	NA,A	NA,G	NA,1	NA,inf	NA,inf	NA,1.18334	0.000432478	0.000894138
2	chr12:51327875:C:A	51327875	A,NA	C,NA	1,NA	-inf,NA	inf,NA	1.37272,NA	0.000430801	0.000880862
2	chr12:51734509:A:G	51734509	G,NA	A,NA	1,NA	inf,NA	inf,NA	1.66649,NA	0.000428557	0.000876541
2	chr12:51759978:A:G	51759978	NA,G	NA,A	NA,1	NA,inf	NA,inf	NA,1.22436	0.000428162	0.000876485
2	chr12:50830403:T:A	50830403	NA,A	NA,T	NA,1	NA,-inf	NA,inf	NA,1.63934	0.000427737	0.000867765
2	chr12:51040074:T:C	51040074	NA,C	NA,T	NA,1	NA,inf	NA,inf	NA,1.17497	0.000425369	0.000879687
2	chr12:51492712:G:T	51492712	NA,T	NA,G	NA,1	NA,inf	NA,inf	NA,1.25006	0.000424625	0.000887774
2	chr12:50072302:A:G	50072302	G,G	A,A	1,1	-inf,-inf	inf,inf	1.22881,0.660734	0.000423125	0.000859673
2	chr12:50700137:C:T	50700137	NA,T	NA,C	NA,1	NA,-inf	NA,inf	NA,1.58195	0.000423075	0.000853364
2	chr12:51265854:G:A	51265854	A,NA	G,NA	1,NA	inf,NA	inf,NA	1.75596,NA	0.000422732	0.000862867
2	chr12:50438223:G:A	50438223	NA,A	NA,G	NA,1	NA,inf	NA,inf	NA,1.26848	0.000422454	0.000850873
2	chr12:50040219:G:A	50040219	NA,A	NA,G	NA,1	NA,-inf	NA,inf	NA,1.51355	0.000421362	0.000856653
2	chr12:51491346:G:A	51491346	NA,A	NA,G	NA,1	NA,inf	NA,inf	NA,1.24354	0.000420053	0.00087813
2	chr12:50212077:A:C	50212077	NA,C	NA,A	NA,1	NA,-inf	NA,inf	NA,0.734117	0.000419326	0.000856749
2	chr12:51504728:T:G	51504728	NA,G	NA,T	NA,1	NA,inf	NA,inf	NA,1.24243	0.000419014	0.000876005
2	chr12:51349164:G:T	51349164	T,T	G,G	1,1	-inf,inf	inf,inf	1.0112,1.44523	0.000417301	0.000846886
2	chr12:51222567:A:G	51222567	NA,G	NA,A	NA,1	NA,-inf	NA,inf	NA,1.36568	0.00041614	0.000847236
2	chr12:51066114:G:A	51066114	NA,A	NA,G	NA,1	NA,inf	NA,inf	NA,1.16021	0.000413932	0.000855963
2	chr12:51063937:G:C	51063937	NA,C	NA,G	NA,1	NA,inf	NA,inf	NA,1.13825	0.00041262	0.000853248
2	chr12:51516867:T:C	51516867	C,NA	T,NA	1,NA	-inf,NA	inf,NA	1.35053,NA	0.00041168	0.000842455
2	chr12:50528534:C:T	50528534	NA,T	NA,C	NA,1	NA,inf	NA,inf	NA,1.11322	0.000409972	0.000839219
2	chr12:51197400:C:G	51197400	NA,G	NA,C	NA,1	NA,-inf	NA,inf	NA,1.40269	0.000409002	0.000834386
2	chr12:50359570:A:G	50359570	NA,G	NA,A	NA,1	NA,inf	NA,inf	NA,1.55958	0.000408714	0.000840046
2	chr12:50319715:T:C	50319715	C,C	T,T	1,1	-inf,inf	inf,inf	3.53255,2.09243	0.000408648	0.000714574
2	chr12:51726125:TATTC:T	51726125	NA,T	NA,TATTC	NA,1	NA,-inf	NA,inf	NA,1.31949	0.000408286	0.000833713
2	chr12:50300163:C:T	50300163	NA,T	NA,C	NA,1	NA,-inf	NA,inf	NA,1.5023	0.000408041	0.000822941
2	chr12:51601819:G:GC	51601819	NA,GC	NA,G	NA,1	NA,-inf	NA,inf	NA,1.2418	0.000406102	0.000831759
2	chr12:51276418:A:G	51276418	G,G	A,A	1,1	-inf,inf	inf,inf	1.55425,0.786583	0.000405362	0.000823886
2	chr12:51054563:A:G	51054563	NA,G	NA,A	NA,1	NA,inf	NA,inf	NA,1.14752	0.000404389	0.000836111
2	chr12:51255234:C:T	51255234	T,NA	C,NA	1,NA	inf,NA	inf,NA	1.72942,NA	0.000400947	0.000818466
2	chr12:50205926:T:C	50205926	C,C	T,T	1,1	-inf,inf	inf,inf	4.25616,1.53206	0.000400755	0.000707952
2	chr12:50744056:T:C	50744056	NA,C	NA,T	NA,1	NA,inf	NA,inf	NA,1.93736	0.000400694	0.000800778
2	chr12:50494043:A:G	50494043	NA,G	NA,A	NA,1	NA,inf	NA,inf	NA,2.48141	0.00040062	0.000798351
2	chr12:50776087:C:T	50776087	NA,T	NA,C	NA,1	NA,inf	NA,inf	NA,1.07902	0.000400585	0.000816273
2	chr12:51234971:A:T	51234971	NA,T	NA,A	NA,1	NA,inf	NA,inf	NA,1.15722	0.000398603	0.000817809
2	chr12:50504343:A:G	50504343	NA,G	NA,A	NA,1	NA,inf	NA,inf	NA,1.10395	0.000398087	0.000815471
2	chr12:51389641:G:A	51389641	NA,A	NA,G	NA,1	NA,inf	NA,inf	NA,1.16517	0.000396615	0.000810793
2	chr12:50357363:G:A	50357363	A,A	G,G	1,1	inf,-inf	inf,inf	3.72797,1.71969	0.000394315	0.000701911
2	chr12:51331847:A:G	51331847	NA,G	NA,A	NA,1	NA,inf	NA,inf	NA,1.16786	0.000393371	0.000803586
2	chr12:50203357:C:T	50203357	NA,T	NA,C	NA,1	NA,-inf	NA,inf	NA,1.46959	0.000392806	0.000792447
2	chr12:50759443:T:C	50759443	C,NA	T,NA	1,NA	inf,NA	inf,NA	0.849268,NA	0.000391675	0.000801843
2	chr12:50118834:T:C	50118834	NA,C	NA,T	NA,1	NA,inf	NA,inf	NA,1.11466	0.000391592	0.000803211
2	chr12:51546740:A:C	51546740	NA,C	NA,A	NA,1	NA,-inf	NA,inf	NA,1.27278	0.000390543	0.000800591
2	chr12:50028598:G:A	50028598	A,NA	G,NA	1,NA	-inf,NA	inf,NA	1.97595,NA	0.000390017	0.000785151
2	chr12:50573004:C:T	50573004	NA,T	NA,C	NA,1	NA,-inf	NA,inf	NA,1.52919	0.000390006	0.000793433
2	chr12:50088012:A:G	50088012	NA,G	NA,A	NA,1	NA,inf	NA,inf	NA,1.15618	0.000389379	0.000795664
2	chr12:51330502:T:C	51330502	C,C	T,T	1,1	-inf,inf	inf,inf	1.02363,1.38387	0.000388699	0.000788753
2	chr12:50895120:C:T	50895120	NA,T	NA,C	NA,1	NA,inf	NA,inf	NA,1.00387	0.000386401	0.000795294
2	chr12:50700087:T:C	50700087	NA,C	NA,T	NA,1	NA,-inf	NA,inf	NA,1.51725	0.000385423	0.000777811
2	chr12:50087084:C:G	50087084	NA,G	NA,C	NA,1	NA,inf	NA,inf	NA,1.15052	0.000384951	0.000786602
2	chr12:50357635:T:A	50357635	NA,A	NA,T	NA,1	NA,inf	NA,inf	NA,1.50843	0.000383445	0.00078838
2	chr12:50728622:C:T	50728622	NA,T	NA,C	NA,1	NA,inf	NA,inf	NA,1.19011	0.000382393	0.000775313
2	chr12:51307507:A:G	51307507	G,G	A,A	1,1	-inf,inf	inf,inf	1.62375,0.612436	0.000381987	0.000779259
2	chr12:50560675:C:T	50560675	NA,T	NA,C	NA,1	NA,-inf	NA,inf	NA,1.51567	0.000380768	0.000774483
2	chr12:50267972:G:A	50267972	A,A	G,G	1,1	inf,-inf	inf,inf	0.998552,0.570856	0.000380519	0.000762004
2	chr12:50800721:A:G	50800721	NA,G	NA,A	NA,1	NA,inf	NA,inf	NA,1.05129	0.000379962	0.000774285
2	chr12:50804355:A:C	50804355	NA,C	NA,A	NA,1	NA,inf	NA,inf	NA,1.05129	0.000379962	0.000774285
2	chr12:51331852:A:G	51331852	G,G	A,A	1,1	-inf,inf	inf,inf	1.00223,1.3941	0.000379194	0.000769474
2	chr12:50904561:T:C	50904561	NA,C	NA,T	NA,1	NA,inf	NA,inf	NA,0.991407	0.000377126	0.000776175
2	chr12:51099143:G:A	51099143	A,NA	G,NA	1,NA	-inf,NA	inf,NA	1.41815,NA	0.00037378	0.000767024
2	chr12:50933915:C:T	50933915	NA,T	NA,C	NA,1	NA,-inf	NA,inf	NA,0.829046	0.000373354	0.000758718
2	chr12:50680187:C:T	50680187	NA,T	NA,C	NA,1	NA,-inf	NA,inf	NA,1.50488	0.000372118	0.000750748
2	chr12:50504945:G:A	50504945	A,A	G,G	1,1	-inf,-inf	inf,inf	5.52904,0.215734	0.000372115	0.000711256
2	chr12:51615807:T:A	51615807	NA,A	NA,T	NA,1	NA,inf	NA,inf	NA,1.28878	0.000370631	0.000782066
2	chr12:51113091:TGG:T	51113091	NA,T	NA,TGG	NA,1	NA,inf	NA,inf	NA,1.10071	0.000370469	0.000765564
2	chr12:51113232:C:A	51113232	NA,A	NA,C	NA,1	NA,inf	NA,inf	NA,1.09937	0.000369553	0.000763665
2	chr12:50135531:C:T	50135531	T,T	C,C	1,1	-inf,inf	inf,inf	1.34667,2.38831	0.000368808	0.000671697
2	chr12:51105044:T:C	51105044	NA,C	NA,T	NA,1	NA,inf	NA,inf	NA,1.09774	0.000368484	0.000761454
2	chr12:51427822:T:C	51427822	NA,C	NA,T	NA,1	NA,inf	NA,inf	NA,1.09339	0.000366538	0.000750143
2	chr12:50582159:T:G	50582159	NA,G	NA,T	NA,1	NA,inf	NA,inf	NA,1.05438	0.000365577	0.000748251
2	chr12:51078814:C:T	51078814	NA,T	NA,C	NA,1	NA,inf	NA,inf	NA,1.09502	0.00036535	0.000755126
2	chr12:50362125:G:A	50362125	NA,A	NA,G	NA,1	NA,inf	NA,inf	NA,1.47605	0.000364074	0.000748438
2	chr12:51758797:G:GTTGTGATA	51758797	NA,GTTGTGATA	NA,G	NA,1	NA,inf	NA,inf	NA,1.27641	0.000363802	0.000764409
2	chr12:50135953:G:A	50135953	A,A	G,G	1,1	-inf,inf	inf,inf	1.30123,2.40241	0.000363758	0.000663459
2	chr12:50079972:A:G	50079972	NA,G	NA,A	NA,1	NA,-inf	NA,inf	NA,1.17059	0.000362739	0.000727075
2	chr12:51683293:C:T	51683293	NA,T	NA,C	NA,1	NA,-inf	NA,inf	NA,1.22068	0.0003625	0.000742278
2	chr12:51597438:T:C	51597438	C,NA	T,NA	1,NA	-inf,NA	inf,NA	1.53496,NA	0.000359848	0.000737441
2	chr12:51202034:A:AT	51202034	NA,AT	NA,A	NA,1	NA,inf	NA,inf	NA,1.06554	0.000357555	0.000733279
2	chr12:51149401:T:C	51149401	NA,C	NA,T	NA,1	NA,inf	NA,inf	NA,1.02763	0.000356338	0.000733172
2	chr12:50326397:C:T	50326397	NA,T	NA,C	NA,1	NA,inf	NA,inf	NA,1.09994	0.000356309	0.000731137
2	chr12:50351632:G:C	50351632	NA,C	NA,G	NA,1	NA,-inf	NA,inf	NA,1.41683	0.000355678	0.000717822
2	chr12:50385186:G:A	50385186	A,A	G,G	1,1	-inf,-inf	inf,inf	0.0304334,2.06781	0.000351035	0.000665235
2	chr12:50070471:G:A	50070471	NA,A	NA,G	NA,1	NA,-inf	NA,inf	NA,1.06184	0.000350233	0.000704771
2	chr12:51468874:C:G	51468874	NA,G	NA,C	NA,1	NA,inf	NA,inf	NA,1.15031	0.00034977	0.000716364
2	chr12:50512733:C:T	50512733	NA,T	NA,C	NA,1	NA,-inf	NA,inf	NA,1.46238	0.00034965	0.00071136
2	chr12:50761063:T:C	50761063	NA,C	NA,T	NA,1	NA,-inf	NA,inf	NA,1.42504	0.000347716	0.000703544
2	chr12:50788587:A:T	50788587	NA,T	NA,A	NA,1	NA,-inf	NA,inf	NA,1.49367	0.000347597	0.00070566
2	chr12:51055566:G:A	51055566	NA,A	NA,G	NA,1	NA,inf	NA,inf	NA,0.989051	0.00034684	0.000712397
2	chr12:51328849:G:A	51328849	A,A	G,G	1,1	-inf,inf	inf,inf	1.00861,1.33563	0.000346141	0.000702616
2	chr12:50640951:A:G	50640951	G,NA	A,NA	1,NA	inf,NA	inf,NA	0.813534,NA	0.000345051	0.000714169
2	chr12:51222612:G:A	51222612	A,A	G,G	1,1	inf,inf	inf,inf	1.01517,0.885234	0.000344578	0.000704946
2	chr12:50736422:G:T	50736422	NA,T	NA,G	NA,1	NA,inf	NA,inf	NA,1.01949	0.000344004	0.000704162
2	chr12:50132210:A:G	50132210	NA,G	NA,A	NA,1	NA,-inf	NA,inf	NA,0.64116	0.000343791	0.000701677
2	chr12:51354969:G:A	51354969	NA,A	NA,G	NA,1	NA,inf	NA,inf	NA,1.08024	0.000343709	0.000704069
2	chr12:51420646:A:G	51420646	NA,G	NA,A	NA,1	NA,inf	NA,inf	NA,1.14124	0.000343613	0.000703801
2	chr12:51343778:T:C	51343778	C,C	T,T	1,1	-inf,inf	inf,inf	1.05182,1.28242	0.000343583	0.000697205
2	chr12:51585536:C:T	51585536	NA,T	NA,C	NA,1	NA,-inf	NA,inf	NA,1.17216	0.000343375	0.000703386
2	chr12:50132004:C:T	50132004	T,T	C,C	1,1	-inf,inf	inf,inf	1.40782,2.24116	0.000343325	0.000628241
2	chr12:51608921:G:A	51608921	NA,A	NA,G	NA,1	NA,inf	NA,inf	NA,1.11866	0.000343049	0.000702429
2	chr12:51051936:T:C	51051936	NA,C	NA,T	NA,1	NA,inf	NA,inf	NA,1.05694	0.000342218	0.000707204
2	chr12:50073125:A:G	50073125	NA,G	NA,A	NA,1	NA,-inf	NA,inf	NA,1.15068	0.000340677	0.000682745
2	chr12:50757741:G:A	50757741	A,A	G,G	1,1	-inf,-inf	inf,inf	6.96391,0.5193	0.000340167	0.000694693
2	chr12:51572384:C:T	51572384	NA,T	NA,C	NA,1	NA,-inf	NA,inf	NA,1.17785	0.000338951	0.000693683
2	chr12:50250710:G:A	50250710	NA,A	NA,G	NA,1	NA,inf	NA,inf	NA,1.43433	0.00033796	0.000692873
2	chr12:51124813:C:G	51124813	NA,G	NA,C	NA,1	NA,inf	NA,inf	NA,1.04788	0.000337643	0.000697548
2	chr12:51602085:C:G	51602085	NA,G	NA,C	NA,1	NA,-inf	NA,inf	NA,1.13495	0.000336696	0.000689495
2	chr12:50316546:T:C	50316546	C,C	T,T	1,1	-inf,inf	inf,inf	3.5189,1.81638	0.000335066	0.000595652
2	chr12:50767709:CT:C	50767709	NA,C	NA,CT	NA,1	NA,-inf	NA,inf	NA,1.47168	0.000333917	0.000677213
2	chr12:51329814:A:AG	51329814	AG,AG	A,A	1,1	-inf,inf	inf,inf	1.00608,1.31594	0.000333299	0.000676593
2	chr12:51159597:C:T	51159597	NA,T	NA,C	NA,1	NA,inf	NA,inf	NA,1.11533	0.000333122	0.00067488
2	chr12:50759794:G:A	50759794	A,A	G,G	1,1	-inf,-inf	inf,inf	6.97132,0.387872	0.000333049	0.000669346
2	chr12:51543683:G:C	51543683	NA,C	NA,G	NA,1	NA,-inf	NA,inf	NA,1.15958	0.000332744	0.000681264
2	chr12:50479762:G:T	50479762	T,NA	G,NA	1,NA	inf,NA	inf,NA	0.780562,NA	0.000332615	0.000674205
2	chr12:50913278:C:T	50913278	NA,T	NA,C	NA,1	NA,inf	NA,inf	NA,0.913093	0.000331147	0.00068172
2	chr12:50911894:C:T	50911894	NA,T	NA,C	NA,1	NA,inf	NA,inf	NA,0.909828	0.000329469	0.00067821
2	chr12:50595918:A:C	50595918	NA,C	NA,A	NA,1	NA,-inf	NA,inf	NA,1.41935	0.000327787	0.000666964
2	chr12:51508414:C:T	51508414	NA,T	NA,C	NA,1	NA,inf	NA,inf	NA,1.11363	0.000327745	0.000671151
2	chr12:50910429:T:A	50910429	NA,A	NA,T	NA,1	NA,inf	NA,inf	NA,0.907035	0.000327539	0.000674224
2	chr12:50417597:G:A	50417597	NA,A	NA,G	NA,1	NA,inf	NA,inf	NA,1.79688	0.000327535	0.000665401
2	chr12:50874166:G:A	50874166	NA,A	NA,G	NA,1	NA,inf	NA,inf	NA,0.938554	0.000326696	0.000669835
2	chr12:50410952:A:G	50410952	G,NA	A,NA	1,NA	inf,NA	inf,NA	0.959906,NA	0.000326395	0.000663904
2	chr12:50620208:C:T	50620208	T,NA	C,NA	1,NA	inf,NA	inf,NA	0.7896,NA	0.000326358	0.000675369
2	chr12:50607173:A:G	50607173	NA,G	NA,A	NA,1	NA,inf	NA,inf	NA,1.0997	0.000324774	0.000658947
2	chr12:50792015:G:A	50792015	NA,A	NA,G	NA,1	NA,-inf	NA,inf	NA,1.44989	0.000324615	0.000659097
2	chr12:50783176:G:A	50783176	NA,A	NA,G	NA,1	NA,-inf	NA,inf	NA,1.44958	0.00032448	0.000658819
2	chr12:51350695:A:G	51350695	NA,G	NA,A	NA,1	NA,inf	NA,inf	NA,1.07822	0.000324016	0.000664911
2	chr12:51668333:C:T	51668333	NA,T	NA,C	NA,1	NA,inf	NA,inf	NA,1.07744	0.000323841	0.000661018
2	chr12:50763898:C:T	50763898	NA,T	NA,C	NA,1	NA,-inf	NA,inf	NA,1.45241	0.000323682	0.000657263
2	chr12:50517172:G:A	50517172	NA,A	NA,G	NA,1	NA,-inf	NA,inf	NA,1.41183	0.000323289	0.000657827
2	chr12:50937213:G:A	50937213	NA,A	NA,G	NA,1	NA,inf	NA,inf	NA,1.0856	0.000323062	0.000659772
2	chr12:50113656:G:A	50113656	NA,A	NA,G	NA,1	NA,-inf	NA,inf	NA,1.12564	0.000322701	0.00064692
2	chr12:50691602:T:C	50691602	NA,C	NA,T	NA,1	NA,-inf	NA,inf	NA,1.4097	0.000322404	0.000655991
2	chr12:50819604:C:T	50819604	NA,T	NA,C	NA,1	NA,-inf	NA,inf	NA,1.44564	0.000322338	0.0006545
2	chr12:51001147:A:G	51001147	NA,G	NA,A	NA,1	NA,-inf	NA,inf	NA,0.66087	0.000321561	0.000651653
2	chr12:50459907:G:A	50459907	NA,A	NA,G	NA,1	NA,inf	NA,inf	NA,1.78084	0.000320165	0.000650483
2	chr12:50627176:C:T	50627176	NA,T	NA,C	NA,1	NA,-inf	NA,inf	NA,1.40392	0.000319311	0.000649716
2	chr12:50608102:T:C	50608102	NA,C	NA,T	NA,1	NA,-inf	NA,inf	NA,1.40322	0.000319202	0.000649482
2	chr12:51542624:G:A	51542624	NA,A	NA,G	NA,1	NA,-inf	NA,inf	NA,1.11031	0.000319067	0.000653735
2	chr12:50141207:C:T	50141207	T,T	C,C	1,1	-inf,inf	inf,inf	1.22071,2.35166	0.000319014	0.000583633
2	chr12:50509833:G:A	50509833	NA,A	NA,G	NA,1	NA,-inf	NA,inf	NA,1.4025	0.000318664	0.000648443
2	chr12:50620141:C:G	50620141	NA,G	NA,C	NA,1	NA,-inf	NA,inf	NA,1.40258	0.000318528	0.000648097
2	chr12:50774986:C:T	50774986	NA,T	NA,C	NA,1	NA,-inf	NA,inf	NA,1.43728	0.000318082	0.000645848
2	chr12:50608971:A:G	50608971	NA,G	NA,A	NA,1	NA,-inf	NA,inf	NA,1.40058	0.00031789	0.000646819
2	chr12:51384767:C:A	51384767	NA,A	NA,C	NA,1	NA,inf	NA,inf	NA,1.03989	0.000316929	0.000649488
2	chr12:50448284:A:G	50448284	NA,G	NA,A	NA,1	NA,inf	NA,inf	NA,1.77315	0.000316815	0.000643699
2	chr12:50398336:G:C	50398336	C,NA	G,NA	1,NA	inf,NA	inf,NA	0.946884,NA	0.000316413	0.000643631
2	chr12:50859978:A:G	50859978	G,NA	A,NA	1,NA	inf,NA	inf,NA	0.95773,NA	0.000316381	0.000643735
2	chr12:50775335:G:T	50775335	NA,T	NA,G	NA,1	NA,-inf	NA,inf	NA,1.43348	0.00031624	0.000642132
2	chr12:50476872:G:A	50476872	NA,A	NA,G	NA,1	NA,inf	NA,inf	NA,1.77126	0.000316026	0.000642099
2	chr12:51093288:G:A	51093288	NA,A	NA,G	NA,1	NA,inf	NA,inf	NA,1.08367	0.000315392	0.00063906
2	chr12:50684929:TA:T	50684929	NA,T	NA,TA	NA,1	NA,-inf	NA,inf	NA,1.39476	0.000315088	0.000641119
2	chr12:51280240:A:T	51280240	NA,T	NA,A	NA,1	NA,inf	NA,inf	NA,1.0333	0.000314504	0.000639611
2	chr12:50043372:T:A	50043372	NA,A	NA,T	NA,1	NA,-inf	NA,inf	NA,0.927215	0.000314266	0.000639161
2	chr12:51532597:G:A	51532597	NA,A	NA,G	NA,1	NA,-inf	NA,inf	NA,1.10285	0.00031339	0.000643548
2	chr12:50778780:A:G	50778780	NA,G	NA,A	NA,1	NA,-inf	NA,inf	NA,1.42584	0.000313058	0.000635722
2	chr12:50676871:A:T	50676871	NA,T	NA,A	NA,1	NA,-inf	NA,inf	NA,1.38842	0.000312088	0.000635029
2	chr12:50708311:A:G	50708311	NA,G	NA,A	NA,1	NA,-inf	NA,inf	NA,1.38842	0.000312088	0.000635029
2	chr12:50745484:G:A	50745484	NA,A	NA,G	NA,1	NA,-inf	NA,inf	NA,1.38842	0.000312088	0.000635029
2	chr12:51003279:T:C	51003279	NA,C	NA,T	NA,1	NA,-inf	NA,inf	NA,0.646449	0.00031179	0.000631927
2	chr12:51607177:G:A	51607177	NA,A	NA,G	NA,1	NA,-inf	NA,inf	NA,1.09241	0.000311737	0.000638401
2	chr12:50654295:A:G	50654295	NA,G	NA,A	NA,1	NA,-inf	NA,inf	NA,1.38732	0.000311419	0.000633679
2	chr12:50509381:T:C	50509381	NA,C	NA,T	NA,1	NA,-inf	NA,inf	NA,1.38749	0.000311398	0.000633688
2	chr12:51001551:T:G	51001551	NA,G	NA,T	NA,1	NA,-inf	NA,inf	NA,0.645699	0.00031087	0.000630068
2	chr12:50520740:C:T	50520740	NA,T	NA,C	NA,1	NA,-inf	NA,inf	NA,1.38631	0.000310803	0.000632478
2	chr12:50872340:C:T	50872340	NA,T	NA,C	NA,1	NA,inf	NA,inf	NA,0.912903	0.000310609	0.000636944
2	chr12:50539019:A:G	50539019	NA,G	NA,A	NA,1	NA,-inf	NA,inf	NA,1.38519	0.000310288	0.000631433
2	chr12:51069943:G:A	51069943	NA,A	NA,G	NA,1	NA,-inf	NA,inf	NA,1.17544	0.000310083	0.000632867
2	chr12:50589800:T:C	50589800	NA,C	NA,T	NA,1	NA,-inf	NA,inf	NA,1.38286	0.000309939	0.000630726
2	chr12:51023452:T:C	51023452	NA,C	NA,T	NA,1	NA,-inf	NA,inf	NA,0.643257	0.000309884	0.000628066
2	chr12:51542315:C:T	51542315	T,T	C,C	1,1	inf,-inf	inf,inf	0.08295,2.09465	0.000309876	0.00064004
2	chr12:50780190:A:G	50780190	NA,G	NA,A	NA,1	NA,-inf	NA,inf	NA,1.41707	0.00030911	0.000627727
2	chr12:50413202:G:A	50413202	NA,A	NA,G	NA,1	NA,inf	NA,inf	NA,1.76901	0.000308997	0.000628057
2	chr12:51571096:G:A	51571096	NA,A	NA,G	NA,1	NA,inf	NA,inf	NA,1.0486	0.000308692	0.000631441
2	chr12:50440922:C:T	50440922	NA,T	NA,C	NA,1	NA,inf	NA,inf	NA,1.75697	0.000308611	0.000627008
2	chr12:50989640:A:G	50989640	NA,G	NA,A	NA,1	NA,-inf	NA,inf	NA,0.641984	0.000308548	0.000625371
2	chr12:51314132:T:C	51314132	C,C	T,T	1,1	-inf,inf	inf,inf	1.40019,0.751847	0.000308345	0.000629405
2	chr12:51516205:G:A	51516205	NA,A	NA,G	NA,1	NA,inf	NA,inf	NA,1.08817	0.000307393	0.000629765
2	chr12:50525476:A:G	50525476	NA,G	NA,A	NA,1	NA,-inf	NA,inf	NA,1.37925	0.000307355	0.000625474
2	chr12:50685649:A:G	50685649	NA,G	NA,A	NA,1	NA,-inf	NA,inf	NA,1.37832	0.000307266	0.000625234
2	chr12:51476202:C:T	51476202	NA,T	NA,C	NA,1	NA,-inf	NA,inf	NA,1.13786	0.000306734	0.000627687
2	chr12:50828718:C:T	50828718	NA,T	NA,C	NA,1	NA,-inf	NA,inf	NA,1.70254	0.000306159	0.000622754
2	chr12:50132378:G:A	50132378	NA,A	NA,G	NA,1	NA,-inf	NA,inf	NA,1.08844	0.000305919	0.000613556
2	chr12:50412202:CT:C	50412202	NA,C	NA,CT	NA,1	NA,inf	NA,inf	NA,1.74696	0.000305854	0.000621462
2	chr12:50446243:T:A	50446243	NA,A	NA,T	NA,1	NA,inf	NA,inf	NA,1.76875	0.000305672	0.000620866
2	chr12:50429920:G:A	50429920	NA,A	NA,G	NA,1	NA,inf	NA,inf	NA,1.74626	0.0003054	0.000620566
2	chr12:51050750:A:G	51050750	NA,G	NA,A	NA,1	NA,-inf	NA,inf	NA,1.23539	0.000305283	0.000619181
2	chr12:50065995:A:G	50065995	G,G	A,A	1,1	-inf,-inf	inf,inf	1.07758,0.688436	0.000304636	0.000619016
2	chr12:50772020:G:A	50772020	NA,A	NA,G	NA,1	NA,-inf	NA,inf	NA,1.40572	0.000303869	0.000617115
2	chr12:50786360:C:T	50786360	T,T	C,C	1,1	-inf,-inf	inf,inf	6.87747,0.409255	0.000303716	0.000610444
2	chr12:50794877:C:T	50794877	NA,T	NA,C	NA,1	NA,-inf	NA,inf	NA,1.3363	0.000303623	0.000614636
2	chr12:50797944:G:A	50797944	A,A	G,G	1,1	-inf,-inf	inf,inf	6.87381,0.418175	0.000302116	0.000607944
2	chr12:51217877:C:A	51217877	NA,A	NA,C	NA,1	NA,inf	NA,inf	NA,0.97572	0.000301831	0.000618996
2	chr12:51343736:G:T	51343736	T,T	G,G	1,1	-inf,inf	inf,inf	1.05541,1.19995	0.000301303	0.000611592
2	chr12:51239637:G:A	51239637	NA,A	NA,G	NA,1	NA,inf	NA,inf	NA,0.985873	0.000300061	0.000616044
2	chr12:50252971:G:A	50252971	A,A	G,G	1,1	-inf,inf	inf,inf	3.49355,1.66823	0.000299551	0.000536127
2	chr12:51472169:C:T	51472169	NA,T	NA,C	NA,1	NA,-inf	NA,inf	NA,1.12385	0.000299465	0.000612834
2	chr12:50795461:T:A	50795461	NA,A	NA,T	NA,1	NA,-inf	NA,inf	NA,1.39847	0.000299238	0.000607108
2	chr12:50388823:C:T	50388823	T,NA	C,NA	1,NA	inf,NA	inf,NA	0.734462,NA	0.000299059	0.000606575
2	chr12:50089663:G:C	50089663	NA,C	NA,G	NA,1	NA,-inf	NA,inf	NA,1.05715	0.000298013	0.000598344
2	chr12:50766932:C:T	50766932	T,T	C,C	1,1	-inf,-inf	inf,inf	6.83888,0.509283	0.000297834	0.000604124
2	chr12:51492523:C:T	51492523	NA,T	NA,C	NA,1	NA,inf	NA,inf	NA,1.07929	0.00029717	0.000608648
2	chr12:51260582:G:A	51260582	NA,A	NA,G	NA,1	NA,inf	NA,inf	NA,0.97205	0.00029581	0.000602677
2	chr12:50543377:CT:C	50543377	NA,C	NA,CT	NA,1	NA,-inf	NA,inf	NA,1.35299	0.000295634	0.000601661
2	chr12:50263949:C:G	50263949	G,G	C,C	1,1	-inf,inf	inf,inf	3.45343,1.67588	0.00029536	0.000528896
2	chr12:50549323:G:A	50549323	NA,A	NA,G	NA,1	NA,inf	NA,inf	NA,1.04401	0.000295233	0.000599217
2	chr12:51479530:T:TA	51479530	NA,TA	NA,T	NA,1	NA,inf	NA,inf	NA,1.07508	0.000294865	0.000604101
2	chr12:50522818:A:C	50522818	NA,C	NA,A	NA,1	NA,-inf	NA,inf	NA,1.35029	0.000294451	0.00059926
2	chr12:50237098:A:G	50237098	NA,G	NA,A	NA,1	NA,-inf	NA,inf	NA,1.19601	0.000294093	0.000596
2	chr12:51186676:T:C	51186676	NA,C	NA,T	NA,1	NA,inf	NA,inf	NA,1.25817	0.000291913	0.000595748
2	chr12:50453103:A:T	50453103	NA,T	NA,A	NA,1	NA,inf	NA,inf	NA,1.71323	0.000291555	0.000592499
2	chr12:50199755:T:G	50199755	G,NA	T,NA	1,NA	inf,NA	inf,NA	0.898376,NA	0.000288769	0.000587412
2	chr12:51407268:C:T	51407268	NA,T	NA,C	NA,1	NA,-inf	NA,inf	NA,1.11867	0.000288695	0.000591276
2	chr12:51170296:A:G	51170296	NA,G	NA,A	NA,1	NA,inf	NA,inf	NA,0.920234	0.000288365	0.000593161
2	chr12:50841935:C:T	50841935	NA,T	NA,C	NA,1	NA,-inf	NA,inf	NA,1.80349	0.000288219	0.000586753
2	chr12:50014282:G:C	50014282	C,C	G,G	1,1	-inf,inf	inf,inf	0.624722,2.35241	0.000287609	0.000564703
2	chr12:50794743:G:T	50794743	T,T	G,G	1,1	-inf,-inf	inf,inf	6.8258,0.375839	0.000286421	0.000572559
2	chr12:51674629:C:G	51674629	NA,G	NA,C	NA,1	NA,-inf	NA,inf	NA,1.08135	0.000286211	0.000586086
2	chr12:50167754:C:T	50167754	NA,T	NA,C	NA,1	NA,inf	NA,inf	NA,0.96206	0.00028581	0.000586068
2	chr12:50558143:G:A	50558143	NA,A	NA,G	NA,1	NA,-inf	NA,inf	NA,1.32948	0.000285331	0.000580723
2	chr12:50807966:T:C	50807966	C,C	T,T	1,1	-inf,-inf	inf,inf	6.77405,0.164341	0.000285239	0.000556486
2	chr12:50425423:G:A	50425423	NA,A	NA,G	NA,1	NA,-inf	NA,inf	NA,1.1786	0.000284929	0.000577513
2	chr12:50284851:G:C	50284851	C,C	G,G	1,1	-inf,inf	inf,inf	3.48616,1.64212	0.000284125	0.000509021
2	chr12:50793507:C:T	50793507	T,T	C,C	1,1	-inf,-inf	inf,inf	6.81452,0.410411	0.000284089	0.000569882
2	chr12:50811933:C:T	50811933	NA,T	NA,C	NA,1	NA,-inf	NA,inf	NA,1.36049	0.000284053	0.000576983
2	chr12:50834569:C:G	50834569	NA,G	NA,C	NA,1	NA,inf	NA,inf	NA,1.01314	0.00028348	0.000572886
2	chr12:50819982:T:C	50819982	C,C	T,T	1,1	-inf,-inf	inf,inf	6.64358,0.948691	0.000283405	0.000592295
2	chr12:51757230:G:A	51757230	NA,A	NA,G	NA,1	NA,inf	NA,inf	NA,0.996467	0.000282937	0.000578798
2	chr12:50152363:A:G	50152363	NA,G	NA,A	NA,1	NA,inf	NA,inf	NA,1.70155	0.000282634	0.000565159
2	chr12:51403330:G:A	51403330	NA,A	NA,G	NA,1	NA,-inf	NA,inf	NA,1.1058	0.000282248	0.000578032
2	chr12:51548818:A:G	51548818	NA,G	NA,A	NA,1	NA,-inf	NA,inf	NA,1.07021	0.000281839	0.000577043
2	chr12:51262580:G:A	51262580	NA,A	NA,G	NA,1	NA,inf	NA,inf	NA,0.945672	0.000281553	0.000573681
2	chr12:50564317:G:A	50564317	NA,A	NA,G	NA,1	NA,inf	NA,inf	NA,0.851293	0.000281115	0.000578872
2	chr12:51515055:C:T	51515055	NA,T	NA,C	NA,1	NA,-inf	NA,inf	NA,1.10587	0.000281093	0.000575713
2	chr12:50801677:A:G	50801677	NA,G	NA,A	NA,1	NA,-inf	NA,inf	NA,1.34566	0.000280853	0.000570509
2	chr12:50439460:TG:T	50439460	NA,T	NA,TG	NA,1	NA,inf	NA,inf	NA,1.68432	0.000280631	0.000570291
2	chr12:50811666:T:C	50811666	NA,C	NA,T	NA,1	NA,-inf	NA,inf	NA,1.35622	0.000280374	0.000569443
2	chr12:50790794:A:G	50790794	G,G	A,A	1,1	-inf,-inf	inf,inf	6.7818,0.490898	0.000280334	0.000566258
2	chr12:50272163:G:T	50272163	T,T	G,G	1,1	-inf,inf	inf,inf	3.5042,1.62788	0.000279546	0.000500946
2	chr12:50739102:G:A	50739102	NA,A	NA,G	NA,1	NA,inf	NA,inf	NA,0.909259	0.000279396	0.000570304
2	chr12:50633021:CT:C	50633021	NA,C	NA,CT	NA,1	NA,-inf	NA,inf	NA,1.3033	0.000279388	0.000564724
2	chr12:51159756:G:A	51159756	NA,A	NA,G	NA,1	NA,inf	NA,inf	NA,0.97964	0.000279162	0.000573547
2	chr12:51513896:C:A	51513896	NA,A	NA,C	NA,1	NA,inf	NA,inf	NA,1.03134	0.000278245	0.00056998
2	chr12:50923919:G:A	50923919	NA,A	NA,G	NA,1	NA,inf	NA,inf	NA,0.809447	0.000278013	0.000572282
2	chr12:51440440:C:T	51440440	NA,T	NA,C	NA,1	NA,-inf	NA,inf	NA,1.07843	0.000277865	0.00056861
2	chr12:51502865:GTC:G	51502865	NA,G	NA,GTC	NA,1	NA,inf	NA,inf	NA,1.02716	0.000277173	0.000567869
2	chr12:50497288:T:TA	50497288	NA,TA	NA,T	NA,1	NA,-inf	NA,inf	NA,1.31224	0.000277158	0.000564136
2	chr12:50368178:G:A	50368178	A,NA	G,NA	1,NA	-inf,NA	inf,NA	1.67359,NA	0.000277034	0.000569971
2	chr12:50760875:T:TTC	50760875	TTC,TTC	T,T	1,1	-inf,-inf	inf,inf	6.7905,0.44838	0.000276748	0.000557179
2	chr12:50222892:G:C	50222892	C,NA	G,NA	1,NA	inf,NA	inf,NA	0.87864,NA	0.000276639	0.000562785
2	chr12:51513643:T:C	51513643	NA,C	NA,T	NA,1	NA,inf	NA,inf	NA,1.02838	0.000276611	0.000566649
2	chr12:50771027:A:G	50771027	G,G	A,A	1,1	-inf,-inf	inf,inf	6.79271,0.457378	0.000276515	0.000556483
2	chr12:51478071:C:T	51478071	NA,T	NA,C	NA,1	NA,-inf	NA,inf	NA,1.07507	0.000276365	0.000565544
2	chr12:50306896:T:A	50306896	A,A	T,T	1,1	-inf,inf	inf,inf	2.45564,1.77289	0.00027628	0.000501804
2	chr12:50839824:G:A	50839824	NA,A	NA,G	NA,1	NA,-inf	NA,inf	NA,1.77452	0.000276155	0.00056217
2	chr12:50527790:A:G	50527790	NA,G	NA,A	NA,1	NA,-inf	NA,inf	NA,1.29759	0.000276004	0.000557877
2	chr12:50115239:G:A	50115239	NA,A	NA,G	NA,1	NA,-inf	NA,inf	NA,1.03291	0.000275898	0.000553765
2	chr12:51598806:C:T	51598806	NA,T	NA,C	NA,1	NA,inf	NA,inf	NA,0.954876	0.000275464	0.000563701
2	chr12:51483985:G:A	51483985	NA,A	NA,G	NA,1	NA,inf	NA,inf	NA,1.02106	0.000274576	0.000562536
2	chr12:51209406:G:A	51209406	NA,A	NA,G	NA,1	NA,inf	NA,inf	NA,0.905185	0.000274307	0.000562628
2	chr12:51537242:CA:C	51537242	NA,C	NA,CA	NA,1	NA,-inf	NA,inf	NA,1.06556	0.000273719	0.000560296
2	chr12:50985658:A:G	50985658	NA,G	NA,A	NA,1	NA,-inf	NA,inf	NA,1.14342	0.000273704	0.000555534
2	chr12:51019465:C:G	51019465	NA,G	NA,C	NA,1	NA,-inf	NA,inf	NA,1.14314	0.000273564	0.00055525
2	chr12:50123299:A:G	50123299	NA,G	NA,A	NA,1	NA,-inf	NA,inf	NA,1.02519	0.000273416	0.000548871
2	chr12:50529547:A:G	50529547	NA,G	NA,A	NA,1	NA,-inf	NA,inf	NA,1.2995	0.000272457	0.000550562
2	chr12:50617913:G:C	50617913	NA,C	NA,G	NA,1	NA,-inf	NA,inf	NA,1.29815	0.000272403	0.000550475
2	chr12:50698236:A:G	50698236	NA,G	NA,A	NA,1	NA,-inf	NA,inf	NA,1.29572	0.000271389	0.000548474
2	chr12:50982687:T:C	50982687	NA,C	NA,T	NA,1	NA,-inf	NA,inf	NA,0.579418	0.000270538	0.000548645
2	chr12:51053257:T:A	51053257	NA,A	NA,T	NA,1	NA,-inf	NA,inf	NA,1.09638	0.000269482	0.000550045
2	chr12:50195503:G:A	50195503	NA,A	NA,G	NA,1	NA,-inf	NA,inf	NA,1.10209	0.000269442	0.000548031
2	chr12:50064947:C:A	50064947	NA,A	NA,C	NA,1	NA,-inf	NA,inf	NA,1.0039	0.000269341	0.000541515
2	chr12:51483883:C:T	51483883	NA,T	NA,C	NA,1	NA,inf	NA,inf	NA,1.01098	0.0002691	0.000551225
2	chr12:50475735:T:C	50475735	NA,C	NA,T	NA,1	NA,inf	NA,inf	NA,1.65171	0.000269065	0.000546913
2	chr12:51154555:G:A	51154555	NA,A	NA,G	NA,1	NA,inf	NA,inf	NA,0.99323	0.000269001	0.000545325
2	chr12:50427300:AAGTTATGTAAAT:A	50427300	NA,A	NA,AAGTTATGTAAAT	NA,1	NA,inf	NA,inf	NA,1.65364	0.000268998	0.000546752
2	chr12:50520299:G:A	50520299	NA,A	NA,G	NA,1	NA,-inf	NA,inf	NA,1.29062	0.00026895	0.00054351
2	chr12:50778697:C:T	50778697	T,T	C,C	1,1	-inf,-inf	inf,inf	6.74408,0.515159	0.000268942	0.000544062
2	chr12:50807824:T:G	50807824	G,G	T,T	1,1	-inf,-inf	inf,inf	6.79639,0.527791	0.000268784	0.000543561
2	chr12:50746558:C:T	50746558	NA,T	NA,C	NA,1	NA,inf	NA,inf	NA,0.888068	0.00026877	0.000548614
2	chr12:51209018:A:C	51209018	NA,C	NA,A	NA,1	NA,inf	NA,inf	NA,0.789514	0.000268304	0.00055209
2	chr12:50170765:G:T	50170765	NA,T	NA,G	NA,1	NA,-inf	NA,inf	NA,1.27048	0.000268179	0.000534648
2	chr12:50539674:G:T	50539674	NA,T	NA,G	NA,1	NA,inf	NA,inf	NA,0.889694	0.000268087	0.000547331
2	chr12:50202616:T:C	50202616	NA,C	NA,T	NA,1	NA,inf	NA,inf	NA,1.40949	0.00026779	0.000521785
2	chr12:51089826:G:A	51089826	NA,A	NA,G	NA,1	NA,inf	NA,inf	NA,0.857923	0.000267658	0.000549556
2	chr12:50924973:G:A	50924973	NA,A	NA,G	NA,1	NA,inf	NA,inf	NA,0.790526	0.000267657	0.000550936
2	chr12:50951007:T:C	50951007	NA,C	NA,T	NA,1	NA,inf	NA,inf	NA,0.791857	0.000267398	0.000549602
2	chr12:51646605:A:G	51646605	NA,G	NA,A	NA,1	NA,-inf	NA,inf	NA,1.03575	0.000266925	0.000546542
2	chr12:50323062:G:A	50323062	NA,A	NA,G	NA,1	NA,inf	NA,inf	NA,1.0101	0.000265408	0.000535557
2	chr12:50783845:C:T	50783845	T,NA	C,NA	1,NA	inf,NA	inf,NA	0.868279,NA	0.000265304	0.000539859
2	chr12:51218829:T:C	51218829	NA,C	NA,T	NA,1	NA,inf	NA,inf	NA,0.892337	0.000265027	0.000543441
2	chr12:50811980:C:T	50811980	T,T	C,C	1,1	-inf,-inf	inf,inf	6.64532,0.839296	0.000264774	0.000547695
2	chr12:50118849:T:C	50118849	C,C	T,T	1,1	-inf,inf	inf,inf	1.45281,2.11974	0.000264297	0.000484139
2	chr12:51554672:A:G	51554672	NA,G	NA,A	NA,1	NA,-inf	NA,inf	NA,0.979335	0.000264216	0.000541569
2	chr12:50119736:G:T	50119736	T,T	G,G	1,1	-inf,inf	inf,inf	1.44607,2.12067	0.000263572	0.000482862
2	chr12:51502773:C:T	51502773	T,NA	C,NA	1,NA	-inf,NA	inf,NA	1.31074,NA	0.000263384	0.000538402
2	chr12:50395642:G:A	50395642	NA,A	NA,G	NA,1	NA,-inf	NA,inf	NA,1.18028	0.000262959	0.000528628
2	chr12:50690396:T:A	50690396	NA,A	NA,T	NA,1	NA,inf	NA,inf	NA,0.874676	0.000262878	0.000536633
2	chr12:50825918:G:A	50825918	A,A	G,G	1,1	-inf,-inf	inf,inf	6.72811,0.348474	0.000262367	0.000520799
2	chr12:51228912:G:A	51228912	NA,A	NA,G	NA,1	NA,inf	NA,inf	NA,0.90784	0.000261978	0.000537781
2	chr12:50435768:T:A	50435768	NA,A	NA,T	NA,1	NA,inf	NA,inf	NA,1.64075	0.000261867	0.000532247
2	chr12:51225410:C:T	51225410	NA,T	NA,C	NA,1	NA,inf	NA,inf	NA,0.85843	0.000261518	0.000531149
2	chr12:51403861:C:A	51403861	NA,A	NA,C	NA,1	NA,-inf	NA,inf	NA,1.05932	0.000261398	0.000535344
2	chr12:50802291:C:T	50802291	NA,T	NA,C	NA,1	NA,-inf	NA,inf	NA,1.29665	0.000261292	0.000530781
2	chr12:50119192:G:A	50119192	A,A	G,G	1,1	-inf,inf	inf,inf	1.42207,2.12428	0.000261169	0.000478672
2	chr12:50968698:C:T	50968698	NA,T	NA,C	NA,1	NA,inf	NA,inf	NA,1.31426	0.000260966	0.000526833
2	chr12:51232594:TA:T	51232594	NA,T	NA,TA	NA,1	NA,inf	NA,inf	NA,0.905461	0.000260873	0.000535509
2	chr12:50591060:A:G	50591060	NA,G	NA,A	NA,1	NA,-inf	NA,inf	NA,1.27009	0.000260627	0.000526806
2	chr12:50528229:T:G	50528229	NA,G	NA,T	NA,1	NA,-inf	NA,inf	NA,1.27021	0.000260188	0.000525889
2	chr12:50089221:C:T	50089221	NA,T	NA,C	NA,1	NA,-inf	NA,inf	NA,0.873626	0.000259732	0.000523865
2	chr12:51482848:A:C	51482848	NA,C	NA,A	NA,1	NA,-inf	NA,inf	NA,1.03771	0.000259608	0.000531299
2	chr12:51601726:CTT:C	51601726	NA,C	NA,CTT	NA,1	NA,inf	NA,inf	NA,0.944968	0.000259118	0.000529751
2	chr12:50652318:A:G	50652318	NA,G	NA,A	NA,1	NA,inf	NA,inf	NA,0.823084	0.000258182	0.000526826
2	chr12:51487598:A:G	51487598	NA,G	NA,A	NA,1	NA,inf	NA,inf	NA,0.983715	0.000258153	0.000528854
2	chr12:50574460:G:A	50574460	NA,A	NA,G	NA,1	NA,-inf	NA,inf	NA,1.26351	0.000258077	0.000521663
2	chr12:51292590:G:A	51292590	NA,A	NA,G	NA,1	NA,-inf	NA,inf	NA,1.07141	0.00025806	0.000525855
2	chr12:51344257:C:T	51344257	NA,T	NA,C	NA,1	NA,inf	NA,inf	NA,0.895846	0.000257479	0.000528062
2	chr12:50229390:C:T	50229390	T,T	C,C	1,1	-inf,inf	inf,inf	3.36069,1.62676	0.000257013	0.000461729
2	chr12:51337938:G:A	51337938	NA,A	NA,G	NA,1	NA,-inf	NA,inf	NA,1.03908	0.000256698	0.000524249
2	chr12:50091666:A:T	50091666	NA,T	NA,A	NA,1	NA,-inf	NA,inf	NA,0.867081	0.000256687	0.000517769
2	chr12:51534052:T:C	51534052	C,NA	T,NA	1,NA	inf,NA	inf,NA	1.30839,NA	0.000256561	0.000524511
2	chr12:51489006:T:G	51489006	NA,G	NA,T	NA,1	NA,inf	NA,inf	NA,0.979	0.000255983	0.000524421
2	chr12:51236087:C:T	51236087	NA,T	NA,C	NA,1	NA,inf	NA,inf	NA,0.886279	0.000255931	0.000525318
2	chr12:51538840:G:A	51538840	NA,A	NA,G	NA,1	NA,inf	NA,inf	NA,0.945303	0.000255783	0.000525527
2	chr12:50817909:A:G	50817909	G,G	A,A	1,1	-inf,-inf	inf,inf	6.72279,0.367248	0.000255507	0.000508202
2	chr12:50639451:T:C	50639451	NA,C	NA,T	NA,1	NA,-inf	NA,inf	NA,1.25611	0.000255477	0.000516457
2	chr12:50829786:T:C	50829786	NA,C	NA,T	NA,1	NA,inf	NA,inf	NA,0.954258	0.000255212	0.000516121
2	chr12:51502354:G:T	51502354	NA,T	NA,G	NA,1	NA,inf	NA,inf	NA,0.977411	0.000255182	0.000522795
2	chr12:51490858:A:G	51490858	NA,G	NA,A	NA,1	NA,inf	NA,inf	NA,0.976909	0.000255074	0.000522557
2	chr12:51306134:T:C	51306134	C,C	T,T	1,1	-inf,inf	inf,inf	1.35058,0.716069	0.000254352	0.000518975
2	chr12:51192900:G:A	51192900	NA,A	NA,G	NA,1	NA,-inf	NA,inf	NA,0.895428	0.000254132	0.000520461
2	chr12:50549923:T:G	50549923	NA,G	NA,T	NA,1	NA,inf	NA,inf	NA,0.859279	0.000254094	0.000518756
2	chr12:50077459:C:T	50077459	NA,T	NA,C	NA,1	NA,-inf	NA,inf	NA,0.865617	0.00025382	0.000511948
2	chr12:50534594:C:T	50534594	NA,T	NA,C	NA,1	NA,inf	NA,inf	NA,0.857587	0.000253367	0.000517305
2	chr12:50277587:T:C	50277587	C,C	T,T	1,1	-inf,inf	inf,inf	3.47123,1.58269	0.000253024	0.000454417
2	chr12:50024319:A:C	50024319	NA,C	NA,A	NA,1	NA,inf	NA,inf	NA,0.890384	0.000252841	0.000517759
2	chr12:51509896:G:A	51509896	NA,A	NA,G	NA,1	NA,inf	NA,inf	NA,0.972121	0.000252801	0.000517912
2	chr12:51292420:T:C	51292420	C,C	T,T	1,1	inf,inf	inf,inf	1.44754,0.779027	0.000252585	0.000517053
2	chr12:50190605:C:A	50190605	NA,A	NA,C	NA,1	NA,-inf	NA,inf	NA,1.26591	0.000252114	0.000511691
2	chr12:51503852:T:C	51503852	NA,C	NA,T	NA,1	NA,inf	NA,inf	NA,0.97022	0.000252007	0.000516285
2	chr12:51611714:G:A	51611714	A,NA	G,NA	1,NA	-inf,NA	inf,NA	1.13299,NA	0.0002517	0.000514719
2	chr12:50918674:G:A	50918674	A,NA	G,NA	1,NA	-inf,NA	inf,NA	1.52738,NA	0.000251462	0.000516051
2	chr12:50923291:T:A	50923291	NA,A	NA,T	NA,1	NA,-inf	NA,inf	NA,1.06628	0.00025133	0.000511393
2	chr12:50098230:A:T	50098230	NA,T	NA,A	NA,1	NA,-inf	NA,inf	NA,1.16322	0.000251319	0.0005095
2	chr12:50229875:G:A	50229875	A,A	G,G	1,1	-inf,inf	inf,inf	3.33675,1.62539	0.000251121	0.000451351
2	chr12:50057959:G:C	50057959	C,C	G,G	1,1	-inf,-inf	inf,inf	1.11366,0.296288	0.000250704	0.000510926
2	chr12:50823107:T:C	50823107	C,C	T,T	1,1	-inf,-inf	inf,inf	6.68467,1.12033	0.000250689	0.000544213
2	chr12:50615002:T:A	50615002	NA,A	NA,T	NA,1	NA,inf	NA,inf	NA,0.847056	0.000250197	0.000510796
2	chr12:50713620:G:C	50713620	NA,C	NA,G	NA,1	NA,inf	NA,inf	NA,0.845469	0.000249958	0.000510398
2	chr12:51543802:T:A	51543802	NA,A	NA,T	NA,1	NA,-inf	NA,inf	NA,0.994042	0.000249855	0.000511884
2	chr12:50777307:A:G	50777307	G,G	A,A	1,1	-inf,-inf	inf,inf	6.67388,0.510402	0.000249811	0.000503848
2	chr12:50084376:AAAATCTGAGG:A	50084376	NA,A	NA,AAAATCTGAGG	NA,1	NA,-inf	NA,inf	NA,0.852839	0.000249771	0.000503803
2	chr12:50781490:G:A	50781490	NA,A	NA,G	NA,1	NA,inf	NA,inf	NA,0.808563	0.000248697	0.000508444
2	chr12:51543737:C:T	51543737	NA,T	NA,C	NA,1	NA,-inf	NA,inf	NA,0.991421	0.000248527	0.000509145
2	chr12:50369642:C:T	50369642	NA,T	NA,C	NA,1	NA,inf	NA,inf	NA,0.970011	0.000248497	0.000501651
2	chr12:50225835:T:C	50225835	C,C	T,T	1,1	-inf,inf	inf,inf	3.30323,1.62521	0.000247949	0.00044592
2	chr12:51117460:T:G	51117460	NA,G	NA,T	NA,1	NA,-inf	NA,inf	NA,1.18276	0.000247733	0.000505408
2	chr12:50858376:G:A	50858376	A,NA	G,NA	1,NA	-inf,NA	inf,NA	1.64011,NA	0.000247533	0.000501124
2	chr12:50495382:C:T	50495382	NA,T	NA,C	NA,1	NA,-inf	NA,inf	NA,1.23524	0.000247253	0.000499839
2	chr12:51344922:T:C	51344922	C,C	T,T	1,1	-inf,inf	inf,inf	1.72672,0.397195	0.000247175	0.000500987
2	chr12:51484117:G:GGGA	51484117	NA,GGGA	NA,G	NA,1	NA,inf	NA,inf	NA,0.959266	0.000247146	0.000506303
2	chr12:51070458:T:C	51070458	NA,C	NA,T	NA,1	NA,inf	NA,inf	NA,1.06675	0.000247001	0.000504491
2	chr12:50817992:A:AT	50817992	AT,AT	A,A	1,1	-inf,-inf	inf,inf	6.52834,1.35389	0.000246952	0.000544647
2	chr12:50174769:C:T	50174769	NA,T	NA,C	NA,1	NA,-inf	NA,inf	NA,1.69919	0.000245994	0.000482785
2	chr12:51231537:T:C	51231537	NA,C	NA,T	NA,1	NA,inf	NA,inf	NA,0.872051	0.000245762	0.000504461
2	chr12:50602008:T:A	50602008	NA,A	NA,T	NA,1	NA,inf	NA,inf	NA,0.840385	0.000245725	0.00050169
2	chr12:51202882:T:TA	51202882	NA,TA	NA,T	NA,1	NA,-inf	NA,inf	NA,0.715328	0.000245132	0.000500966
2	chr12:50063351:G:A	50063351	A,NA	G,NA	1,NA	-inf,NA	inf,NA	1.82071,NA	0.000244607	0.000491621
2	chr12:51115412:G:A	51115412	NA,A	NA,G	NA,1	NA,-inf	NA,inf	NA,1.14983	0.000244279	0.000497062
2	chr12:50799230:C:G	50799230	G,G	C,C	1,1	-inf,-inf	inf,inf	6.65303,0.478574	0.000243938	0.000489997
2	chr12:50603511:G:A	50603511	NA,A	NA,G	NA,1	NA,inf	NA,inf	NA,0.835695	0.000243764	0.000497693
2	chr12:50437973:C:T	50437973	NA,T	NA,C	NA,1	NA,inf	NA,inf	NA,1.58552	0.000243742	0.00049551
2	chr12:50679916:T:C	50679916	NA,C	NA,T	NA,1	NA,inf	NA,inf	NA,0.836394	0.000243346	0.000496752
2	chr12:51099987:A:T	51099987	NA,T	NA,A	NA,1	NA,inf	NA,inf	NA,1.3464	0.000243045	0.000491149
2	chr12:51348872:G:A	51348872	NA,A	NA,G	NA,1	NA,inf	NA,inf	NA,0.811753	0.000242292	0.000497932
2	chr12:50319935:G:A	50319935	NA,A	NA,G	NA,1	NA,inf	NA,inf	NA,0.965056	0.000242161	0.000488296
2	chr12:50629411:G:A	50629411	NA,A	NA,G	NA,1	NA,inf	NA,inf	NA,0.828888	0.00024213	0.000494322
2	chr12:50597404:G:A	50597404	NA,A	NA,G	NA,1	NA,inf	NA,inf	NA,0.831215	0.000241859	0.000493806
2	chr12:51641974:C:T	51641974	NA,T	NA,C	NA,1	NA,-inf	NA,inf	NA,0.977064	0.000241724	0.000494968
2	chr12:50594356:A:G	50594356	NA,G	NA,A	NA,1	NA,inf	NA,inf	NA,0.830603	0.000241614	0.000493299
2	chr12:50809593:T:C	50809593	C,C	T,T	1,1	-inf,-inf	inf,inf	6.64639,0.438216	0.000241354	0.000483181
2	chr12:50811155:T:C	50811155	C,C	T,T	1,1	-inf,-inf	inf,inf	6.56613,1.23657	0.000241081	0.000524404
2	chr12:51560272:C:T	51560272	T,NA	C,NA	1,NA	inf,NA	inf,NA	1.14034,NA	0.000240895	0.000492922
2	chr12:50235829:G:A	50235829	A,A	G,G	1,1	-inf,inf	inf,inf	3.3443,1.59608	0.000240672	0.000432955
2	chr12:51618379:T:C	51618379	NA,C	NA,T	NA,1	NA,-inf	NA,inf	NA,0.916046	0.000240123	0.000492072
2	chr12:51461846:C:T	51461846	NA,T	NA,C	NA,1	NA,inf	NA,inf	NA,0.952204	0.000239839	0.000491279
2	chr12:51661618:G:A	51661618	NA,A	NA,G	NA,1	NA,-inf	NA,inf	NA,0.972277	0.000239832	0.000491091
2	chr12:50057045:C:T	50057045	T,T	C,C	1,1	-inf,-inf	inf,inf	1.04429,0.395523	0.000239672	0.000488186
2	chr12:50163022:C:T	50163022	T,NA	C,NA	1,NA	inf,NA	inf,NA	0.665588,NA	0.000239637	0.000486384
2	chr12:50242581:A:G	50242581	G,G	A,A	1,1	-inf,inf	inf,inf	3.38936,1.54873	0.0002392	0.000430962
2	chr12:50211972:A:AC	50211972	AC,AC	A,A	1,1	-inf,inf	inf,inf	3.45068,1.53246	0.000238699	0.000430214
2	chr12:51391400:A:G	51391400	NA,G	NA,A	NA,1	NA,-inf	NA,inf	NA,1.00472	0.000238647	0.000488838
2	chr12:51538713:C:T	51538713	NA,T	NA,C	NA,1	NA,-inf	NA,inf	NA,0.945023	0.000238488	0.000487774
2	chr12:51656115:T:A	51656115	NA,A	NA,T	NA,1	NA,-inf	NA,inf	NA,0.968372	0.00023831	0.000487974
2	chr12:50477232:C:T	50477232	NA,T	NA,C	NA,1	NA,inf	NA,inf	NA,1.56713	0.000237964	0.000483796
2	chr12:50650491:C:G	50650491	NA,G	NA,C	NA,1	NA,inf	NA,inf	NA,0.818585	0.000237942	0.000485771
2	chr12:50427768:G:T	50427768	T,NA	G,NA	1,NA	inf,NA	inf,NA	0.721897,NA	0.00023791	0.000483513
2	chr12:50799654:G:A	50799654	NA,A	NA,G	NA,1	NA,inf	NA,inf	NA,0.782608	0.000237008	0.000484577
2	chr12:51358836:A:G	51358836	G,G	A,A	1,1	-inf,inf	inf,inf	1.45839,0.256783	0.000236745	0.000478912
2	chr12:50551119:A:G	50551119	NA,G	NA,A	NA,1	NA,-inf	NA,inf	NA,1.20241	0.000236539	0.000478063
2	chr12:51502584:G:C	51502584	NA,C	NA,G	NA,1	NA,inf	NA,inf	NA,0.93386	0.000236466	0.000484438
2	chr12:50817755:A:C	50817755	NA,C	NA,A	NA,1	NA,inf	NA,inf	NA,0.885869	0.000236461	0.000480275
2	chr12:50205436:A:G	50205436	G,G	A,A	1,1	-inf,inf	inf,inf	3.42519,1.53642	0.000236257	0.000425938
2	chr12:50777732:G:A	50777732	NA,A	NA,G	NA,1	NA,inf	NA,inf	NA,0.780353	0.000235779	0.000482047
2	chr12:51532509:T:C	51532509	NA,C	NA,T	NA,1	NA,inf	NA,inf	NA,0.900481	0.000234915	0.000480843
2	chr12:51344324:C:G	51344324	NA,G	NA,C	NA,1	NA,inf	NA,inf	NA,0.843976	0.000234788	0.0004815
2	chr12:50679740:G:A	50679740	A,A	G,G	1,1	-inf,inf	inf,inf	5.40574,0.0447435	0.000234736	0.000446784
2	chr12:50026048:T:C	50026048	NA,C	NA,T	NA,1	NA,-inf	NA,inf	NA,0.971153	0.000234399	0.000473169
2	chr12:50600133:G:A	50600133	NA,A	NA,G	NA,1	NA,-inf	NA,inf	NA,0.46754	0.000234343	0.000479049
2	chr12:50208158:G:T	50208158	T,T	G,G	1,1	-inf,inf	inf,inf	3.428,1.53644	0.000234247	0.000422334
2	chr12:50421967:G:A	50421967	NA,A	NA,G	NA,1	NA,inf	NA,inf	NA,1.56059	0.000234039	0.000476162
2	chr12:50451865:G:A	50451865	NA,A	NA,G	NA,1	NA,inf	NA,inf	NA,1.5494	0.000233837	0.000475437
2	chr12:50033694:C:G	50033694	NA,G	NA,C	NA,1	NA,-inf	NA,inf	NA,1.12913	0.000233834	0.000472986
2	chr12:51644417:A:G	51644417	NA,G	NA,A	NA,1	NA,-inf	NA,inf	NA,0.953995	0.000233651	0.000478391
2	chr12:50481470:A:G	50481470	NA,G	NA,A	NA,1	NA,-inf	NA,inf	NA,1.25175	0.000233209	0.00046109
2	chr12:50425814:CAT:C	50425814	C,NA	CAT,NA	1,NA	inf,NA	inf,NA	0.712672,NA	0.000233008	0.000473573
2	chr12:50377925:T:G	50377925	NA,G	NA,T	NA,1	NA,inf	NA,inf	NA,0.933388	0.000232695	0.000469932
2	chr12:51536011:A:G	51536011	NA,G	NA,A	NA,1	NA,-inf	NA,inf	NA,0.97513	0.000232509	0.000476023
2	chr12:50234159:G:A	50234159	NA,A	NA,G	NA,1	NA,inf	NA,inf	NA,1.30906	0.000232127	0.000453556
2	chr12:51435863:C:T	51435863	NA,T	NA,C	NA,1	NA,inf	NA,inf	NA,0.922975	0.000231842	0.000474915
2	chr12:50026709:A:G	50026709	NA,G	NA,A	NA,1	NA,-inf	NA,inf	NA,0.96398	0.000231793	0.000467926
2	chr12:51462966:G:A	51462966	NA,A	NA,G	NA,1	NA,inf	NA,inf	NA,0.920448	0.000231367	0.000473956
2	chr12:50448389:GT:G	50448389	NA,G	NA,GT	NA,1	NA,inf	NA,inf	NA,1.5443	0.000230834	0.00046934
2	chr12:50175593:A:AT	50175593	NA,AT	NA,A	NA,1	NA,-inf	NA,inf	NA,1.63839	0.000230305	0.000452612
2	chr12:50201480:A:T	50201480	T,T	A,A	1,1	-inf,inf	inf,inf	3.38719,1.53639	0.00023027	0.00041543
2	chr12:50576130:C:T	50576130	NA,T	NA,C	NA,1	NA,inf	NA,inf	NA,0.803044	0.000229879	0.000469377
2	chr12:51570824:G:T	51570824	NA,T	NA,G	NA,1	NA,inf	NA,inf	NA,0.878074	0.000229336	0.000469138
2	chr12:50894702:G:T	50894702	NA,T	NA,G	NA,1	NA,inf	NA,inf	NA,1.55109	0.000229196	0.000465565
2	chr12:51608603:T:A	51608603	NA,A	NA,T	NA,1	NA,inf	NA,inf	NA,0.878782	0.000228507	0.000467827
2	chr12:50370183:A:G	50370183	NA,G	NA,A	NA,1	NA,inf	NA,inf	NA,1.18812	0.000227954	0.000468367
2	chr12:51555065:T:C	51555065	NA,C	NA,T	NA,1	NA,inf	NA,inf	NA,0.872667	0.000227764	0.000465909
2	chr12:51054318:C:A	51054318	NA,A	NA,C	NA,1	NA,-inf	NA,inf	NA,0.866619	0.000227705	0.000463282
2	chr12:51283552:ATCC:A	51283552	NA,A	NA,ATCC	NA,1	NA,inf	NA,inf	NA,0.814419	0.000227383	0.000464035
2	chr12:51377987:ACT:A	51377987	NA,A	NA,ACT	NA,1	NA,-inf	NA,inf	NA,0.906695	0.000227268	0.000463516
2	chr12:50829044:C:T	50829044	NA,T	NA,C	NA,1	NA,-inf	NA,inf	NA,1.42183	0.000226939	0.00045848
2	chr12:51417690:G:A	51417690	NA,A	NA,G	NA,1	NA,-inf	NA,inf	NA,0.973767	0.000226423	0.00046373
2	chr12:50501768:G:A	50501768	NA,A	NA,G	NA,1	NA,-inf	NA,inf	NA,1.17046	0.000226164	0.000457181
2	chr12:51206689:G:T	51206689	NA,T	NA,G	NA,1	NA,inf	NA,inf	NA,0.695392	0.000226159	0.000465196
2	chr12:50038557:T:A	50038557	NA,A	NA,T	NA,1	NA,-inf	NA,inf	NA,1.09458	0.000226028	0.000457426
2	chr12:50392661:C:T	50392661	T,NA	C,NA	1,NA	inf,NA	inf,NA	0.821757,NA	0.00022569	0.000459676
2	chr12:50987110:T:G	50987110	NA,G	NA,T	NA,1	NA,-inf	NA,inf	NA,0.802529	0.000225646	0.000468698
2	chr12:50091869:C:T	50091869	NA,T	NA,C	NA,1	NA,-inf	NA,inf	NA,0.794242	0.000225476	0.000455188
2	chr12:51497176:T:C	51497176	NA,C	NA,T	NA,1	NA,inf	NA,inf	NA,0.813206	0.000225433	0.000461452
2	chr12:50764871:G:T	50764871	NA,T	NA,G	NA,1	NA,inf	NA,inf	NA,0.753234	0.000224973	0.000459942
2	chr12:50105281:C:T	50105281	NA,T	NA,C	NA,1	NA,-inf	NA,inf	NA,1.16036	0.000224805	0.000455805
2	chr12:51166052:C:CATCTGTA	51166052	NA,CATCTGTA	NA,C	NA,1	NA,-inf	NA,inf	NA,1.0219	0.000224743	0.000456487
2	chr12:50060697:C:T	50060697	NA,T	NA,C	NA,1	NA,-inf	NA,inf	NA,1.21304	0.000224602	0.000454638
2	chr12:51647485:G:A	51647485	NA,A	NA,G	NA,1	NA,-inf	NA,inf	NA,0.92903	0.000224004	0.000458664
2	chr12:50069178:G:A	50069178	NA,A	NA,G	NA,1	NA,-inf	NA,inf	NA,1.20903	0.000223547	0.000452473
2	chr12:51486588:A:G	51486588	NA,G	NA,A	NA,1	NA,-inf	NA,inf	NA,0.943379	0.000223533	0.00045749
2	chr12:51496423:G:A	51496423	A,NA	G,NA	1,NA	inf,NA	inf,NA	1.22336,NA	0.000223522	0.000457266
2	chr12:50027364:C:T	50027364	NA,T	NA,C	NA,1	NA,-inf	NA,inf	NA,0.941775	0.000223439	0.00045117
2	chr12:51520357:G:A	51520357	A,NA	G,NA	1,NA	inf,NA	inf,NA	1.22342,NA	0.000223232	0.000456668
2	chr12:50378564:ATATATATATACACATATGTAAATTG:A	50378564	A,A	ATATATATATACACATATGTAAATTG,ATATATATATACACATATGTAAATTG	1,1	inf,-inf	inf,inf	0.0375527,1.39827	0.000223131	0.000441672
2	chr12:50804835:G:A	50804835	NA,A	NA,G	NA,1	NA,inf	NA,inf	NA,0.732556	0.000222369	0.000458578
2	chr12:51550067:T:G	51550067	NA,G	NA,T	NA,1	NA,-inf	NA,inf	NA,0.893632	0.000222137	0.00045502
2	chr12:51245908:G:A	51245908	NA,A	NA,G	NA,1	NA,inf	NA,inf	NA,0.812989	0.00022096	0.000453444
2	chr12:50021128:A:G	50021128	NA,G	NA,A	NA,1	NA,-inf	NA,inf	NA,0.935271	0.000220746	0.000445805
2	chr12:50021150:A:AT	50021150	NA,AT	NA,A	NA,1	NA,-inf	NA,inf	NA,0.934745	0.000220565	0.00044544
2	chr12:50562746:A:G	50562746	NA,G	NA,A	NA,1	NA,-inf	NA,inf	NA,1.15399	0.000219984	0.000445048
2	chr12:50131254:T:A	50131254	NA,A	NA,T	NA,1	NA,inf	NA,inf	NA,0.853837	0.000219929	0.000444599
2	chr12:50122045:G:A	50122045	A,A	G,G	1,1	-inf,inf	inf,inf	1.33744,2.05416	0.000219708	0.000404234
2	chr12:50186613:A:C	50186613	C,NA	A,NA	1,NA	inf,NA	inf,NA	0.776489,NA	0.000219409	0.000451644
2	chr12:51558548:C:A	51558548	NA,A	NA,C	NA,1	NA,inf	NA,inf	NA,0.850114	0.000219121	0.00044824
2	chr12:50510663:G:T	50510663	NA,T	NA,G	NA,1	NA,inf	NA,inf	NA,0.461015	0.000218812	0.000429342
2	chr12:50563423:G:A	50563423	NA,A	NA,G	NA,1	NA,inf	NA,inf	NA,0.770651	0.000218051	0.000445208
2	chr12:50117164:C:A	50117164	A,A	C,C	1,1	-inf,inf	inf,inf	1.40174,2.03099	0.000217479	0.000399904
2	chr12:51317341:G:C	51317341	NA,C	NA,G	NA,1	NA,inf	NA,inf	NA,0.852334	0.000217272	0.000445786
2	chr12:51178148:T:C	51178148	NA,C	NA,T	NA,1	NA,inf	NA,inf	NA,0.747444	0.000216936	0.000445341
2	chr12:51252152:G:A	51252152	NA,A	NA,G	NA,1	NA,inf	NA,inf	NA,0.802261	0.000216792	0.000444844
2	chr12:50183067:T:C	50183067	NA,C	NA,T	NA,1	NA,-inf	NA,inf	NA,1.08858	0.000216777	0.000439118
2	chr12:51285484:A:C	51285484	C,NA	A,NA	1,NA	-inf,NA	inf,NA	1.51757,NA	0.000215001	0.000442319
2	chr12:50104692:A:G	50104692	NA,G	NA,A	NA,1	NA,-inf	NA,inf	NA,1.18505	0.000214347	0.000433837
2	chr12:50603551:C:T	50603551	NA,T	NA,C	NA,1	NA,-inf	NA,inf	NA,1.13704	0.000213908	0.000432871
2	chr12:51292047:T:C	51292047	C,C	T,T	1,1	inf,inf	inf,inf	1.39305,0.740169	0.000213811	0.000437697
2	chr12:50023650:T:C	50023650	NA,C	NA,T	NA,1	NA,-inf	NA,inf	NA,0.915533	0.000213743	0.000431753
2	chr12:50354226:T:C	50354226	NA,C	NA,T	NA,1	NA,inf	NA,inf	NA,1.12589	0.000213523	0.000438279
2	chr12:50356510:C:T	50356510	NA,T	NA,C	NA,1	NA,inf	NA,inf	NA,1.12496	0.000213371	0.000437964
2	chr12:50705811:T:C	50705811	NA,C	NA,T	NA,1	NA,inf	NA,inf	NA,2.49388	0.000212773	0.000430073
2	chr12:51290849:T:C	51290849	C,C	T,T	1,1	inf,inf	inf,inf	1.36843,0.765832	0.000212612	0.000435213
2	chr12:51219899:G:GTGTGTATACATATGTACGTGTATGTA	51219899	GTGTGTATACATATGTACGTGTATGTA,NA	G,NA	1,NA	inf,NA	inf,NA	1.85384,NA	0.000212348	0.000433174
2	chr12:51250982:C:T	51250982	T,T	C,C	1,1	-inf,inf	inf,inf	1.71372,0.458071	0.000212312	0.000428358
2	chr12:51552710:A:G	51552710	NA,G	NA,A	NA,1	NA,inf	NA,inf	NA,0.832002	0.000212058	0.000433754
2	chr12:50015217:A:G	50015217	G,G	A,A	1,1	-inf,inf	inf,inf	0.707955,2.24638	0.000211563	0.000414726
2	chr12:50678808:C:G	50678808	NA,G	NA,C	NA,1	NA,inf	NA,inf	NA,2.48701	0.000211216	0.000426929
2	chr12:51753116:G:A	51753116	A,NA	G,NA	1,NA	inf,NA	inf,NA	1.11219,NA	0.000211215	0.000432266
2	chr12:50092206:G:A	50092206	NA,A	NA,G	NA,1	NA,-inf	NA,inf	NA,0.755772	0.000211126	0.000426389
2	chr12:51309049:T:C	51309049	NA,C	NA,T	NA,1	NA,-inf	NA,inf	NA,0.884941	0.000211028	0.000432353
2	chr12:51491233:A:T	51491233	NA,T	NA,A	NA,1	NA,inf	NA,inf	NA,0.863552	0.00021088	0.000430671
2	chr12:50484728:T:C	50484728	NA,C	NA,T	NA,1	NA,-inf	NA,inf	NA,0.660806	0.000210223	0.000424209
2	chr12:51651253:G:A	51651253	NA,A	NA,G	NA,1	NA,-inf	NA,inf	NA,0.88831	0.00020971	0.000429388
2	chr12:50024660:T:A	50024660	NA,A	NA,T	NA,1	NA,-inf	NA,inf	NA,0.902306	0.000209535	0.000423325
2	chr12:51309600:G:A	51309600	NA,A	NA,G	NA,1	NA,inf	NA,inf	NA,1.0163	0.000209326	0.000426502
2	chr12:50411348:A:C	50411348	NA,C	NA,A	NA,1	NA,inf	NA,inf	NA,1.44841	0.000208975	0.000424763
2	chr12:51304654:CTTG:C	51304654	NA,C	NA,CTTG	NA,1	NA,inf	NA,inf	NA,1.01307	0.00020888	0.00042569
2	chr12:51582697:C:G	51582697	NA,G	NA,C	NA,1	NA,-inf	NA,inf	NA,0.835641	0.00020857	0.000427472
2	chr12:51534896:C:T	51534896	NA,T	NA,C	NA,1	NA,-inf	NA,inf	NA,0.883443	0.000208445	0.000426421
2	chr12:51573407:G:T	51573407	NA,T	NA,G	NA,1	NA,inf	NA,inf	NA,0.81965	0.000208126	0.000425715
2	chr12:50022496:C:T	50022496	NA,T	NA,C	NA,1	NA,-inf	NA,inf	NA,0.897952	0.000207958	0.000420137
2	chr12:50074724:T:A	50074724	NA,A	NA,T	NA,1	NA,-inf	NA,inf	NA,0.845538	0.000207855	0.000418085
2	chr12:51763703:C:T	51763703	T,T	C,C	1,1	-inf,-inf	inf,inf	1.59007,0.521713	0.000207721	0.000424651
2	chr12:51523066:C:G	51523066	NA,G	NA,C	NA,1	NA,inf	NA,inf	NA,0.844266	0.000206761	0.000423523
2	chr12:51740070:A:G	51740070	NA,G	NA,A	NA,1	NA,inf	NA,inf	NA,0.819053	0.000206685	0.000422798
2	chr12:50042591:C:T	50042591	T,T	C,C	1,1	-inf,inf	inf,inf	0.784687,1.95156	0.000205879	0.000403003
2	chr12:51521976:A:G	51521976	NA,G	NA,A	NA,1	NA,inf	NA,inf	NA,0.840368	0.000205448	0.000420832
2	chr12:51571429:G:A	51571429	NA,A	NA,G	NA,1	NA,inf	NA,inf	NA,0.809549	0.000205066	0.000419494
2	chr12:51187462:C:T	51187462	NA,T	NA,C	NA,1	NA,inf	NA,inf	NA,0.873085	0.000205045	0.000421703
2	chr12:51293200:T:C	51293200	C,C	T,T	1,1	inf,inf	inf,inf	1.36874,0.741417	0.000204838	0.000419323
2	chr12:51292501:A:T	51292501	T,T	A,A	1,1	inf,inf	inf,inf	1.3794,0.725465	0.000204083	0.000417789
2	chr12:50719644:C:T	50719644	NA,T	NA,C	NA,1	NA,inf	NA,inf	NA,0.728926	0.000204071	0.000413061
2	chr12:50061286:C:T	50061286	T,T	C,C	1,1	-inf,inf	inf,inf	1.15122,0.0932204	0.000203849	0.00041555
2	chr12:51516644:G:A	51516644	NA,A	NA,G	NA,1	NA,-inf	NA,inf	NA,0.885486	0.00020383	0.000417151
2	chr12:51576153:A:G	51576153	NA,G	NA,A	NA,1	NA,inf	NA,inf	NA,0.805629	0.000203717	0.000416702
2	chr12:51467771:CTTAAT:C	51467771	NA,C	NA,CTTAAT	NA,1	NA,inf	NA,inf	NA,0.844115	0.00020366	0.000417174
2	chr12:51744411:G:A	51744411	NA,A	NA,G	NA,1	NA,-inf	NA,inf	NA,0.885903	0.000203295	0.000415526
2	chr12:51574765:C:T	51574765	NA,T	NA,C	NA,1	NA,inf	NA,inf	NA,0.805141	0.000203207	0.000415648
2	chr12:50563299:A:AC	50563299	AC,NA	A,NA	1,NA	inf,NA	inf,NA	0.749379,NA	0.000203205	0.000413693
2	chr12:50898310:C:T	50898310	NA,T	NA,C	NA,1	NA,inf	NA,inf	NA,1.45526	0.000202831	0.000412183
2	chr12:51232709:C:T	51232709	NA,T	NA,C	NA,1	NA,inf	NA,inf	NA,0.742666	0.000202291	0.000411282
2	chr12:51530647:G:A	51530647	A,NA	G,NA	1,NA	inf,NA	inf,NA	1.33789,NA	0.000202287	0.000413487
2	chr12:51577192:A:G	51577192	NA,G	NA,A	NA,1	NA,inf	NA,inf	NA,0.801117	0.000202278	0.000413776
2	chr12:50413927:T:C	50413927	NA,C	NA,T	NA,1	NA,inf	NA,inf	NA,1.42135	0.000201967	0.000410566
2	chr12:51658452:C:T	51658452	NA,T	NA,C	NA,1	NA,-inf	NA,inf	NA,0.867714	0.000201958	0.000413506
2	chr12:50990872:G:A	50990872	NA,A	NA,G	NA,1	NA,-inf	NA,inf	NA,0.761916	0.000201799	0.000411253
2	chr12:50896610:T:C	50896610	NA,C	NA,T	NA,1	NA,inf	NA,inf	NA,1.44798	0.000201748	0.000410002
2	chr12:50562116:T:A	50562116	NA,A	NA,T	NA,1	NA,inf	NA,inf	NA,2.4362	0.000201642	0.000407709
2	chr12:51396443:G:A	51396443	NA,A	NA,G	NA,1	NA,-inf	NA,inf	NA,0.897531	0.000201476	0.000412713
2	chr12:51365413:G:A	51365413	NA,A	NA,G	NA,1	NA,inf	NA,inf	NA,0.748981	0.000200371	0.000410774
2	chr12:50634103:A:G	50634103	NA,G	NA,A	NA,1	NA,inf	NA,inf	NA,1.90524	0.000200336	0.000401903
2	chr12:51725937:C:T	51725937	NA,T	NA,C	NA,1	NA,inf	NA,inf	NA,0.803034	0.000200287	0.000409717
2	chr12:50757458:T:C	50757458	NA,C	NA,T	NA,1	NA,-inf	NA,inf	NA,1.07076	0.000199956	0.000405397
2	chr12:51627752:AT:A	51627752	A,NA	AT,NA	1,NA	inf,NA	inf,NA	1.08152,NA	0.00019994	0.000409294
2	chr12:50031738:T:A	50031738	NA,A	NA,T	NA,1	NA,-inf	NA,inf	NA,0.937628	0.000199936	0.00040645
2	chr12:51587594:A:G	51587594	NA,G	NA,A	NA,1	NA,inf	NA,inf	NA,0.793021	0.000199334	0.000407744
2	chr12:51573650:A:C	51573650	NA,C	NA,A	NA,1	NA,inf	NA,inf	NA,0.793021	0.000199334	0.000407744
2	chr12:50763267:A:G	50763267	NA,G	NA,A	NA,1	NA,inf	NA,inf	NA,1.34457	0.000199273	0.000401244
2	chr12:51351694:G:C	51351694	C,C	G,G	1,1	-inf,inf	inf,inf	0.910938,1.28942	0.00019895	0.000403671
2	chr12:50734358:C:T	50734358	NA,T	NA,C	NA,1	NA,-inf	NA,inf	NA,1.34656	0.000198766	0.000399562
2	chr12:50374098:C:A	50374098	NA,A	NA,C	NA,1	NA,inf	NA,inf	NA,1.12869	0.000198549	0.000407453
2	chr12:50141695:T:G	50141695	NA,G	NA,T	NA,1	NA,-inf	NA,inf	NA,1.02364	0.000198399	0.000402304
2	chr12:50483367:CTA:C	50483367	NA,C	NA,CTA	NA,1	NA,-inf	NA,inf	NA,0.946109	0.000198152	0.000402126
2	chr12:50062619:C:T	50062619	T,T	C,C	1,1	-inf,inf	inf,inf	1.141,0.0789369	0.000197884	0.000403417
2	chr12:51570842:T:G	51570842	NA,G	NA,T	NA,1	NA,inf	NA,inf	NA,0.788423	0.000197774	0.000404566
2	chr12:50851610:G:A	50851610	NA,A	NA,G	NA,1	NA,inf	NA,inf	NA,0.664049	0.00019769	0.000405229
2	chr12:50040426:G:A	50040426	NA,A	NA,G	NA,1	NA,-inf	NA,inf	NA,1.31792	0.000197395	0.000399069
2	chr12:50807308:G:A	50807308	NA,A	NA,G	NA,1	NA,inf	NA,inf	NA,0.676666	0.000197301	0.00040355
2	chr12:50021255:A:G	50021255	NA,G	NA,A	NA,1	NA,-inf	NA,inf	NA,0.663394	0.000197126	0.000400953
2	chr12:51728883:T:C	51728883	NA,C	NA,T	NA,1	NA,inf	NA,inf	NA,0.789101	0.000196754	0.000402475
2	chr12:51091804:AG:A	51091804	NA,A	NA,AG	NA,1	NA,-inf	NA,inf	NA,0.786478	0.000196495	0.000400119
2	chr12:50723446:A:G	50723446	G,G	A,A	1,1	-inf,-inf	inf,inf	3.88713,0.504173	0.00019617	0.0003869
2	chr12:50540788:C:T	50540788	T,NA	C,NA	1,NA	inf,NA	inf,NA	0.724603,NA	0.000195435	0.000397886
2	chr12:51218347:T:G	51218347	G,G	T,T	1,1	inf,inf	inf,inf	0.791243,0.848168	0.000195395	0.000399956
2	chr12:51194771:T:C	51194771	NA,C	NA,T	NA,1	NA,-inf	NA,inf	NA,1.02842	0.000195289	0.000398675
2	chr12:50146942:T:G	50146942	NA,G	NA,T	NA,1	NA,-inf	NA,inf	NA,0.849274	0.000195128	0.0003956
2	chr12:51131052:G:A	51131052	NA,A	NA,G	NA,1	NA,-inf	NA,inf	NA,0.82277	0.000194936	0.000396826
2	chr12:51646893:T:C	51646893	NA,C	NA,T	NA,1	NA,inf	NA,inf	NA,0.825065	0.000194817	0.000397423
2	chr12:50601332:TA:T	50601332	NA,T	NA,TA	NA,1	NA,-inf	NA,inf	NA,1.72132	0.000194771	0.000389657
2	chr12:50359651:A:G	50359651	NA,G	NA,A	NA,1	NA,-inf	NA,inf	NA,0.932116	0.000194594	0.000394944
2	chr12:50009147:G:A	50009147	NA,A	NA,G	NA,1	NA,-inf	NA,inf	NA,0.914932	0.000194299	0.000391201
2	chr12:51613042:G:A	51613042	NA,A	NA,G	NA,1	NA,inf	NA,inf	NA,0.77297	0.000194245	0.000397045
2	chr12:50383650:C:T	50383650	NA,T	NA,C	NA,1	NA,-inf	NA,inf	NA,0.459474	0.000194144	0.000392452
2	chr12:50917581:C:T	50917581	T,NA	C,NA	1,NA	inf,NA	inf,NA	0.858445,NA	0.000193968	0.00039506
2	chr12:51213555:C:T	51213555	T,T	C,C	1,1	inf,inf	inf,inf	0.80976,0.7999	0.000193756	0.000396551
2	chr12:50839800:C:A	50839800	A,NA	C,NA	1,NA	-inf,NA	inf,NA	1.52533,NA	0.000193648	0.000391166
2	chr12:51109354:A:G	51109354	NA,G	NA,A	NA,1	NA,-inf	NA,inf	NA,0.983565	0.000193222	0.000394143
2	chr12:50028157:T:A	50028157	NA,A	NA,T	NA,1	NA,-inf	NA,inf	NA,0.859339	0.000193146	0.000390428
2	chr12:51574005:T:C	51574005	NA,C	NA,T	NA,1	NA,inf	NA,inf	NA,0.773375	0.000193125	0.000395041
2	chr12:50847163:A:G	50847163	NA,G	NA,A	NA,1	NA,inf	NA,inf	NA,0.62122	0.000193051	0.000395675
2	chr12:50160479:TG:T	50160479	NA,T	NA,TG	NA,1	NA,-inf	NA,inf	NA,1.00986	0.000192969	0.000391149
2	chr12:50037843:T:C	50037843	NA,C	NA,T	NA,1	NA,inf	NA,inf	NA,0.778306	0.000192682	0.000395644
2	chr12:50026012:G:A	50026012	NA,A	NA,G	NA,1	NA,-inf	NA,inf	NA,0.651961	0.000192648	0.000391886
2	chr12:50068200:G:T	50068200	NA,T	NA,G	NA,1	NA,inf	NA,inf	NA,0.684562	0.000192599	0.000396836
2	chr12:50026188:GGT:G	50026188	NA,G	NA,GGT	NA,1	NA,-inf	NA,inf	NA,0.651672	0.000192555	0.000391699
2	chr12:50089006:A:AT	50089006	NA,AT	NA,A	NA,1	NA,-inf	NA,inf	NA,1.10728	0.00019213	0.000389107
2	chr12:51559793:G:A	51559793	NA,A	NA,G	NA,1	NA,inf	NA,inf	NA,0.770126	0.000192051	0.000392873
2	chr12:50096223:T:C	50096223	NA,C	NA,T	NA,1	NA,-inf	NA,inf	NA,1.10668	0.000191977	0.000388798
2	chr12:51371193:T:C	51371193	C,C	T,T	1,1	inf,-inf	inf,inf	1.72617,0.565199	0.000191794	0.000394781
2	chr12:50140818:A:G	50140818	NA,G	NA,A	NA,1	NA,-inf	NA,inf	NA,1.03164	0.00019172	0.000388076
2	chr12:50297587:T:C	50297587	NA,C	NA,T	NA,1	NA,inf	NA,inf	NA,1.09524	0.000191654	0.000379353
2	chr12:51184822:C:T	51184822	NA,T	NA,C	NA,1	NA,-inf	NA,inf	NA,0.99203	0.000191625	0.000390317
2	chr12:51385508:C:T	51385508	T,NA	C,NA	1,NA	-inf,NA	inf,NA	1.11158,NA	0.000191544	0.000391604
2	chr12:50083690:G:C	50083690	C,NA	G,NA	1,NA	inf,NA	inf,NA	0.756663,NA	0.000191476	0.000390211
2	chr12:50824005:A:G	50824005	NA,G	NA,A	NA,1	NA,inf	NA,inf	NA,0.757257	0.000190659	0.000387579
2	chr12:50198830:A:T	50198830	T,T	A,A	1,1	-inf,inf	inf,inf	3.37979,1.43843	0.00019053	0.000345011
2	chr12:51446067:T:C	51446067	C,NA	T,NA	1,NA	-inf,NA	inf,NA	1.12094,NA	0.000190194	0.000387296
2	chr12:50030014:T:TAATC	50030014	NA,TAATC	NA,T	NA,1	NA,-inf	NA,inf	NA,0.868969	0.000190039	0.000386758
2	chr12:50850417:A:G	50850417	NA,G	NA,A	NA,1	NA,inf	NA,inf	NA,0.775541	0.000189883	0.000384763
2	chr12:50077601:G:A	50077601	NA,A	NA,G	NA,1	NA,-inf	NA,inf	NA,0.70084	0.000189814	0.000383557
2	chr12:50146917:C:A	50146917	NA,A	NA,C	NA,1	NA,-inf	NA,inf	NA,0.997645	0.000189446	0.000384027
2	chr12:50865559:G:A	50865559	NA,A	NA,G	NA,1	NA,inf	NA,inf	NA,0.689101	0.000189443	0.00039055
2	chr12:51355799:G:A	51355799	NA,A	NA,G	NA,1	NA,inf	NA,inf	NA,0.761326	0.000189392	0.000387622
2	chr12:50984786:C:T	50984786	NA,T	NA,C	NA,1	NA,inf	NA,inf	NA,0.705886	0.000189218	0.000388581
2	chr12:50067671:G:A	50067671	NA,A	NA,G	NA,1	NA,-inf	NA,inf	NA,1.09344	0.000189057	0.000382951
2	chr12:51537106:C:T	51537106	NA,T	NA,C	NA,1	NA,-inf	NA,inf	NA,0.754588	0.000188968	0.000386644
2	chr12:50037170:C:T	50037170	NA,T	NA,C	NA,1	NA,-inf	NA,inf	NA,0.642728	0.000188919	0.000384315
2	chr12:50063746:G:A	50063746	A,A	G,G	1,1	-inf,-inf	inf,inf	1.02276,0.428939	0.000188778	0.000384255
2	chr12:50682133:T:G	50682133	NA,G	NA,T	NA,1	NA,inf	NA,inf	NA,2.39237	0.000188503	0.000381226
2	chr12:50710723:C:T	50710723	NA,T	NA,C	NA,1	NA,-inf	NA,inf	NA,1.03016	0.000188449	0.000381862
2	chr12:50342432:A:G	50342432	NA,G	NA,A	NA,1	NA,inf	NA,inf	NA,1.04698	0.000188276	0.000386384
2	chr12:50052632:G:A	50052632	NA,A	NA,G	NA,1	NA,-inf	NA,inf	NA,0.42862	0.000187555	0.000380737
2	chr12:50027968:G:A	50027968	NA,A	NA,G	NA,1	NA,-inf	NA,inf	NA,0.810519	0.000187446	0.000377746
2	chr12:50809096:G:A	50809096	NA,A	NA,G	NA,1	NA,-inf	NA,inf	NA,0.932435	0.000187214	0.000380292
2	chr12:50382908:A:G	50382908	G,G	A,A	1,1	-inf,-inf	inf,inf	0.0296613,1.55387	0.00018712	0.00035754
2	chr12:51541420:G:A	51541420	NA,A	NA,G	NA,1	NA,-inf	NA,inf	NA,0.779523	0.000186979	0.000383261
2	chr12:51067448:C:A	51067448	NA,A	NA,C	NA,1	NA,-inf	NA,inf	NA,0.58786	0.000186435	0.000377734
2	chr12:51380664:G:A	51380664	NA,A	NA,G	NA,1	NA,-inf	NA,inf	NA,0.757161	0.000186367	0.000381615
2	chr12:50437548:T:C	50437548	NA,C	NA,T	NA,1	NA,inf	NA,inf	NA,1.35717	0.000186329	0.000378893
2	chr12:51534741:G:A	51534741	NA,A	NA,G	NA,1	NA,-inf	NA,inf	NA,0.811828	0.000185805	0.00038009
2	chr12:50144638:C:A	50144638	NA,A	NA,C	NA,1	NA,-inf	NA,inf	NA,0.983254	0.000185743	0.000376569
2	chr12:51597444:C:T	51597444	NA,T	NA,C	NA,1	NA,inf	NA,inf	NA,0.860074	0.000184868	0.000386205
2	chr12:50606636:C:G	50606636	NA,G	NA,C	NA,1	NA,inf	NA,inf	NA,0.597572	0.000184658	0.000378314
2	chr12:51391667:C:T	51391667	NA,T	NA,C	NA,1	NA,-inf	NA,inf	NA,0.64779	0.000184268	0.000378392
2	chr12:51289155:C:T	51289155	NA,T	NA,C	NA,1	NA,inf	NA,inf	NA,0.832687	0.000184259	0.000375885
2	chr12:51617242:G:A	51617242	NA,A	NA,G	NA,1	NA,-inf	NA,inf	NA,0.789966	0.000183645	0.000375784
2	chr12:51551702:C:T	51551702	NA,T	NA,C	NA,1	NA,-inf	NA,inf	NA,0.793888	0.000183568	0.000375405
2	chr12:51324601:G:A	51324601	NA,A	NA,G	NA,1	NA,inf	NA,inf	NA,0.659264	0.000183427	0.000377135
2	chr12:51509632:T:C	51509632	NA,C	NA,T	NA,1	NA,-inf	NA,inf	NA,0.748086	0.000182851	0.000373939
2	chr12:51236212:G:A	51236212	NA,A	NA,G	NA,1	NA,inf	NA,inf	NA,0.588766	0.000182834	0.000374254
2	chr12:50080110:T:C	50080110	NA,C	NA,T	NA,1	NA,-inf	NA,inf	NA,0.672996	0.000182231	0.000368313
2	chr12:50068485:A:G	50068485	NA,G	NA,A	NA,1	NA,-inf	NA,inf	NA,1.06595	0.000181968	0.000368668
2	chr12:50141832:G:A	50141832	NA,A	NA,G	NA,1	NA,-inf	NA,inf	NA,0.965708	0.000181699	0.000368425
2	chr12:51409072:C:T	51409072	NA,T	NA,C	NA,1	NA,inf	NA,inf	NA,0.761582	0.000181482	0.000370021
2	chr12:51371233:A:G	51371233	G,G	A,A	1,1	inf,-inf	inf,inf	1.6505,0.666846	0.000181482	0.00037319
2	chr12:51772708:C:T	51772708	NA,T	NA,C	NA,1	NA,inf	NA,inf	NA,0.722634	0.000181331	0.000371147
2	chr12:51599966:T:C	51599966	NA,C	NA,T	NA,1	NA,inf	NA,inf	NA,0.750542	0.000180824	0.00037013
2	chr12:50057319:A:G	50057319	G,G	A,A	1,1	-inf,-inf	inf,inf	1.03267,0.18119	0.000180807	0.00036853
2	chr12:50842441:T:C	50842441	NA,C	NA,T	NA,1	NA,inf	NA,inf	NA,1.13083	0.000180669	0.000367103
2	chr12:51289206:T:A	51289206	NA,A	NA,T	NA,1	NA,inf	NA,inf	NA,0.820267	0.000180666	0.000368569
2	chr12:51172790:G:A	51172790	NA,A	NA,G	NA,1	NA,inf	NA,inf	NA,0.657247	0.000180576	0.000371166
2	chr12:51637468:C:T	51637468	T,T	C,C	1,1	-inf,-inf	inf,inf	1.49989,0.0359175	0.000180547	0.000368924
2	chr12:51639563:C:T	51639563	NA,T	NA,C	NA,1	NA,inf	NA,inf	NA,0.776047	0.000180403	0.000368074
2	chr12:51386165:G:A	51386165	NA,A	NA,G	NA,1	NA,inf	NA,inf	NA,0.802054	0.000180337	0.000375471
2	chr12:50064290:T:C	50064290	C,C	T,T	1,1	-inf,inf	inf,inf	1.10204,0.0283579	0.000179606	0.000366264
2	chr12:51691891:C:T	51691891	NA,T	NA,C	NA,1	NA,inf	NA,inf	NA,0.724999	0.000179555	0.000366708
2	chr12:51572293:A:G	51572293	NA,G	NA,A	NA,1	NA,-inf	NA,inf	NA,0.774542	0.000179199	0.000366719
2	chr12:50813226:C:G	50813226	NA,G	NA,C	NA,1	NA,inf	NA,inf	NA,0.593631	0.000179148	0.000369167
2	chr12:51285817:A:G	51285817	NA,G	NA,A	NA,1	NA,inf	NA,inf	NA,0.813199	0.000178744	0.000364661
2	chr12:51684413:C:T	51684413	NA,T	NA,C	NA,1	NA,inf	NA,inf	NA,0.713588	0.000178581	0.000365482
2	chr12:51018523:G:A	51018523	NA,A	NA,G	NA,1	NA,inf	NA,inf	NA,0.636405	0.000178494	0.000366191
2	chr12:51552323:G:C	51552323	NA,C	NA,G	NA,1	NA,-inf	NA,inf	NA,0.771517	0.000178186	0.000364636
2	chr12:50786690:C:T	50786690	NA,T	NA,C	NA,1	NA,-inf	NA,inf	NA,0.946498	0.000178137	0.000360481
2	chr12:50288749:C:T	50288749	NA,T	NA,C	NA,1	NA,inf	NA,inf	NA,1.00749	0.000177995	0.000365249
2	chr12:50648775:G:A	50648775	NA,A	NA,G	NA,1	NA,inf	NA,inf	NA,2.33414	0.00017783	0.000359772
2	chr12:50060308:G:T	50060308	T,T	G,G	1,1	-inf,inf	inf,inf	1.08263,0.210392	0.000177681	0.000361969
2	chr12:50075133:C:T	50075133	NA,T	NA,C	NA,1	NA,-inf	NA,inf	NA,0.661926	0.000177678	0.000358949
2	chr12:50030005:T:G	50030005	NA,G	NA,T	NA,1	NA,-inf	NA,inf	NA,0.947235	0.000177448	0.000359308
2	chr12:50046367:A:G	50046367	NA,G	NA,A	NA,1	NA,-inf	NA,inf	NA,0.401872	0.000177329	0.000360091
2	chr12:51409248:A:G	51409248	NA,G	NA,A	NA,1	NA,inf	NA,inf	NA,0.750215	0.000177146	0.000361155
2	chr12:50633095:T:G	50633095	G,G	T,T	1,1	-inf,-inf	inf,inf	3.91302,0.347429	0.000177144	0.000348149
2	chr12:51243140:A:G	51243140	NA,G	NA,A	NA,1	NA,inf	NA,inf	NA,0.648878	0.000177076	0.000360132
2	chr12:51271592:A:C	51271592	NA,C	NA,A	NA,1	NA,inf	NA,inf	NA,0.625638	0.000176879	0.000363602
2	chr12:50016356:T:A	50016356	NA,A	NA,T	NA,1	NA,-inf	NA,inf	NA,0.852433	0.000176723	0.000356095
2	chr12:50047651:G:A	50047651	A,NA	G,NA	1,NA	inf,NA	inf,NA	2.5443,NA	0.000176303	0.000358191
2	chr12:51497801:G:C	51497801	NA,C	NA,G	NA,1	NA,inf	NA,inf	NA,0.740228	0.000176288	0.000361008
2	chr12:51320935:A:AC	51320935	AC,AC	A,A	1,1	-inf,inf	inf,inf	1.75629,0.28425	0.000176085	0.000358722
2	chr12:51651561:T:C	51651561	NA,C	NA,T	NA,1	NA,inf	NA,inf	NA,0.75957	0.000175622	0.000358325
2	chr12:50117318:G:A	50117318	NA,A	NA,G	NA,1	NA,-inf	NA,inf	NA,0.257655	0.000175526	0.000355315
2	chr12:51197417:A:G	51197417	NA,G	NA,A	NA,1	NA,-inf	NA,inf	NA,0.626487	0.000175225	0.000359407
2	chr12:50017048:T:C	50017048	NA,C	NA,T	NA,1	NA,-inf	NA,inf	NA,0.846645	0.000175225	0.000353116
2	chr12:51478159:C:T	51478159	NA,T	NA,C	NA,1	NA,-inf	NA,inf	NA,0.720899	0.000175145	0.000358194
2	chr12:51091397:T:C	51091397	NA,C	NA,T	NA,1	NA,-inf	NA,inf	NA,0.913563	0.000174977	0.000357003
2	chr12:50149465:T:C	50149465	NA,C	NA,T	NA,1	NA,-inf	NA,inf	NA,0.940806	0.000174816	0.000354532
2	chr12:51356164:GTGTGTGTATATATATA:G	51356164	G,NA	GTGTGTGTATATATATA,NA	1,NA	inf,NA	inf,NA	0.928482,NA	0.000174633	0.000356779
2	chr12:50377358:AG:A	50377358	NA,A	NA,AG	NA,1	NA,-inf	NA,inf	NA,0.407187	0.000174605	0.000353209
2	chr12:50877734:T:A	50877734	NA,A	NA,T	NA,1	NA,inf	NA,inf	NA,1.22537	0.00017456	0.000354059
2	chr12:51380657:A:G	51380657	NA,G	NA,A	NA,1	NA,inf	NA,inf	NA,0.637749	0.000174208	0.000353852
2	chr12:50916107:A:C	50916107	C,NA	A,NA	1,NA	inf,NA	inf,NA	0.487945,NA	0.000174141	0.00035333
2	chr12:51689313:T:C	51689313	NA,C	NA,T	NA,1	NA,-inf	NA,inf	NA,0.765168	0.000173297	0.000354725
2	chr12:50160562:C:T	50160562	NA,T	NA,C	NA,1	NA,-inf	NA,inf	NA,0.933217	0.000173019	0.000350902
2	chr12:51057120:C:A	51057120	NA,A	NA,C	NA,1	NA,-inf	NA,inf	NA,0.739756	0.000172781	0.000351804
2	chr12:50863339:G:A	50863339	NA,A	NA,G	NA,1	NA,inf	NA,inf	NA,0.69574	0.000172541	0.000349998
2	chr12:50899271:T:C	50899271	NA,C	NA,T	NA,1	NA,-inf	NA,inf	NA,0.831471	0.000172523	0.000350906
2	chr12:50182533:G:C	50182533	C,C	G,G	1,1	-inf,inf	inf,inf	5.73976,0.734917	0.000172269	0.000341175
2	chr12:51366543:C:T	51366543	T,T	C,C	1,1	inf,-inf	inf,inf	1.93801,0.15241	0.000172216	0.000353374
2	chr12:50849042:G:A	50849042	NA,A	NA,G	NA,1	NA,inf	NA,inf	NA,0.300072	0.000172088	0.000347846
2	chr12:50235882:C:T	50235882	NA,T	NA,C	NA,1	NA,inf	NA,inf	NA,0.981705	0.00017189	0.000352701
2	chr12:50029646:A:C	50029646	NA,C	NA,A	NA,1	NA,-inf	NA,inf	NA,0.924263	0.000171707	0.000347733
2	chr12:50375086:G:A	50375086	A,A	G,G	1,1	-inf,-inf	inf,inf	0.148304,1.38346	0.000171627	0.000332321
2	chr12:50957773:T:C	50957773	NA,C	NA,T	NA,1	NA,-inf	NA,inf	NA,0.806748	0.000171561	0.000349025
2	chr12:50789528:C:T	50789528	T,T	C,C	1,1	-inf,-inf	inf,inf	6.3377,0.409023	0.000171282	0.000339623
2	chr12:50808126:A:T	50808126	NA,T	NA,A	NA,1	NA,inf	NA,inf	NA,0.567812	0.000171141	0.000352604
2	chr12:50276422:T:C	50276422	NA,C	NA,T	NA,1	NA,inf	NA,inf	NA,0.978262	0.000171089	0.000351055
2	chr12:50296017:G:T	50296017	NA,T	NA,G	NA,1	NA,inf	NA,inf	NA,0.977767	0.000170856	0.000350575
2	chr12:50875581:C:T	50875581	NA,T	NA,C	NA,1	NA,inf	NA,inf	NA,1.09012	0.00017085	0.000347247
2	chr12:51754278:A:G	51754278	NA,G	NA,A	NA,1	NA,inf	NA,inf	NA,0.695061	0.000170626	0.000348962
2	chr12:50300446:T:C	50300446	NA,C	NA,T	NA,1	NA,inf	NA,inf	NA,0.974892	0.000170218	0.000349261
2	chr12:50281597:TAAC:T	50281597	NA,T	NA,TAAC	NA,1	NA,inf	NA,inf	NA,0.973493	0.000169978	0.00034877
2	chr12:51243441:A:G	51243441	NA,G	NA,A	NA,1	NA,inf	NA,inf	NA,0.624608	0.000169972	0.000345742
2	chr12:50992457:G:A	50992457	A,NA	G,NA	1,NA	-inf,NA	inf,NA	1.34396,NA	0.000169964	0.000349609
2	chr12:50477022:T:A	50477022	NA,A	NA,T	NA,1	NA,-inf	NA,inf	NA,0.836166	0.000169941	0.000345755
2	chr12:50049685:T:C	50049685	C,NA	T,NA	1,NA	-inf,NA	inf,NA	1.40035,NA	0.000169818	0.000342617
2	chr12:50311458:T:C	50311458	NA,C	NA,T	NA,1	NA,inf	NA,inf	NA,0.973144	0.000169777	0.000348359
2	chr12:50223549:G:A	50223549	NA,A	NA,G	NA,1	NA,inf	NA,inf	NA,0.972078	0.000169666	0.000348122
2	chr12:51617323:C:A	51617323	NA,A	NA,C	NA,1	NA,-inf	NA,inf	NA,0.738144	0.000169372	0.000346578
2	chr12:50912373:C:T	50912373	NA,T	NA,C	NA,1	NA,inf	NA,inf	NA,0.60907	0.000169332	0.000346378
2	chr12:50302373:G:A	50302373	NA,A	NA,G	NA,1	NA,inf	NA,inf	NA,0.970731	0.000169246	0.000347264
2	chr12:51293599:A:G	51293599	NA,G	NA,A	NA,1	NA,inf	NA,inf	NA,0.562808	0.000169097	0.000346734
2	chr12:50328177:A:G	50328177	NA,G	NA,A	NA,1	NA,inf	NA,inf	NA,0.969792	0.000169045	0.000346851
2	chr12:50256968:C:T	50256968	NA,T	NA,C	NA,1	NA,inf	NA,inf	NA,0.969827	0.000169026	0.000346812
2	chr12:50651647:G:C	50651647	NA,C	NA,G	NA,1	NA,inf	NA,inf	NA,2.4194	0.000169006	0.000342087
2	chr12:50050183:C:G	50050183	NA,G	NA,C	NA,1	NA,-inf	NA,inf	NA,0.377521	0.000168828	0.000342922
2	chr12:50283850:A:G	50283850	NA,G	NA,A	NA,1	NA,inf	NA,inf	NA,0.968177	0.000168672	0.000346084
2	chr12:50256530:G:A	50256530	NA,A	NA,G	NA,1	NA,inf	NA,inf	NA,0.968108	0.00016863	0.000345997
2	chr12:51668873:G:A	51668873	A,NA	G,NA	1,NA	inf,NA	inf,NA	1.09598,NA	0.000168557	0.000344865
2	chr12:51356801:C:T	51356801	NA,T	NA,C	NA,1	NA,inf	NA,inf	NA,0.724324	0.000168438	0.000344869
2	chr12:51592986:A:G	51592986	NA,G	NA,A	NA,1	NA,inf	NA,inf	NA,0.680978	0.000168378	0.00034455
2	chr12:51624026:G:A	51624026	NA,A	NA,G	NA,1	NA,-inf	NA,inf	NA,0.73244	0.000167623	0.000343
2	chr12:50010164:C:T	50010164	NA,T	NA,C	NA,1	NA,-inf	NA,inf	NA,0.817254	0.000167604	0.000337886
2	chr12:50929070:T:C	50929070	NA,C	NA,T	NA,1	NA,inf	NA,inf	NA,0.597549	0.000167503	0.000343593
2	chr12:51281424:C:T	51281424	NA,T	NA,C	NA,1	NA,inf	NA,inf	NA,0.556217	0.00016748	0.000343384
2	chr12:50772391:G:A	50772391	NA,A	NA,G	NA,1	NA,inf	NA,inf	NA,0.893948	0.000167212	0.000340943
2	chr12:50496121:G:A	50496121	NA,A	NA,G	NA,1	NA,inf	NA,inf	NA,1.52254	0.000167184	0.000334217
2	chr12:50009616:A:G	50009616	NA,G	NA,A	NA,1	NA,-inf	NA,inf	NA,0.815151	0.000167161	0.000337008
2	chr12:50743110:G:T	50743110	NA,T	NA,G	NA,1	NA,-inf	NA,inf	NA,0.841345	0.000167087	0.000339698
2	chr12:50305289:C:T	50305289	NA,T	NA,C	NA,1	NA,inf	NA,inf	NA,0.960759	0.000166921	0.000342485
2	chr12:50071444:T:G	50071444	NA,G	NA,T	NA,1	NA,-inf	NA,inf	NA,1.00417	0.000166651	0.000337977
2	chr12:50962218:T:C	50962218	NA,C	NA,T	NA,1	NA,inf	NA,inf	NA,0.593243	0.000166614	0.000341773
2	chr12:51101907:T:C	51101907	NA,C	NA,T	NA,1	NA,-inf	NA,inf	NA,0.304599	0.000166471	0.000338603
2	chr12:50321069:C:T	50321069	NA,T	NA,C	NA,1	NA,inf	NA,inf	NA,0.957868	0.000166276	0.00034116
2	chr12:50957250:G:A	50957250	A,NA	G,NA	1,NA	-inf,NA	inf,NA	1.39169,NA	0.000166136	0.000336017
2	chr12:50407146:C:T	50407146	NA,T	NA,C	NA,1	NA,-inf	NA,inf	NA,0.84933	0.000166051	0.000337554
2	chr12:50520315:C:T	50520315	NA,T	NA,C	NA,1	NA,inf	NA,inf	NA,2.21852	0.000165769	0.000335631
2	chr12:50474418:C:T	50474418	NA,T	NA,C	NA,1	NA,-inf	NA,inf	NA,0.826111	0.000165518	0.00033628
2	chr12:50263075:C:T	50263075	NA,T	NA,C	NA,1	NA,inf	NA,inf	NA,0.953943	0.000165398	0.000339354
2	chr12:50046435:G:A	50046435	NA,A	NA,G	NA,1	NA,-inf	NA,inf	NA,0.975587	0.000164997	0.000334673
2	chr12:50374556:C:T	50374556	NA,T	NA,C	NA,1	NA,-inf	NA,inf	NA,0.378792	0.00016492	0.000333749
2	chr12:51070000:G:T	51070000	NA,T	NA,G	NA,1	NA,-inf	NA,inf	NA,0.710483	0.000164872	0.000335745
2	chr12:51484654:GCTCTCA:G	51484654	NA,G	NA,GCTCTCA	NA,1	NA,-inf	NA,inf	NA,0.785087	0.00016466	0.000337132
2	chr12:50492390:C:T	50492390	NA,T	NA,C	NA,1	NA,-inf	NA,inf	NA,0.826903	0.000164516	0.000334576
2	chr12:51284550:C:T	51284550	NA,T	NA,C	NA,1	NA,inf	NA,inf	NA,0.757873	0.000164395	0.000335434
2	chr12:51069942:C:T	51069942	NA,T	NA,C	NA,1	NA,-inf	NA,inf	NA,0.708243	0.000164226	0.000334437
2	chr12:50849909:C:G	50849909	NA,G	NA,C	NA,1	NA,inf	NA,inf	NA,1.06204	0.000164117	0.000333621
2	chr12:51652907:T:C	51652907	NA,C	NA,T	NA,1	NA,inf	NA,inf	NA,0.656561	0.000163757	0.000335153
2	chr12:50395617:T:C	50395617	C,NA	T,NA	1,NA	inf,NA	inf,NA	0.513019,NA	0.000163689	0.00033826
2	chr12:50317037:G:A	50317037	NA,A	NA,G	NA,1	NA,inf	NA,inf	NA,0.946002	0.000163662	0.000335786
2	chr12:50820544:G:T	50820544	NA,T	NA,G	NA,1	NA,inf	NA,inf	NA,1.15983	0.000163558	0.000329427
2	chr12:51485392:TGCAAATAGACTG:T	51485392	NA,T	NA,TGCAAATAGACTG	NA,1	NA,-inf	NA,inf	NA,0.675159	0.000163498	0.000334379
2	chr12:50603177:T:A	50603177	NA,A	NA,T	NA,1	NA,inf	NA,inf	NA,0.746053	0.000163354	0.00033202
2	chr12:51661477:A:G	51661477	NA,G	NA,A	NA,1	NA,inf	NA,inf	NA,0.66441	0.000163038	0.000333731
2	chr12:50748100:A:G	50748100	NA,G	NA,A	NA,1	NA,inf	NA,inf	NA,1.3644	0.000163007	0.000327462
2	chr12:50799926:C:T	50799926	T,NA	C,NA	1,NA	-inf,NA	inf,NA	1.52212,NA	0.000162886	0.000328773
2	chr12:51725091:G:A	51725091	NA,A	NA,G	NA,1	NA,inf	NA,inf	NA,0.664741	0.000162602	0.000332738
2	chr12:51594885:AG:A	51594885	NA,A	NA,AG	NA,1	NA,-inf	NA,inf	NA,0.710992	0.000162531	0.000332583
2	chr12:50618332:C:G	50618332	G,NA	C,NA	1,NA	inf,NA	inf,NA	0.668786,NA	0.000161953	0.00033001
2	chr12:50954615:C:T	50954615	NA,T	NA,C	NA,1	NA,-inf	NA,inf	NA,0.337498	0.000161949	0.000329073
2	chr12:51060557:C:G	51060557	NA,G	NA,C	NA,1	NA,inf	NA,inf	NA,0.597857	0.000161683	0.000333121
2	chr12:51452448:A:G	51452448	NA,G	NA,A	NA,1	NA,inf	NA,inf	NA,0.6856	0.000161675	0.000331081
2	chr12:50498587:T:C	50498587	NA,C	NA,T	NA,1	NA,-inf	NA,inf	NA,0.810959	0.000160854	0.000327156
2	chr12:51224750:T:G	51224750	NA,G	NA,T	NA,1	NA,inf	NA,inf	NA,0.592477	0.000160809	0.000327105
2	chr12:51277659:G:A	51277659	NA,A	NA,G	NA,1	NA,inf	NA,inf	NA,0.532922	0.000160779	0.000329631
2	chr12:51480130:G:A	51480130	NA,A	NA,G	NA,1	NA,inf	NA,inf	NA,0.707477	0.000160775	0.000329189
2	chr12:50067290:A:T	50067290	NA,T	NA,A	NA,1	NA,-inf	NA,inf	NA,0.973541	0.000160698	0.000325835
2	chr12:50034804:A:G	50034804	NA,G	NA,A	NA,1	NA,-inf	NA,inf	NA,0.918533	0.000160364	0.000323973
2	chr12:51417080:A:G	51417080	NA,G	NA,A	NA,1	NA,inf	NA,inf	NA,0.682848	0.000160268	0.000326805
2	chr12:51557006:G:C	51557006	NA,C	NA,G	NA,1	NA,-inf	NA,inf	NA,0.68359	0.000160133	0.000328074
2	chr12:50208213:C:T	50208213	T,NA	C,NA	1,NA	-inf,NA	inf,NA	1.33041,NA	0.000160068	0.000323991
2	chr12:51465534:C:G	51465534	NA,G	NA,C	NA,1	NA,inf	NA,inf	NA,0.642917	0.000160021	0.000326782
2	chr12:50219734:G:T	50219734	NA,T	NA,G	NA,1	NA,inf	NA,inf	NA,0.926321	0.000159415	0.000327057
2	chr12:50660914:A:T	50660914	NA,T	NA,A	NA,1	NA,inf	NA,inf	NA,0.527813	0.000159399	0.000328348
2	chr12:51580058:G:T	51580058	NA,T	NA,G	NA,1	NA,inf	NA,inf	NA,0.647595	0.000159377	0.000326116
2	chr12:50026220:G:A	50026220	A,A	G,G	1,1	-inf,inf	inf,inf	0.606628,2.02184	0.000159291	0.000311966
2	chr12:50285539:T:A	50285539	NA,A	NA,T	NA,1	NA,-inf	NA,inf	NA,0.831115	0.000159124	0.000317302
2	chr12:50068196:A:G	50068196	G,G	A,A	1,1	-inf,inf	inf,inf	1.05219,0.0503583	0.000158988	0.00032422
2	chr12:51379368:C:G	51379368	NA,G	NA,C	NA,1	NA,inf	NA,inf	NA,0.61998	0.000158953	0.000326239
2	chr12:50778956:C:T	50778956	NA,T	NA,C	NA,1	NA,inf	NA,inf	NA,1.13413	0.000158548	0.000319441
2	chr12:50780577:G:T	50780577	NA,T	NA,G	NA,1	NA,inf	NA,inf	NA,1.1334	0.000158334	0.000319013
2	chr12:50314242:C:T	50314242	NA,T	NA,C	NA,1	NA,inf	NA,inf	NA,0.921212	0.000158258	0.000324678
2	chr12:51053595:A:G	51053595	NA,G	NA,A	NA,1	NA,-inf	NA,inf	NA,0.684084	0.000158199	0.000322188
2	chr12:51067351:A:C	51067351	NA,C	NA,A	NA,1	NA,-inf	NA,inf	NA,0.683337	0.000158054	0.000321895
2	chr12:50575623:A:T	50575623	T,T	A,A	1,1	-inf,-inf	inf,inf	3.77648,0.412052	0.000157968	0.000311386
2	chr12:51051687:A:G	51051687	NA,G	NA,A	NA,1	NA,-inf	NA,inf	NA,0.68186	0.000157957	0.000321694
2	chr12:51053362:G:A	51053362	NA,A	NA,G	NA,1	NA,-inf	NA,inf	NA,0.682935	0.00015792	0.000321621
2	chr12:51713199:A:G	51713199	NA,G	NA,A	NA,1	NA,inf	NA,inf	NA,0.644922	0.00015783	0.00032297
2	chr12:51339571:C:T	51339571	T,NA	C,NA	1,NA	inf,NA	inf,NA	1.03356,NA	0.000157695	0.000322378
2	chr12:50132773:A:T	50132773	T,NA	A,NA	1,NA	inf,NA	inf,NA	0.576506,NA	0.000157638	0.000320783
2	chr12:51322146:ACT:A	51322146	A,A	ACT,ACT	1,1	-inf,inf	inf,inf	1.18933,0.642569	0.000157618	0.000320739
2	chr12:50838144:G:A	50838144	NA,A	NA,G	NA,1	NA,inf	NA,inf	NA,0.651943	0.000157359	0.000319208
2	chr12:50777441:C:T	50777441	NA,T	NA,C	NA,1	NA,inf	NA,inf	NA,1.12707	0.000157195	0.000316743
2	chr12:51050404:G:A	51050404	NA,A	NA,G	NA,1	NA,-inf	NA,inf	NA,0.678817	0.000156931	0.000319615
2	chr12:51740718:A:G	51740718	NA,G	NA,A	NA,1	NA,-inf	NA,inf	NA,0.673172	0.000156654	0.000320431
2	chr12:51121615:G:A	51121615	NA,A	NA,G	NA,1	NA,inf	NA,inf	NA,0.55957	0.000156597	0.000321734
2	chr12:51006126:C:A	51006126	NA,A	NA,C	NA,1	NA,-inf	NA,inf	NA,0.746522	0.000156579	0.00031908
2	chr12:51225815:T:C	51225815	NA,C	NA,T	NA,1	NA,inf	NA,inf	NA,0.575431	0.000156307	0.000317982
2	chr12:50288042:A:G	50288042	NA,G	NA,A	NA,1	NA,-inf	NA,inf	NA,0.774003	0.00015604	0.000315614
2	chr12:51295311:G:C	51295311	C,C	G,G	1,1	-inf,inf	inf,inf	1.44886,0.292104	0.000155958	0.000318392
2	chr12:50164868:C:T	50164868	NA,T	NA,C	NA,1	NA,-inf	NA,inf	NA,0.845579	0.000155797	0.000316353
2	chr12:51334997:G:A	51334997	NA,A	NA,G	NA,1	NA,inf	NA,inf	NA,0.595675	0.000155301	0.000318436
2	chr12:50471626:C:T	50471626	T,T	C,C	1,1	-inf,inf	inf,inf	0.0354291,1.84372	0.00015516	0.000292604
2	chr12:50366938:T:A	50366938	NA,A	NA,T	NA,1	NA,-inf	NA,inf	NA,0.185863	0.000155114	0.000314105
2	chr12:50300064:C:T	50300064	NA,T	NA,C	NA,1	NA,inf	NA,inf	NA,0.899997	0.000155098	0.000318207
2	chr12:51069515:G:A	51069515	A,NA	G,NA	1,NA	inf,NA	inf,NA	1.07968,NA	0.000154992	0.000317417
2	chr12:51314540:T:C	51314540	C,C	T,T	1,1	-inf,inf	inf,inf	1.61499,0.101773	0.000154849	0.000316155
2	chr12:51254530:G:A	51254530	NA,A	NA,G	NA,1	NA,inf	NA,inf	NA,0.599269	0.000154839	0.000317531
2	chr12:51703242:G:T	51703242	NA,T	NA,G	NA,1	NA,inf	NA,inf	NA,0.582586	0.000154792	0.000316633
2	chr12:51123874:G:A	51123874	NA,A	NA,G	NA,1	NA,-inf	NA,inf	NA,0.824492	0.000154601	0.000315773
2	chr12:50565520:T:G	50565520	G,NA	T,NA	1,NA	-inf,NA	inf,NA	1.3374,NA	0.000154566	0.000313049
2	chr12:50588238:G:A	50588238	NA,A	NA,G	NA,1	NA,-inf	NA,inf	NA,1.23808	0.000154461	0.000311375
2	chr12:50308229:AG:A	50308229	NA,A	NA,AG	NA,1	NA,inf	NA,inf	NA,0.909661	0.000154237	0.000316435
2	chr12:51525554:T:G	51525554	NA,G	NA,T	NA,1	NA,inf	NA,inf	NA,0.601667	0.000154207	0.000315348
2	chr12:50522425:C:T	50522425	NA,T	NA,C	NA,1	NA,inf	NA,inf	NA,0.487055	0.000154151	0.000317165
2	chr12:51094596:T:C	51094596	NA,C	NA,T	NA,1	NA,inf	NA,inf	NA,0.747982	0.000154114	0.000314794
2	chr12:51215383:C:T	51215383	NA,T	NA,C	NA,1	NA,-inf	NA,inf	NA,0.746049	0.000154025	0.000314048
2	chr12:51501348:A:G	51501348	NA,G	NA,A	NA,1	NA,inf	NA,inf	NA,0.653065	0.000153979	0.000315274
2	chr12:50766829:A:C	50766829	NA,C	NA,A	NA,1	NA,inf	NA,inf	NA,0.835197	0.000153903	0.000313886
2	chr12:51127983:G:A	51127983	A,NA	G,NA	1,NA	inf,NA	inf,NA	0.802465,NA	0.000153714	0.000315395
2	chr12:50185849:T:G	50185849	NA,G	NA,T	NA,1	NA,-inf	NA,inf	NA,0.848935	0.000153187	0.000310924
2	chr12:51245154:C:G	51245154	NA,G	NA,C	NA,1	NA,inf	NA,inf	NA,0.563403	0.000153162	0.000311645
2	chr12:51620476:T:C	51620476	NA,C	NA,T	NA,1	NA,inf	NA,inf	NA,0.6376	0.00015315	0.000312855
2	chr12:51713889:AT:A	51713889	NA,A	NA,AT	NA,1	NA,inf	NA,inf	NA,0.591391	0.000152991	0.000313299
2	chr12:51755223:A:G	51755223	NA,G	NA,A	NA,1	NA,-inf	NA,inf	NA,0.685206	0.000152664	0.000312132
2	chr12:50593303:G:A	50593303	NA,A	NA,G	NA,1	NA,inf	NA,inf	NA,0.718597	0.000152558	0.000309997
2	chr12:51544781:A:T	51544781	NA,T	NA,A	NA,1	NA,-inf	NA,inf	NA,0.547454	0.000152556	0.000312991
2	chr12:50019565:G:A	50019565	NA,A	NA,G	NA,1	NA,inf	NA,inf	NA,1.05604	0.000152355	0.000309282
2	chr12:51130300:C:T	51130300	NA,T	NA,C	NA,1	NA,inf	NA,inf	NA,0.559837	0.000152305	0.000312563
2	chr12:50408910:A:G	50408910	G,G	A,A	1,1	-inf,-inf	inf,inf	2.58279,0.397883	0.000151813	0.000304186
2	chr12:51376999:C:T	51376999	NA,T	NA,C	NA,1	NA,-inf	NA,inf	NA,0.700861	0.000151529	0.00030924
2	chr12:50681328:C:T	50681328	NA,T	NA,C	NA,1	NA,inf	NA,inf	NA,0.707047	0.000151439	0.000307675
2	chr12:51236681:G:A	51236681	A,NA	G,NA	1,NA	-inf,NA	inf,NA	0.492628,NA	0.000151364	0.00031034
2	chr12:51714462:G:A	51714462	NA,A	NA,G	NA,1	NA,inf	NA,inf	NA,0.639187	0.000151175	0.00030931
2	chr12:51725020:CACTT:C	51725020	NA,C	NA,CACTT	NA,1	NA,-inf	NA,inf	NA,0.616422	0.000151044	0.000309045
2	chr12:50613551:C:T	50613551	NA,T	NA,C	NA,1	NA,inf	NA,inf	NA,2.1081	0.000151009	0.000305914
2	chr12:50031377:A:G	50031377	NA,G	NA,A	NA,1	NA,-inf	NA,inf	NA,0.831681	0.000150885	0.000305851
2	chr12:51293529:G:A	51293529	A,A	G,G	1,1	-inf,inf	inf,inf	1.46822,0.554825	0.000150531	0.000304016
2	chr12:51319319:G:A	51319319	NA,A	NA,G	NA,1	NA,-inf	NA,inf	NA,0.712077	0.000150266	0.000306508
2	chr12:50047972:A:G	50047972	NA,G	NA,A	NA,1	NA,-inf	NA,inf	NA,0.332301	0.000150262	0.000305316
2	chr12:50067405:C:T	50067405	T,T	C,C	1,1	-inf,inf	inf,inf	1.02385,0.108423	0.000150121	0.000306105
2	chr12:51566902:T:C	51566902	NA,C	NA,T	NA,1	NA,inf	NA,inf	NA,0.651062	0.000150086	0.000306017
2	chr12:50500826:A:G	50500826	NA,G	NA,A	NA,1	NA,-inf	NA,inf	NA,0.761607	0.000149884	0.000304932
2	chr12:50503399:G:A	50503399	NA,A	NA,G	NA,1	NA,-inf	NA,inf	NA,0.760581	0.000149666	0.000304488
2	chr12:50968716:A:G	50968716	NA,G	NA,A	NA,1	NA,inf	NA,inf	NA,0.560716	0.000149555	0.00030698
2	chr12:51193500:C:T	51193500	NA,T	NA,C	NA,1	NA,-inf	NA,inf	NA,0.826529	0.000149409	0.000305146
2	chr12:50741926:T:C	50741926	NA,C	NA,T	NA,1	NA,-inf	NA,inf	NA,1.113	0.000149303	0.000300981
2	chr12:51127997:G:A	51127997	NA,A	NA,G	NA,1	NA,inf	NA,inf	NA,0.53137	0.000149073	0.000306354
2	chr12:51678548:C:T	51678548	T,T	C,C	1,1	-inf,inf	inf,inf	0.674556,1.57258	0.000148829	0.00031293
2	chr12:50973334:A:G	50973334	NA,G	NA,A	NA,1	NA,-inf	NA,inf	NA,0.689513	0.000148562	0.000303213
2	chr12:51360845:A:G	51360845	G,G	A,A	1,1	inf,-inf	inf,inf	0.525261,0.7321	0.000148236	0.00030216
2	chr12:51216711:T:C	51216711	NA,C	NA,T	NA,1	NA,-inf	NA,inf	NA,0.71933	0.000148235	0.000302273
2	chr12:51315498:T:C	51315498	C,C	T,T	1,1	-inf,inf	inf,inf	1.20119,0.584733	0.000148024	0.000301271
2	chr12:50262735:C:T	50262735	T,T	C,C	1,1	-inf,-inf	inf,inf	4.74184,0.185576	0.000147943	0.000284782
2	chr12:50383482:G:A	50383482	NA,A	NA,G	NA,1	NA,inf	NA,inf	NA,0.915308	0.000147784	0.000303093
2	chr12:50168215:A:G	50168215	G,G	A,A	1,1	inf,-inf	inf,inf	5.59997,0.968834	0.000147738	0.000296097
2	chr12:51629813:A:G	51629813	NA,G	NA,A	NA,1	NA,inf	NA,inf	NA,0.580131	0.000147659	0.000302056
2	chr12:51223595:C:T	51223595	NA,T	NA,C	NA,1	NA,inf	NA,inf	NA,0.5279	0.000147648	0.000301175
2	chr12:51148484:A:G	51148484	NA,G	NA,A	NA,1	NA,-inf	NA,inf	NA,0.813669	0.00014755	0.000300821
2	chr12:51643567:A:G	51643567	NA,G	NA,A	NA,1	NA,-inf	NA,inf	NA,0.623213	0.000147305	0.000301763
2	chr12:50086431:T:G	50086431	NA,G	NA,T	NA,1	NA,-inf	NA,inf	NA,0.284831	0.000147284	0.000298981
2	chr12:50321419:T:C	50321419	C,NA	T,NA	1,NA	-inf,NA	inf,NA	1.27276,NA	0.000147191	0.000298047
2	chr12:50504513:A:T	50504513	NA,T	NA,A	NA,1	NA,-inf	NA,inf	NA,0.748362	0.000147075	0.00029924
2	chr12:50917773:T:G	50917773	NA,G	NA,T	NA,1	NA,-inf	NA,inf	NA,0.68172	0.000147025	0.000299861
2	chr12:51650580:T:C	51650580	NA,C	NA,T	NA,1	NA,-inf	NA,inf	NA,0.613691	0.000146581	0.000300192
2	chr12:50846101:C:T	50846101	T,NA	C,NA	1,NA	-inf,NA	inf,NA	1.1734,NA	0.000146523	0.000297651
2	chr12:51545463:C:T	51545463	NA,T	NA,C	NA,1	NA,-inf	NA,inf	NA,0.678331	0.000146393	0.000299286
2	chr12:50357371:G:A	50357371	NA,A	NA,G	NA,1	NA,-inf	NA,inf	NA,0.729113	0.000146033	0.000295549
2	chr12:51716016:A:G	51716016	NA,G	NA,A	NA,1	NA,inf	NA,inf	NA,0.594603	0.000145905	0.000298562
2	chr12:50581990:GCC:G	50581990	NA,G	NA,GCC	NA,1	NA,inf	NA,inf	NA,0.473358	0.000145765	0.000300187
2	chr12:51665064:A:G	51665064	NA,G	NA,A	NA,1	NA,-inf	NA,inf	NA,0.562102	0.000145716	0.000298263
2	chr12:50840149:G:A	50840149	NA,A	NA,G	NA,1	NA,-inf	NA,inf	NA,0.755803	0.000145388	0.000295837
2	chr12:50113331:T:C	50113331	C,NA	T,NA	1,NA	inf,NA	inf,NA	0.740903,NA	0.000145351	0.000295293
2	chr12:50337491:G:A	50337491	NA,A	NA,G	NA,1	NA,inf	NA,inf	NA,0.493768	0.000145276	0.00029924
2	chr12:51107994:A:C	51107994	NA,C	NA,A	NA,1	NA,-inf	NA,inf	NA,0.629173	0.000145261	0.000295703
2	chr12:50835437:G:A	50835437	NA,A	NA,G	NA,1	NA,-inf	NA,inf	NA,0.755656	0.000145246	0.000295555
2	chr12:50092644:A:G	50092644	NA,G	NA,A	NA,1	NA,-inf	NA,inf	NA,0.530089	0.000145122	0.000293884
2	chr12:50150858:T:C	50150858	C,NA	T,NA	1,NA	inf,NA	inf,NA	0.448922,NA	0.000145084	0.000296786
2	chr12:51601722:C:T	51601722	NA,T	NA,C	NA,1	NA,inf	NA,inf	NA,0.589121	0.000144734	0.000296067
2	chr12:51181832:T:G	51181832	G,G	T,T	1,1	-inf,-inf	inf,inf	1.51649,1.18348	0.000144676	0.0002947
2	chr12:50286187:C:T	50286187	NA,T	NA,C	NA,1	NA,inf	NA,inf	NA,0.860079	0.000144614	0.000296612
2	chr12:51082818:T:A	51082818	NA,A	NA,T	NA,1	NA,-inf	NA,inf	NA,0.625671	0.000144405	0.000294067
2	chr12:50014436:A:C	50014436	C,NA	A,NA	1,NA	-inf,NA	inf,NA	0.334903,NA	0.000144381	0.000296479
2	chr12:51762860:T:C	51762860	NA,C	NA,T	NA,1	NA,-inf	NA,inf	NA,0.632273	0.000144258	0.000295344
2	chr12:50106174:G:A	50106174	A,NA	G,NA	1,NA	-inf,NA	inf,NA	1.25208,NA	0.000144097	0.000291893
2	chr12:51635911:C:T	51635911	NA,T	NA,C	NA,1	NA,inf	NA,inf	NA,0.573507	0.000144095	0.000294902
2	chr12:50171512:C:T	50171512	NA,T	NA,C	NA,1	NA,-inf	NA,inf	NA,0.796531	0.000143909	0.000292267
2	chr12:51609475:G:A	51609475	NA,A	NA,G	NA,1	NA,-inf	NA,inf	NA,0.644008	0.000143738	0.000293847
2	chr12:51612635:T:C	51612635	NA,C	NA,T	NA,1	NA,-inf	NA,inf	NA,0.638848	0.000143721	0.000294244
2	chr12:50558834:C:T	50558834	NA,T	NA,C	NA,1	NA,inf	NA,inf	NA,0.799645	0.000143706	0.000293124
2	chr12:51621663:G:A	51621663	NA,A	NA,G	NA,1	NA,inf	NA,inf	NA,0.561951	0.000143696	0.000293954
2	chr12:51058623:T:C	51058623	NA,C	NA,T	NA,1	NA,-inf	NA,inf	NA,0.622672	0.000143576	0.000292566
2	chr12:51679265:A:C	51679265	NA,C	NA,A	NA,1	NA,inf	NA,inf	NA,0.572443	0.000143511	0.000293687
2	chr12:50084666:A:C	50084666	C,C	A,A	1,1	inf,-inf	inf,inf	0.375487,2.07265	0.000143413	0.000278326
2	chr12:50842323:G:T	50842323	NA,T	NA,G	NA,1	NA,-inf	NA,inf	NA,1.27075	0.000143108	0.000292161
2	chr12:51702411:A:G	51702411	NA,G	NA,A	NA,1	NA,inf	NA,inf	NA,0.576959	0.000143077	0.000292734
2	chr12:51685346:A:T	51685346	NA,T	NA,A	NA,1	NA,inf	NA,inf	NA,0.56998	0.000142887	0.000292417
2	chr12:51109848:A:G	51109848	NA,G	NA,A	NA,1	NA,-inf	NA,inf	NA,0.618154	0.000142789	0.000290737
2	chr12:50925563:A:G	50925563	G,G	A,A	1,1	-inf,inf	inf,inf	6.57845,0.780712	0.000142769	0.000335824
2	chr12:50355538:C:T	50355538	NA,T	NA,C	NA,1	NA,inf	NA,inf	NA,0.480364	0.00014264	0.000293804
2	chr12:50289621:G:A	50289621	NA,A	NA,G	NA,1	NA,inf	NA,inf	NA,0.847249	0.000142621	0.000292514
2	chr12:51505984:C:T	51505984	NA,T	NA,C	NA,1	NA,inf	NA,inf	NA,0.598337	0.00014252	0.000295486
2	chr12:51647216:G:A	51647216	NA,A	NA,G	NA,1	NA,inf	NA,inf	NA,0.565859	0.000142115	0.00029085
2	chr12:51187606:A:C	51187606	NA,C	NA,A	NA,1	NA,inf	NA,inf	NA,0.542211	0.000142093	0.000290933
2	chr12:51126324:A:G	51126324	NA,G	NA,A	NA,1	NA,inf	NA,inf	NA,0.534539	0.000142029	0.000288148
2	chr12:50602598:C:T	50602598	T,NA	C,NA	1,NA	inf,NA	inf,NA	0.423222,NA	0.000141956	0.000288546
2	chr12:50834473:T:C	50834473	NA,C	NA,T	NA,1	NA,-inf	NA,inf	NA,1.26308	0.000141935	0.000289815
2	chr12:51044415:C:T	51044415	T,NA	C,NA	1,NA	-inf,NA	inf,NA	1.13474,NA	0.000141863	0.000288354
2	chr12:50299923:G:C	50299923	NA,C	NA,G	NA,1	NA,-inf	NA,inf	NA,0.75991	0.000141821	0.000286349
2	chr12:51263997:T:C	51263997	NA,C	NA,T	NA,1	NA,inf	NA,inf	NA,0.533219	0.000141809	0.000290013
2	chr12:51088519:C:T	51088519	T,NA	C,NA	1,NA	-inf,NA	inf,NA	0.424789,NA	0.000141516	0.000289996
2	chr12:50243797:C:A	50243797	NA,A	NA,C	NA,1	NA,-inf	NA,inf	NA,0.148003	0.000141485	0.000286717
2	chr12:50721526:A:G	50721526	NA,G	NA,A	NA,1	NA,inf	NA,inf	NA,0.435998	0.000141191	0.000290386
2	chr12:50581423:C:T	50581423	T,NA	C,NA	1,NA	-inf,NA	inf,NA	1.27864,NA	0.000141064	0.000285922
2	chr12:50318820:G:C	50318820	NA,C	NA,G	NA,1	NA,-inf	NA,inf	NA,0.836199	0.000141019	0.000285435
2	chr12:51615557:A:C	51615557	NA,C	NA,A	NA,1	NA,inf	NA,inf	NA,0.548249	0.000140691	0.000287807
2	chr12:51225056:C:T	51225056	NA,T	NA,C	NA,1	NA,-inf	NA,inf	NA,0.746526	0.000140521	0.000286324
2	chr12:50370817:C:T	50370817	NA,T	NA,C	NA,1	NA,-inf	NA,inf	NA,1.01864	0.000140084	0.000277163
2	chr12:51256612:C:T	51256612	NA,T	NA,C	NA,1	NA,-inf	NA,inf	NA,0.41379	0.000140056	0.000287537
2	chr12:51668560:A:G	51668560	NA,G	NA,A	NA,1	NA,inf	NA,inf	NA,0.556733	0.000139915	0.000286321
2	chr12:51306843:T:C	51306843	NA,C	NA,T	NA,1	NA,inf	NA,inf	NA,0.744168	0.000139909	0.000287245
2	chr12:51708930:T:C	51708930	NA,C	NA,T	NA,1	NA,inf	NA,inf	NA,0.553495	0.000139906	0.000286227
2	chr12:50231649:AT:A	50231649	NA,A	NA,AT	NA,1	NA,inf	NA,inf	NA,0.832017	0.000139893	0.00028691
2	chr12:51607277:G:A	51607277	NA,A	NA,G	NA,1	NA,-inf	NA,inf	NA,0.643148	0.000139833	0.000285849
2	chr12:50880618:A:G	50880618	NA,G	NA,A	NA,1	NA,-inf	NA,inf	NA,0.655106	0.000139795	0.000285055
2	chr12:51003785:T:A	51003785	NA,A	NA,T	NA,1	NA,-inf	NA,inf	NA,0.808799	0.000139793	0.000291597
2	chr12:50031663:C:T	50031663	T,NA	C,NA	1,NA	-inf,NA	inf,NA	1.28195,NA	0.000139792	0.000282314
2	chr12:50799680:A:G	50799680	NA,G	NA,A	NA,1	NA,-inf	NA,inf	NA,0.692902	0.000139737	0.000284721
2	chr12:51382677:G:A	51382677	NA,A	NA,G	NA,1	NA,-inf	NA,inf	NA,0.616821	0.000139642	0.000285051
2	chr12:50234816:C:A	50234816	NA,A	NA,C	NA,1	NA,inf	NA,inf	NA,0.830046	0.000139582	0.00028627
2	chr12:50656763:G:A	50656763	NA,A	NA,G	NA,1	NA,inf	NA,inf	NA,0.428336	0.000139565	0.000287028
2	chr12:51257488:T:C	51257488	NA,C	NA,T	NA,1	NA,-inf	NA,inf	NA,0.410052	0.00013956	0.000286525
2	chr12:50814982:C:T	50814982	NA,T	NA,C	NA,1	NA,-inf	NA,inf	NA,0.763511	0.000139426	0.000282748
2	chr12:50880614:T:C	50880614	NA,C	NA,T	NA,1	NA,-inf	NA,inf	NA,0.653053	0.000139422	0.000284303
2	chr12:50192803:A:G	50192803	NA,G	NA,A	NA,1	NA,-inf	NA,inf	NA,0.514352	0.000139364	0.000281697
2	chr12:50972848:C:T	50972848	NA,T	NA,C	NA,1	NA,inf	NA,inf	NA,0.516906	0.000139285	0.000285808
2	chr12:51253481:ATAGGAGCAT:A	51253481	NA,A	NA,ATAGGAGCAT	NA,1	NA,inf	NA,inf	NA,0.527377	0.000139263	0.000284405
2	chr12:51611405:G:A	51611405	NA,A	NA,G	NA,1	NA,-inf	NA,inf	NA,0.638599	0.000139254	0.000284664
2	chr12:50839131:A:G	50839131	NA,G	NA,A	NA,1	NA,-inf	NA,inf	NA,1.24467	0.000139053	0.000283912
2	chr12:51012156:G:A	51012156	NA,A	NA,G	NA,1	NA,inf	NA,inf	NA,0.515786	0.000138925	0.000285074
2	chr12:51060122:A:G	51060122	NA,G	NA,A	NA,1	NA,-inf	NA,inf	NA,0.631826	0.000138848	0.000283999
2	chr12:51667259:A:G	51667259	NA,G	NA,A	NA,1	NA,-inf	NA,inf	NA,0.579554	0.000138695	0.000284125
2	chr12:50015674:C:T	50015674	T,T	C,C	1,1	-inf,inf	inf,inf	0.644537,2.00931	0.000138404	0.000272177
2	chr12:51270055:T:C	51270055	NA,C	NA,T	NA,1	NA,inf	NA,inf	NA,0.76437	0.000138377	0.000281975
2	chr12:50338533:C:T	50338533	NA,T	NA,C	NA,1	NA,inf	NA,inf	NA,0.82351	0.000138339	0.000283716
2	chr12:50113036:G:T	50113036	NA,T	NA,G	NA,1	NA,-inf	NA,inf	NA,0.640163	0.000138241	0.000284446
2	chr12:50601338:TTTG:T	50601338	NA,T	NA,TTTG	NA,1	NA,-inf	NA,inf	NA,0.725565	0.00013821	0.000283979
2	chr12:50968535:T:C	50968535	NA,C	NA,T	NA,1	NA,inf	NA,inf	NA,0.510455	0.00013815	0.000283508
2	chr12:50223857:G:A	50223857	NA,A	NA,G	NA,1	NA,inf	NA,inf	NA,0.821831	0.000138117	0.000283261
2	chr12:51502164:A:T	51502164	NA,T	NA,A	NA,1	NA,inf	NA,inf	NA,0.563252	0.000137888	0.000286021
2	chr12:51243929:C:G	51243929	NA,G	NA,C	NA,1	NA,inf	NA,inf	NA,0.514598	0.000137842	0.000281804
2	chr12:51256526:A:T	51256526	NA,T	NA,A	NA,1	NA,-inf	NA,inf	NA,0.404059	0.000137739	0.000282763
2	chr12:50864803:G:A	50864803	NA,A	NA,G	NA,1	NA,-inf	NA,inf	NA,0.643913	0.000137734	0.000280865
2	chr12:50228211:A:C	50228211	NA,C	NA,A	NA,1	NA,inf	NA,inf	NA,0.819815	0.000137684	0.000282369
2	chr12:50080257:T:C	50080257	C,C	T,T	1,1	inf,-inf	inf,inf	0.317588,2.02714	0.000137678	0.000267994
2	chr12:51195061:T:C	51195061	NA,C	NA,T	NA,1	NA,inf	NA,inf	NA,0.565004	0.000137675	0.000282619
2	chr12:51511824:C:T	51511824	NA,T	NA,C	NA,1	NA,inf	NA,inf	NA,0.561728	0.000137632	0.000285484
2	chr12:50329586:T:C	50329586	NA,C	NA,T	NA,1	NA,inf	NA,inf	NA,0.818663	0.000137447	0.000281886
2	chr12:51260932:C:T	51260932	NA,T	NA,C	NA,1	NA,inf	NA,inf	NA,0.512362	0.000137356	0.000280905
2	chr12:51241568:AGTGCGTGGGAT:A	51241568	NA,A	NA,AGTGCGTGGGAT	NA,1	NA,-inf	NA,inf	NA,0.652841	0.00013726	0.000280144
2	chr12:51241563:TC:T	51241563	NA,T	NA,TC	NA,1	NA,-inf	NA,inf	NA,0.652767	0.000137245	0.000280112
2	chr12:50303743:G:A	50303743	A,NA	G,NA	1,NA	-inf,NA	inf,NA	1.22452,NA	0.000137183	0.000277879
2	chr12:51616564:A:G	51616564	NA,G	NA,A	NA,1	NA,-inf	NA,inf	NA,0.629051	0.000137164	0.000280396
2	chr12:50106598:A:T	50106598	T,NA	A,NA	1,NA	inf,NA	inf,NA	2.06471,NA	0.00013716	0.000278979
2	chr12:51386768:G:A	51386768	NA,A	NA,G	NA,1	NA,-inf	NA,inf	NA,0.616255	0.000137116	0.000280311
2	chr12:51600727:G:T	51600727	NA,T	NA,G	NA,1	NA,inf	NA,inf	NA,0.554213	0.000137033	0.000280324
2	chr12:51597670:GTTC:G	51597670	NA,G	NA,GTTC	NA,1	NA,inf	NA,inf	NA,0.553584	0.000136903	0.000280057
2	chr12:50299343:A:G	50299343	NA,G	NA,A	NA,1	NA,inf	NA,inf	NA,0.455201	0.000136871	0.000281866
2	chr12:51337691:CA:C	51337691	C,C	CA,CA	1,1	inf,-inf	inf,inf	0.195483,1.55205	0.000136714	0.000278326
2	chr12:50577595:A:G	50577595	NA,G	NA,A	NA,1	NA,inf	NA,inf	NA,0.633595	0.000136698	0.000277922
2	chr12:50841534:A:G	50841534	NA,G	NA,A	NA,1	NA,-inf	NA,inf	NA,1.22697	0.000136576	0.000278861
2	chr12:51629354:T:C	51629354	NA,C	NA,T	NA,1	NA,inf	NA,inf	NA,0.550559	0.000136293	0.00027881
2	chr12:51540911:G:A	51540911	NA,A	NA,G	NA,1	NA,inf	NA,inf	NA,0.60964	0.000136117	0.000283328
2	chr12:50237637:A:C	50237637	NA,C	NA,A	NA,1	NA,inf	NA,inf	NA,0.797212	0.000135839	0.000278639
2	chr12:51711110:A:G	51711110	NA,G	NA,A	NA,1	NA,inf	NA,inf	NA,0.54688	0.000135785	0.000277869
2	chr12:50272907:G:A	50272907	A,NA	G,NA	1,NA	-inf,NA	inf,NA	1.22325,NA	0.000135722	0.000274897
2	chr12:51619748:C:T	51619748	NA,T	NA,C	NA,1	NA,inf	NA,inf	NA,0.547435	0.000135602	0.000277414
2	chr12:51085619:C:T	51085619	NA,T	NA,C	NA,1	NA,inf	NA,inf	NA,0.996114	0.00013543	0.000274981
2	chr12:51334635:C:T	51334635	NA,T	NA,C	NA,1	NA,-inf	NA,inf	NA,0.639372	0.000135412	0.000276953
2	chr12:50810366:T:C	50810366	NA,C	NA,T	NA,1	NA,inf	NA,inf	NA,0.99982	0.00013537	0.000273226
2	chr12:51603393:A:G	51603393	NA,G	NA,A	NA,1	NA,-inf	NA,inf	NA,0.543221	0.000135188	0.000276517
2	chr12:51382374:C:T	51382374	NA,T	NA,C	NA,1	NA,-inf	NA,inf	NA,0.589644	0.000135024	0.000275552
2	chr12:51300959:G:A	51300959	NA,A	NA,G	NA,1	NA,inf	NA,inf	NA,0.612379	0.000135021	0.000277248
2	chr12:51422655:C:T	51422655	NA,T	NA,C	NA,1	NA,inf	NA,inf	NA,0.564086	0.000134743	0.00027492
2	chr12:51188599:C:T	51188599	NA,T	NA,C	NA,1	NA,-inf	NA,inf	NA,0.726425	0.000134586	0.000273982
2	chr12:50346663:C:T	50346663	NA,T	NA,C	NA,1	NA,inf	NA,inf	NA,0.801247	0.000134579	0.000275996
2	chr12:51445579:C:T	51445579	NA,T	NA,C	NA,1	NA,inf	NA,inf	NA,0.529964	0.000134523	0.000274766
2	chr12:50319711:G:A	50319711	NA,A	NA,G	NA,1	NA,inf	NA,inf	NA,0.801753	0.000134521	0.000275866
2	chr12:50446638:A:T	50446638	NA,T	NA,A	NA,1	NA,-inf	NA,inf	NA,0.78725	0.000134481	0.000272137
2	chr12:50994824:G:A	50994824	NA,A	NA,G	NA,1	NA,inf	NA,inf	NA,0.446538	0.000134288	0.000275481
2	chr12:50113396:C:T	50113396	T,T	C,C	1,1	-inf,inf	inf,inf	2.30761,1.10405	0.000134279	0.000249099
2	chr12:51299573:G:A	51299573	A,A	G,G	1,1	-inf,inf	inf,inf	1.45648,0.247412	0.000134194	0.000273894
2	chr12:50881067:T:C	50881067	NA,C	NA,T	NA,1	NA,inf	NA,inf	NA,0.0273146	0.00013415	0.000272351
2	chr12:50822431:T:C	50822431	C,NA	T,NA	1,NA	inf,NA	inf,NA	0.466613,NA	0.000133838	0.000275702
2	chr12:51747422:T:C	51747422	NA,C	NA,T	NA,1	NA,-inf	NA,inf	NA,0.553288	0.000133755	0.000273787
2	chr12:51610043:G:T	51610043	NA,T	NA,G	NA,1	NA,inf	NA,inf	NA,0.53707	0.000133625	0.000273374
2	chr12:50509147:T:G	50509147	NA,G	NA,T	NA,1	NA,-inf	NA,inf	NA,0.74928	0.00013349	0.000271168
2	chr12:50332182:T:C	50332182	C,C	T,T	1,1	-inf,inf	inf,inf	3.92599,0.793438	0.000133426	0.000246614
2	chr12:50904369:G:A	50904369	NA,A	NA,G	NA,1	NA,-inf	NA,inf	NA,0.691103	0.000133365	0.000271585
2	chr12:51628566:G:A	51628566	NA,A	NA,G	NA,1	NA,-inf	NA,inf	NA,0.608376	0.000133122	0.000272131
2	chr12:50010213:C:T	50010213	T,NA	C,NA	1,NA	-inf,NA	inf,NA	1.16709,NA	0.000133021	0.000270545
2	chr12:50172875:C:T	50172875	NA,T	NA,C	NA,1	NA,-inf	NA,inf	NA,1.09485	0.000133014	0.000264995
2	chr12:51173329:C:T	51173329	NA,T	NA,C	NA,1	NA,-inf	NA,inf	NA,0.619256	0.000132964	0.000271429
2	chr12:51485146:G:A	51485146	NA,A	NA,G	NA,1	NA,-inf	NA,inf	NA,0.630743	0.000132945	0.000272161
2	chr12:50930480:G:A	50930480	A,NA	G,NA	1,NA	-inf,NA	inf,NA	1.01378,NA	0.000132819	0.000272581
2	chr12:50242759:A:G	50242759	NA,G	NA,A	NA,1	NA,inf	NA,inf	NA,0.777645	0.000132631	0.000272045
2	chr12:51186400:A:T	51186400	NA,T	NA,A	NA,1	NA,inf	NA,inf	NA,0.748893	0.000132565	0.0002722
2	chr12:50514976:C:A	50514976	NA,A	NA,C	NA,1	NA,inf	NA,inf	NA,0.612759	0.000132019	0.000268414
2	chr12:50827950:T:C	50827950	NA,C	NA,T	NA,1	NA,inf	NA,inf	NA,0.468774	0.000131805	0.000271007
2	chr12:51305250:C:T	51305250	T,T	C,C	1,1	-inf,inf	inf,inf	1.1583,0.577967	0.000131754	0.000268201
2	chr12:51678400:A:C	51678400	NA,C	NA,A	NA,1	NA,inf	NA,inf	NA,0.516404	0.00013157	0.000269233
2	chr12:51119056:A:T	51119056	NA,T	NA,A	NA,1	NA,-inf	NA,inf	NA,0.559695	0.00013148	0.000267929
2	chr12:51716277:C:T	51716277	NA,T	NA,C	NA,1	NA,inf	NA,inf	NA,0.481193	0.000131384	0.000268666
2	chr12:50418016:A:G	50418016	G,NA	A,NA	1,NA	-inf,NA	inf,NA	1.36464,NA	0.000131341	0.000269334
2	chr12:50513475:G:A	50513475	A,NA	G,NA	1,NA	inf,NA	inf,NA	0.472867,NA	0.000131328	0.000267315
2	chr12:50367916:C:T	50367916	NA,T	NA,C	NA,1	NA,-inf	NA,inf	NA,0.672213	0.000131301	0.000267076
2	chr12:51328527:C:T	51328527	T,T	C,C	1,1	inf,-inf	inf,inf	0.23656,1.52938	0.000131268	0.000271183
2	chr12:50857380:C:T	50857380	NA,T	NA,C	NA,1	NA,-inf	NA,inf	NA,1.13438	0.000131239	0.000267914
2	chr12:51577826:C:G	51577826	NA,G	NA,C	NA,1	NA,-inf	NA,inf	NA,0.526098	0.000131198	0.00026834
2	chr12:50011640:A:G	50011640	NA,G	NA,A	NA,1	NA,inf	NA,inf	NA,0.496516	0.000131068	0.000267047
2	chr12:51606973:C:CT	51606973	NA,CT	NA,C	NA,1	NA,-inf	NA,inf	NA,0.540903	0.000130997	0.000268289
2	chr12:51578937:CA:C	51578937	NA,C	NA,CA	NA,1	NA,-inf	NA,inf	NA,0.523837	0.000130885	0.000267704
2	chr12:51580132:A:G	51580132	NA,G	NA,A	NA,1	NA,-inf	NA,inf	NA,0.523452	0.000130708	0.000267338
2	chr12:51603964:A:G	51603964	NA,G	NA,A	NA,1	NA,-inf	NA,inf	NA,0.538863	0.00013061	0.000267496
2	chr12:51687532:C:T	51687532	NA,T	NA,C	NA,1	NA,-inf	NA,inf	NA,0.546273	0.000130553	0.000267034
2	chr12:51630548:T:C	51630548	NA,C	NA,T	NA,1	NA,-inf	NA,inf	NA,0.544408	0.000130443	0.000267153
2	chr12:50905454:G:A	50905454	NA,A	NA,G	NA,1	NA,-inf	NA,inf	NA,0.675863	0.00013042	0.000265835
2	chr12:51300118:A:G	51300118	G,G	A,A	1,1	-inf,inf	inf,inf	1.42984,0.26261	0.000130398	0.000266113
2	chr12:51293186:C:G	51293186	NA,G	NA,C	NA,1	NA,inf	NA,inf	NA,0.597717	0.000130359	0.000267656
2	chr12:51610778:G:C	51610778	NA,C	NA,G	NA,1	NA,inf	NA,inf	NA,0.520303	0.000130357	0.000266689
2	chr12:51729239:G:A	51729239	NA,A	NA,G	NA,1	NA,-inf	NA,inf	NA,0.519987	0.000130263	0.000266532
2	chr12:50376302:T:G	50376302	NA,G	NA,T	NA,1	NA,-inf	NA,inf	NA,0.676436	0.000130241	0.000264821
2	chr12:51003320:C:G	51003320	NA,G	NA,C	NA,1	NA,-inf	NA,inf	NA,0.618246	0.000130199	0.000265444
2	chr12:50902809:G:A	50902809	NA,A	NA,G	NA,1	NA,-inf	NA,inf	NA,0.620495	0.000130121	0.000267121
2	chr12:51599221:T:C	51599221	NA,C	NA,T	NA,1	NA,-inf	NA,inf	NA,0.535826	0.000130035	0.000266318
2	chr12:51236911:G:A	51236911	NA,A	NA,G	NA,1	NA,inf	NA,inf	NA,0.470897	0.000129982	0.000266323
2	chr12:50008322:C:T	50008322	NA,T	NA,C	NA,1	NA,-inf	NA,inf	NA,0.632133	0.000129758	0.000264479
2	chr12:51431956:T:A	51431956	NA,A	NA,T	NA,1	NA,inf	NA,inf	NA,0.506194	0.000129721	0.000264951
2	chr12:51234738:A:G	51234738	NA,G	NA,A	NA,1	NA,-inf	NA,inf	NA,0.474998	0.000129663	0.000265154
2	chr12:51011656:G:T	51011656	NA,T	NA,G	NA,1	NA,-inf	NA,inf	NA,0.619792	0.000129616	0.000264221
2	chr12:51405520:C:T	51405520	NA,T	NA,C	NA,1	NA,inf	NA,inf	NA,0.590889	0.000129571	0.000269345
2	chr12:51059327:T:G	51059327	NA,G	NA,T	NA,1	NA,inf	NA,inf	NA,0.412432	0.000129528	0.00026593
2	chr12:51300119:G:T	51300119	T,T	G,G	1,1	-inf,inf	inf,inf	1.42779,0.260133	0.000129508	0.000264302
2	chr12:50873174:G:T	50873174	T,T	G,G	1,1	-inf,inf	inf,inf	7.44733,0.180777	0.000129473	0.000415219
2	chr12:50985444:T:C	50985444	NA,C	NA,T	NA,1	NA,-inf	NA,inf	NA,0.613455	0.000129448	0.000263925
2	chr12:51002049:A:G	51002049	NA,G	NA,A	NA,1	NA,-inf	NA,inf	NA,0.613455	0.000129448	0.000263925
2	chr12:50498190:C:T	50498190	NA,T	NA,C	NA,1	NA,-inf	NA,inf	NA,0.675268	0.000129356	0.000265732
2	chr12:50064313:G:T	50064313	T,T	G,G	1,1	-inf,-inf	inf,inf	0.730848,1.15691	0.000129312	0.000265245
2	chr12:50863492:T:C	50863492	NA,C	NA,T	NA,1	NA,inf	NA,inf	NA,1.21061	0.000129285	0.000264897
2	chr12:51019050:G:T	51019050	NA,T	NA,G	NA,1	NA,-inf	NA,inf	NA,0.612365	0.000129255	0.000263532
2	chr12:50241304:C:G	50241304	NA,G	NA,C	NA,1	NA,inf	NA,inf	NA,0.756444	0.000129248	0.000265091
2	chr12:50020990:A:G	50020990	NA,G	NA,A	NA,1	NA,inf	NA,inf	NA,0.436183	0.000129145	0.000265903
2	chr12:51372735:G:C	51372735	C,C	G,G	1,1	inf,-inf	inf,inf	0.37488,1.23569	0.000128987	0.000262944
2	chr12:50048593:G:C	50048593	NA,C	NA,G	NA,1	NA,-inf	NA,inf	NA,0.261881	0.000128968	0.000262247
2	chr12:50309841:G:A	50309841	NA,A	NA,G	NA,1	NA,inf	NA,inf	NA,0.48744	0.000128956	0.000261794
2	chr12:51066099:C:CT	51066099	NA,CT	NA,C	NA,1	NA,inf	NA,inf	NA,0.429747	0.000128917	0.000264985
2	chr12:50097784:A:G	50097784	G,G	A,A	1,1	inf,-inf	inf,inf	0.491916,2.03752	0.000128912	0.000249469
2	chr12:51100333:GTTC:G	51100333	NA,G	NA,GTTC	NA,1	NA,inf	NA,inf	NA,0.465248	0.000128904	0.000261547
2	chr12:50656721:G:A	50656721	NA,A	NA,G	NA,1	NA,-inf	NA,inf	NA,0.657424	0.000128896	0.000262301
2	chr12:51605952:T:C	51605952	NA,C	NA,T	NA,1	NA,-inf	NA,inf	NA,0.529157	0.000128795	0.000263774
2	chr12:50279200:T:G	50279200	NA,G	NA,T	NA,1	NA,-inf	NA,inf	NA,0.701999	0.000128743	0.000261336
2	chr12:51314930:A:G	51314930	G,NA	A,NA	1,NA	inf,NA	inf,NA	0.881266,NA	0.000128636	0.000262505
2	chr12:50972526:C:T	50972526	NA,T	NA,C	NA,1	NA,-inf	NA,inf	NA,0.609447	0.000128632	0.000262261
2	chr12:51109788:G:A	51109788	A,NA	G,NA	1,NA	-inf,NA	inf,NA	0.395577,NA	0.000128612	0.000263559
2	chr12:50197674:C:T	50197674	NA,T	NA,C	NA,1	NA,inf	NA,inf	NA,0.709393	0.000128612	0.000264159
2	chr12:50251344:G:C	50251344	C,NA	G,NA	1,NA	-inf,NA	inf,NA	1.18104,NA	0.000128433	0.000260224
2	chr12:50064047:C:T	50064047	T,T	C,C	1,1	-inf,inf	inf,inf	0.939345,0.190706	0.000128291	0.000261544
2	chr12:51297767:A:G	51297767	G,G	A,A	1,1	-inf,inf	inf,inf	1.44096,0.158953	0.000128231	0.000261956
2	chr12:50047341:T:C	50047341	NA,C	NA,T	NA,1	NA,-inf	NA,inf	NA,0.25935	0.000128212	0.000260712
2	chr12:50047283:A:C	50047283	NA,C	NA,A	NA,1	NA,-inf	NA,inf	NA,0.259134	0.000128182	0.000260652
2	chr12:50293566:C:G	50293566	NA,G	NA,C	NA,1	NA,-inf	NA,inf	NA,0.713533	0.000128142	0.000259931
2	chr12:50496514:G:A	50496514	NA,A	NA,G	NA,1	NA,-inf	NA,inf	NA,0.645846	0.000128095	0.000260801
2	chr12:51029108:A:G	51029108	G,NA	A,NA	1,NA	-inf,NA	inf,NA	1.06773,NA	0.000128031	0.000262689
2	chr12:51165107:CACT:C	51165107	NA,C	NA,CACT	NA,1	NA,-inf	NA,inf	NA,0.590598	0.000127851	0.000260999
2	chr12:51361003:T:C	51361003	NA,C	NA,T	NA,1	NA,-inf	NA,inf	NA,0.467905	0.000127696	0.000260822
2	chr12:51165105:AG:A	51165105	NA,A	NA,AG	NA,1	NA,-inf	NA,inf	NA,0.589465	0.000127655	0.000260598
2	chr12:51345657:A:G	51345657	G,NA	A,NA	1,NA	inf,NA	inf,NA	0.89938,NA	0.000127652	0.000260996
2	chr12:50947447:T:C	50947447	NA,C	NA,T	NA,1	NA,inf	NA,inf	NA,0.42307	0.00012759	0.00026159
2	chr12:51007537:G:A	51007537	NA,A	NA,G	NA,1	NA,inf	NA,inf	NA,0.460016	0.000127587	0.000261765
2	chr12:50631494:G:A	50631494	NA,A	NA,G	NA,1	NA,inf	NA,inf	NA,0.587461	0.000127541	0.000259371
2	chr12:50586775:G:A	50586775	NA,A	NA,G	NA,1	NA,inf	NA,inf	NA,0.587462	0.00012754	0.000259369
2	chr12:50636924:C:T	50636924	NA,T	NA,C	NA,1	NA,inf	NA,inf	NA,0.587462	0.00012754	0.000259369
2	chr12:50590911:T:A	50590911	NA,A	NA,T	NA,1	NA,inf	NA,inf	NA,0.587191	0.000127494	0.000259275
2	chr12:50666277:G:A	50666277	NA,A	NA,G	NA,1	NA,inf	NA,inf	NA,0.586952	0.000127449	0.000259185
2	chr12:50359394:G:A	50359394	NA,A	NA,G	NA,1	NA,-inf	NA,inf	NA,0.652987	0.000127326	0.000259062
2	chr12:50261621:G:T	50261621	NA,T	NA,G	NA,1	NA,inf	NA,inf	NA,0.479076	0.000127292	0.000258441
2	chr12:51592339:CTG:C	51592339	C,NA	CTG,NA	1,NA	-inf,NA	inf,NA	0.764469,NA	0.000127288	0.000260306
2	chr12:50591885:T:G	50591885	NA,G	NA,T	NA,1	NA,inf	NA,inf	NA,0.586003	0.000127284	0.000258851
2	chr12:51715954:A:C	51715954	NA,C	NA,A	NA,1	NA,inf	NA,inf	NA,0.460106	0.000126862	0.00025948
2	chr12:51715920:T:C	51715920	NA,C	NA,T	NA,1	NA,inf	NA,inf	NA,0.460106	0.000126862	0.00025948
2	chr12:51321565:G:A	51321565	A,A	G,G	1,1	-inf,inf	inf,inf	1.42289,0.293898	0.00012684	0.000258757
2	chr12:50961832:G:A	50961832	NA,A	NA,G	NA,1	NA,inf	NA,inf	NA,0.632064	0.000126765	0.000258337
2	chr12:51081155:G:GT	51081155	NA,GT	NA,G	NA,1	NA,-inf	NA,inf	NA,0.53215	0.000126668	0.000258166
2	chr12:51742491:C:T	51742491	NA,T	NA,C	NA,1	NA,-inf	NA,inf	NA,0.513738	0.000126594	0.000259133
2	chr12:51604826:C:T	51604826	NA,T	NA,C	NA,1	NA,inf	NA,inf	NA,0.498596	0.000126548	0.000258877
2	chr12:51409155:G:A	51409155	NA,A	NA,G	NA,1	NA,inf	NA,inf	NA,0.498491	0.000126261	0.000261456
2	chr12:51620469:T:C	51620469	NA,C	NA,T	NA,1	NA,-inf	NA,inf	NA,0.515328	0.000126209	0.000258469
2	chr12:50315233:A:G	50315233	NA,G	NA,A	NA,1	NA,-inf	NA,inf	NA,0.168386	0.000126198	0.00025795
2	chr12:50669714:T:A	50669714	NA,A	NA,T	NA,1	NA,inf	NA,inf	NA,0.580144	0.000126185	0.000256619
2	chr12:51246115:A:G	51246115	NA,G	NA,A	NA,1	NA,inf	NA,inf	NA,0.411184	0.000126182	0.000257062
2	chr12:50987064:C:T	50987064	NA,T	NA,C	NA,1	NA,inf	NA,inf	NA,0.451213	0.000126115	0.000258735
2	chr12:51584230:T:C	51584230	NA,C	NA,T	NA,1	NA,inf	NA,inf	NA,0.576543	0.00012606	0.000258093
2	chr12:50826968:A:G	50826968	NA,G	NA,A	NA,1	NA,-inf	NA,inf	NA,0.634662	0.000126053	0.000258638
2	chr12:50602713:G:T	50602713	NA,T	NA,G	NA,1	NA,inf	NA,inf	NA,0.578783	0.000125918	0.000256078
2	chr12:51007853:C:T	51007853	NA,T	NA,C	NA,1	NA,-inf	NA,inf	NA,0.593242	0.000125899	0.000256716
2	chr12:51695890:A:G	51695890	NA,G	NA,A	NA,1	NA,inf	NA,inf	NA,0.467312	0.00012572	0.000256435
2	chr12:51605230:C:G	51605230	NA,G	NA,C	NA,1	NA,inf	NA,inf	NA,0.493982	0.000125708	0.000257157
2	chr12:50660153:A:G	50660153	NA,G	NA,A	NA,1	NA,inf	NA,inf	NA,0.577178	0.000125691	0.00025562
2	chr12:50661580:C:T	50661580	NA,T	NA,C	NA,1	NA,inf	NA,inf	NA,0.57712	0.00012568	0.000255598
2	chr12:50659286:C:T	50659286	NA,T	NA,C	NA,1	NA,inf	NA,inf	NA,0.577092	0.000125677	0.000255591
2	chr12:50302866:C:A	50302866	NA,A	NA,C	NA,1	NA,-inf	NA,inf	NA,0.697674	0.000125609	0.00025483
2	chr12:51106701:G:A	51106701	NA,A	NA,G	NA,1	NA,-inf	NA,inf	NA,0.526702	0.00012556	0.000255901
2	chr12:50661387:A:G	50661387	NA,G	NA,A	NA,1	NA,inf	NA,inf	NA,0.57639	0.000125559	0.000255353
2	chr12:50855224:A:G	50855224	NA,G	NA,A	NA,1	NA,-inf	NA,inf	NA,1.08766	0.000125519	0.000256261
2	chr12:51122671:A:C	51122671	NA,C	NA,A	NA,1	NA,-inf	NA,inf	NA,0.166785	0.000125481	0.000255532
2	chr12:51306403:G:A	51306403	A,A	G,G	1,1	-inf,inf	inf,inf	1.13755,0.572718	0.000125386	0.000255249
2	chr12:50978071:G:A	50978071	NA,A	NA,G	NA,1	NA,-inf	NA,inf	NA,0.589079	0.000125188	0.000255265
2	chr12:50049155:A:G	50049155	NA,G	NA,A	NA,1	NA,-inf	NA,inf	NA,0.245752	0.000125141	0.000254509
2	chr12:50936019:C:T	50936019	NA,T	NA,C	NA,1	NA,inf	NA,inf	NA,0.409598	0.000124716	0.000255686
2	chr12:50489115:A:G	50489115	NA,G	NA,A	NA,1	NA,inf	NA,inf	NA,0.568655	0.000124653	0.000253533
2	chr12:50562427:A:G	50562427	NA,G	NA,A	NA,1	NA,inf	NA,inf	NA,0.570707	0.000124616	0.000253465
2	chr12:50496329:G:A	50496329	NA,A	NA,G	NA,1	NA,inf	NA,inf	NA,0.56831	0.000124596	0.000253418
2	chr12:51349062:T:A	51349062	NA,A	NA,T	NA,1	NA,inf	NA,inf	NA,0.457092	0.000124573	0.000255403
2	chr12:50765770:C:T	50765770	NA,T	NA,C	NA,1	NA,inf	NA,inf	NA,1.35351	0.000124424	0.000249986
2	chr12:50532931:G:A	50532931	NA,A	NA,G	NA,1	NA,inf	NA,inf	NA,0.569581	0.000124423	0.000253076
2	chr12:50016155:G:A	50016155	NA,A	NA,G	NA,1	NA,inf	NA,inf	NA,0.461018	0.000124385	0.000253483
2	chr12:51702006:G:A	51702006	NA,A	NA,G	NA,1	NA,-inf	NA,inf	NA,0.500161	0.000124318	0.00025463
2	chr12:50547054:C:T	50547054	NA,T	NA,C	NA,1	NA,inf	NA,inf	NA,0.568393	0.000124224	0.000252673
2	chr12:51152765:A:T	51152765	NA,T	NA,A	NA,1	NA,inf	NA,inf	NA,0.397184	0.000124148	0.00025479
2	chr12:50124070:C:G	50124070	NA,G	NA,C	NA,1	NA,-inf	NA,inf	NA,0.6682	0.000124112	0.000252261
2	chr12:51066250:C:T	51066250	NA,T	NA,C	NA,1	NA,-inf	NA,inf	NA,0.116659	0.000124111	0.000252943
2	chr12:51568703:C:T	51568703	NA,T	NA,C	NA,1	NA,-inf	NA,inf	NA,0.496679	0.000124023	0.000253675
2	chr12:50850070:G:A	50850070	NA,A	NA,G	NA,1	NA,-inf	NA,inf	NA,1.04772	0.000123979	0.000253322
2	chr12:51034957:A:T	51034957	NA,T	NA,A	NA,1	NA,inf	NA,inf	NA,0.439239	0.000123934	0.000254254
2	chr12:50826393:AAAAG:A	50826393	NA,A	NA,AAAAG	NA,1	NA,-inf	NA,inf	NA,0.625867	0.00012387	0.00025252
2	chr12:50703105:C:G	50703105	NA,G	NA,C	NA,1	NA,inf	NA,inf	NA,0.566627	0.000123863	0.000251917
2	chr12:50507927:A:G	50507927	NA,G	NA,A	NA,1	NA,-inf	NA,inf	NA,0.615017	0.000123781	0.000252145
2	chr12:51765061:C:T	51765061	NA,T	NA,C	NA,1	NA,inf	NA,inf	NA,0.528831	0.000123734	0.000252588
2	chr12:51248072:C:T	51248072	NA,T	NA,C	NA,1	NA,-inf	NA,inf	NA,0.574014	0.000123719	0.000252595
2	chr12:51235976:C:A	51235976	NA,A	NA,C	NA,1	NA,-inf	NA,inf	NA,0.590929	0.000123592	0.000254335
2	chr12:51158073:C:A	51158073	NA,A	NA,C	NA,1	NA,inf	NA,inf	NA,0.863713	0.000123522	0.000253922
2	chr12:51151679:G:A	51151679	NA,A	NA,G	NA,1	NA,inf	NA,inf	NA,0.863719	0.000123441	0.000253762
2	chr12:50952912:T:C	50952912	NA,C	NA,T	NA,1	NA,-inf	NA,inf	NA,0.192835	0.000123427	0.000251182
2	chr12:51602760:G:A	51602760	NA,A	NA,G	NA,1	NA,-inf	NA,inf	NA,0.547364	0.000123393	0.00025256
2	chr12:50633595:T:C	50633595	C,NA	T,NA	1,NA	inf,NA	inf,NA	0.343998,NA	0.000123385	0.000250846
2	chr12:50682720:G:C	50682720	NA,C	NA,G	NA,1	NA,inf	NA,inf	NA,0.562211	0.000123269	0.000250726
2	chr12:51408844:G:T	51408844	NA,T	NA,G	NA,1	NA,inf	NA,inf	NA,0.481555	0.00012325	0.00025514
2	chr12:50049640:C:T	50049640	NA,T	NA,C	NA,1	NA,-inf	NA,inf	NA,0.237024	0.000123232	0.000250655
2	chr12:50948175:C:G	50948175	NA,G	NA,C	NA,1	NA,inf	NA,inf	NA,0.400792	0.000123191	0.00025256
2	chr12:51328192:G:A	51328192	NA,A	NA,G	NA,1	NA,-inf	NA,inf	NA,0.495502	0.000123079	0.000252665
2	chr12:51340093:C:T	51340093	NA,T	NA,C	NA,1	NA,-inf	NA,inf	NA,0.557568	0.000123034	0.000251712
2	chr12:50681026:A:C	50681026	NA,C	NA,A	NA,1	NA,-inf	NA,inf	NA,0.646733	0.000122971	0.000249677
2	chr12:50279489:G:C	50279489	NA,C	NA,G	NA,1	NA,-inf	NA,inf	NA,0.665547	0.000122965	0.0002497
2	chr12:51223175:T:C	51223175	C,NA	T,NA	1,NA	inf,NA	inf,NA	1.47151,NA	0.000122943	0.000250922
2	chr12:50322525:C:T	50322525	NA,T	NA,C	NA,1	NA,-inf	NA,inf	NA,0.155491	0.000122936	0.000251289
2	chr12:51662113:T:C	51662113	NA,C	NA,T	NA,1	NA,inf	NA,inf	NA,0.467421	0.000122844	0.000251376
2	chr12:50375329:C:T	50375329	NA,T	NA,C	NA,1	NA,-inf	NA,inf	NA,0.621024	0.000122762	0.000249797
2	chr12:50732234:T:G	50732234	NA,G	NA,T	NA,1	NA,-inf	NA,inf	NA,0.634866	0.00012273	0.000252066
2	chr12:50758162:T:C	50758162	NA,C	NA,T	NA,1	NA,-inf	NA,inf	NA,0.609234	0.000122709	0.000249943
2	chr12:50992713:C:T	50992713	NA,T	NA,C	NA,1	NA,inf	NA,inf	NA,0.431373	0.00012268	0.000251663
2	chr12:51592642:C:T	51592642	T,NA	C,NA	1,NA	inf,NA	inf,NA	0.775299,NA	0.000122678	0.000250982
2	chr12:51199021:C:T	51199021	NA,T	NA,C	NA,1	NA,inf	NA,inf	NA,0.424011	0.000122602	0.000250313
2	chr12:51607089:G:T	51607089	NA,T	NA,G	NA,1	NA,-inf	NA,inf	NA,0.497299	0.000122583	0.000250861
2	chr12:50701512:G:T	50701512	NA,T	NA,G	NA,1	NA,-inf	NA,inf	NA,0.633289	0.000122547	0.000251692
2	chr12:51114992:G:C	51114992	NA,C	NA,G	NA,1	NA,inf	NA,inf	NA,0.557517	0.000122495	0.000251211
2	chr12:50245175:G:T	50245175	NA,T	NA,G	NA,1	NA,-inf	NA,inf	NA,0.600108	0.00012245	0.000249315
2	chr12:50311222:C:T	50311222	NA,T	NA,C	NA,1	NA,-inf	NA,inf	NA,0.676775	0.000122422	0.00024843
2	chr12:50739820:G:C	50739820	NA,C	NA,G	NA,1	NA,inf	NA,inf	NA,0.556028	0.000122412	0.000248996
2	chr12:50829195:C:T	50829195	NA,T	NA,C	NA,1	NA,-inf	NA,inf	NA,0.605538	0.000122372	0.000249389
2	chr12:50299935:C:T	50299935	NA,T	NA,C	NA,1	NA,-inf	NA,inf	NA,0.136489	0.000122278	0.000249865
2	chr12:51612662:G:A	51612662	NA,A	NA,G	NA,1	NA,inf	NA,inf	NA,0.458518	0.000122266	0.000250255
2	chr12:50355893:A:G	50355893	NA,G	NA,A	NA,1	NA,-inf	NA,inf	NA,0.579427	0.000122224	0.000253014
2	chr12:51306356:G:A	51306356	A,A	G,G	1,1	-inf,inf	inf,inf	1.13025,0.564543	0.000122194	0.000248758
2	chr12:50429702:G:C	50429702	C,NA	G,NA	1,NA	-inf,NA	inf,NA	1.31007,NA	0.000122081	0.00025032
2	chr12:50196244:G:A	50196244	NA,A	NA,G	NA,1	NA,-inf	NA,inf	NA,0.663189	0.000122	0.000247941
2	chr12:51298168:T:C	51298168	C,C	T,T	1,1	-inf,inf	inf,inf	1.34578,0.377703	0.000121984	0.000248806
2	chr12:50020516:A:G	50020516	NA,G	NA,A	NA,1	NA,inf	NA,inf	NA,0.615032	0.000121973	0.000250377
2	chr12:50775964:A:G	50775964	NA,G	NA,A	NA,1	NA,inf	NA,inf	NA,1.15514	0.000121898	0.000245197
2	chr12:51276602:T:A	51276602	NA,A	NA,T	NA,1	NA,inf	NA,inf	NA,0.48905	0.000121711	0.000249456
2	chr12:50914725:T:C	50914725	C,NA	T,NA	1,NA	-inf,NA	inf,NA	1.12053,NA	0.000121704	0.000250199
2	chr12:51217995:C:T	51217995	NA,T	NA,C	NA,1	NA,inf	NA,inf	NA,0.411405	0.000121659	0.000247806
2	chr12:51699955:T:C	51699955	C,NA	T,NA	1,NA	inf,NA	inf,NA	0.77963,NA	0.000121659	0.000249184
2	chr12:50304974:A:G	50304974	NA,G	NA,A	NA,1	NA,-inf	NA,inf	NA,0.716735	0.000121573	0.000246434
2	chr12:51375800:G:C	51375800	C,NA	G,NA	1,NA	inf,NA	inf,NA	1.37781,NA	0.00012155	0.000248181
2	chr12:50960047:T:C	50960047	NA,C	NA,T	NA,1	NA,inf	NA,inf	NA,0.611274	0.000121542	0.000247766
2	chr12:50937899:T:C	50937899	NA,C	NA,T	NA,1	NA,-inf	NA,inf	NA,0.19193	0.000121311	0.000246979
2	chr12:51182616:G:A	51182616	NA,A	NA,G	NA,1	NA,inf	NA,inf	NA,0.37988	0.00012129	0.000248764
2	chr12:51090425:G:A	51090425	NA,A	NA,G	NA,1	NA,-inf	NA,inf	NA,0.503245	0.000121179	0.000246929
2	chr12:50711520:T:C	50711520	NA,C	NA,T	NA,1	NA,-inf	NA,inf	NA,0.572518	0.000121157	0.000247062
2	chr12:50038929:C:T	50038929	NA,T	NA,C	NA,1	NA,-inf	NA,inf	NA,0.582606	0.000121152	0.000246364
2	chr12:50693031:A:T	50693031	NA,T	NA,A	NA,1	NA,-inf	NA,inf	NA,0.624418	0.000121068	0.000248631
2	chr12:50708887:C:T	50708887	NA,T	NA,C	NA,1	NA,inf	NA,inf	NA,0.548845	0.000120974	0.000246081
2	chr12:50912869:A:G	50912869	NA,G	NA,A	NA,1	NA,-inf	NA,inf	NA,0.59654	0.000120935	0.000246363
2	chr12:51015708:C:A	51015708	NA,A	NA,C	NA,1	NA,inf	NA,inf	NA,0.422772	0.000120914	0.000248034
2	chr12:51600647:A:G	51600647	NA,G	NA,A	NA,1	NA,inf	NA,inf	NA,0.467483	0.000120914	0.000247339
2	chr12:51010076:C:T	51010076	NA,T	NA,C	NA,1	NA,inf	NA,inf	NA,0.4223	0.000120822	0.000247845
2	chr12:51022694:A:G	51022694	NA,G	NA,A	NA,1	NA,inf	NA,inf	NA,0.422096	0.000120792	0.000247784
2	chr12:50989816:G:C	50989816	NA,C	NA,G	NA,1	NA,inf	NA,inf	NA,0.422096	0.000120792	0.000247784
2	chr12:51004462:G:A	51004462	NA,A	NA,G	NA,1	NA,inf	NA,inf	NA,0.422096	0.000120792	0.000247784
2	chr12:51450067:A:G	51450067	NA,G	NA,A	NA,1	NA,inf	NA,inf	NA,0.46222	0.00012078	0.000246989
2	chr12:51019215:A:T	51019215	NA,T	NA,A	NA,1	NA,inf	NA,inf	NA,0.421766	0.000120736	0.000247669
2	chr12:51664476:G:A	51664476	NA,A	NA,G	NA,1	NA,inf	NA,inf	NA,0.453994	0.000120723	0.000247048
2	chr12:50983524:G:A	50983524	NA,A	NA,G	NA,1	NA,inf	NA,inf	NA,0.421614	0.000120709	0.000247613
2	chr12:51022575:A:AT	51022575	NA,AT	NA,A	NA,1	NA,inf	NA,inf	NA,0.421566	0.000120704	0.000247603
2	chr12:50981656:C:T	50981656	NA,T	NA,C	NA,1	NA,inf	NA,inf	NA,0.658771	0.000120653	0.000245891
2	chr12:51605701:G:A	51605701	NA,A	NA,G	NA,1	NA,-inf	NA,inf	NA,0.491553	0.000120574	0.000246603
2	chr12:50990966:A:T	50990966	NA,T	NA,A	NA,1	NA,inf	NA,inf	NA,0.420333	0.000120484	0.00024715
2	chr12:50902195:C:G	50902195	NA,G	NA,C	NA,1	NA,-inf	NA,inf	NA,0.594014	0.000120446	0.000245553
2	chr12:51773111:C:T	51773111	NA,T	NA,C	NA,1	NA,inf	NA,inf	NA,0.435309	0.000120427	0.000246301
2	chr12:50520118:G:A	50520118	NA,A	NA,G	NA,1	NA,inf	NA,inf	NA,0.660891	0.000120289	0.000245492
2	chr12:51587203:C:A	51587203	NA,A	NA,C	NA,1	NA,-inf	NA,inf	NA,0.537966	0.000120176	0.000245694
2	chr12:51018565:C:T	51018565	NA,T	NA,C	NA,1	NA,inf	NA,inf	NA,0.418163	0.000120159	0.000246477
2	chr12:51293934:G:A	51293934	A,A	G,G	1,1	inf,inf	inf,inf	1.17796,0.610841	0.000120042	0.000245824
2	chr12:50900654:A:G	50900654	NA,G	NA,A	NA,1	NA,-inf	NA,inf	NA,0.591695	0.000120024	0.000244693
2	chr12:51638720:C:T	51638720	NA,T	NA,C	NA,1	NA,-inf	NA,inf	NA,0.463199	0.00011995	0.000245408
2	chr12:51421974:G:T	51421974	NA,T	NA,G	NA,1	NA,inf	NA,inf	NA,0.48231	0.000119723	0.000244379
2	chr12:50194876:T:C	50194876	C,C	T,T	1,1	-inf,inf	inf,inf	4.2308,0.116471	0.000119699	0.000229116
2	chr12:50583553:C:T	50583553	NA,T	NA,C	NA,1	NA,inf	NA,inf	NA,0.540485	0.000119691	0.000243511
2	chr12:50772812:G:A	50772812	NA,A	NA,G	NA,1	NA,inf	NA,inf	NA,1.13391	0.000119652	0.000240775
2	chr12:50027228:C:T	50027228	NA,T	NA,C	NA,1	NA,-inf	NA,inf	NA,0.573589	0.000119528	0.000242796
2	chr12:51606969:C:T	51606969	NA,T	NA,C	NA,1	NA,-inf	NA,inf	NA,0.485003	0.000119501	0.00024441
2	chr12:51667451:C:G	51667451	G,NA	C,NA	1,NA	inf,NA	inf,NA	0.778414,NA	0.000119445	0.000244704
2	chr12:50916325:C:T	50916325	NA,T	NA,C	NA,1	NA,inf	NA,inf	NA,0.325259	0.000119346	0.000245247
2	chr12:51473700:A:C	51473700	NA,C	NA,A	NA,1	NA,inf	NA,inf	NA,0.452515	0.000119316	0.000244004
2	chr12:51298795:A:G	51298795	G,G	A,A	1,1	-inf,inf	inf,inf	1.40097,0.237073	0.000119206	0.000243322
2	chr12:50193941:C:T	50193941	NA,T	NA,C	NA,1	NA,-inf	NA,inf	NA,0.64455	0.000118945	0.000241761
2	chr12:50018852:A:T	50018852	T,T	A,A	1,1	-inf,inf	inf,inf	0.632303,1.92776	0.000118924	0.000234196
2	chr12:50521493:T:C	50521493	NA,C	NA,T	NA,1	NA,-inf	NA,inf	NA,0.00902585	0.000118892	0.000241483
2	chr12:51325005:T:C	51325005	NA,C	NA,T	NA,1	NA,-inf	NA,inf	NA,0.552612	0.000118578	0.000241668
2	chr12:50465223:T:C	50465223	NA,C	NA,T	NA,1	NA,-inf	NA,inf	NA,0.575562	0.000118533	0.0002414
2	chr12:50832251:C:T	50832251	NA,T	NA,C	NA,1	NA,inf	NA,inf	NA,0.123717	0.000118532	0.000240492
2	chr12:50349848:C:T	50349848	NA,T	NA,C	NA,1	NA,-inf	NA,inf	NA,0.573675	0.000118527	0.000241387
2	chr12:51370600:A:G	51370600	NA,G	NA,A	NA,1	NA,inf	NA,inf	NA,0.476232	0.000118494	0.000242564
2	chr12:50357458:C:T	50357458	NA,T	NA,C	NA,1	NA,-inf	NA,inf	NA,0.57496	0.000118414	0.00024115
2	chr12:50440161:G:A	50440161	A,NA	G,NA	1,NA	inf,NA	inf,NA	1.65082,NA	0.000118394	0.00024085
2	chr12:50528384:T:G	50528384	NA,G	NA,T	NA,1	NA,-inf	NA,inf	NA,0.581459	0.000118321	0.000241069
2	chr12:50122914:T:C	50122914	NA,C	NA,T	NA,1	NA,-inf	NA,inf	NA,0.637862	0.000118267	0.000240478
2	chr12:51249868:C:T	51249868	NA,T	NA,C	NA,1	NA,inf	NA,inf	NA,0.325165	0.000118089	0.000241475
2	chr12:51620736:C:T	51620736	T,NA	C,NA	1,NA	-inf,NA	inf,NA	0.599874,NA	0.000118039	0.0002415
2	chr12:50170757:T:G	50170757	NA,G	NA,T	NA,1	NA,-inf	NA,inf	NA,0.600831	0.000118034	0.000240446
2	chr12:51158057:T:C	51158057	NA,C	NA,T	NA,1	NA,inf	NA,inf	NA,0.363916	0.000118019	0.00024217
2	chr12:50944937:C:T	50944937	T,NA	C,NA	1,NA	-inf,NA	inf,NA	0.408767,NA	0.000118006	0.000241682
2	chr12:50761061:T:C	50761061	NA,C	NA,T	NA,1	NA,inf	NA,inf	NA,1.29517	0.000117951	0.000237231
2	chr12:51026349:C:T	51026349	T,NA	C,NA	1,NA	-inf,NA	inf,NA	1.09734,NA	0.000117933	0.000242386
2	chr12:50934780:G:A	50934780	NA,A	NA,G	NA,1	NA,inf	NA,inf	NA,0.749356	0.000117881	0.000239631
2	chr12:50012713:C:T	50012713	T,T	C,C	1,1	-inf,inf	inf,inf	0.713072,1.89646	0.000117879	0.000232001
2	chr12:50598167:T:C	50598167	NA,C	NA,T	NA,1	NA,-inf	NA,inf	NA,0.602124	0.000117828	0.000241954
2	chr12:51700186:A:C	51700186	NA,C	NA,A	NA,1	NA,inf	NA,inf	NA,0.443136	0.0001178	0.00024099
2	chr12:51058283:G:A	51058283	NA,A	NA,G	NA,1	NA,inf	NA,inf	NA,0.35458	0.000117733	0.0002413
2	chr12:51244447:A:G	51244447	NA,G	NA,A	NA,1	NA,inf	NA,inf	NA,0.362591	0.000117713	0.000239905
2	chr12:51263852:T:C	51263852	NA,C	NA,T	NA,1	NA,inf	NA,inf	NA,0.611279	0.000117455	0.0002393
2	chr12:50142807:A:G	50142807	NA,G	NA,A	NA,1	NA,-inf	NA,inf	NA,0.603912	0.000117447	0.000238907
2	chr12:50122642:C:A	50122642	NA,A	NA,C	NA,1	NA,-inf	NA,inf	NA,0.631909	0.00011743	0.000238789
2	chr12:50132007:A:C	50132007	NA,C	NA,A	NA,1	NA,inf	NA,inf	NA,0.471061	0.000117347	0.000241384
2	chr12:50961460:G:A	50961460	A,NA	G,NA	1,NA	-inf,NA	inf,NA	1.20564,NA	0.000117326	0.000239242
2	chr12:50143601:A:G	50143601	NA,G	NA,A	NA,1	NA,-inf	NA,inf	NA,0.586576	0.000117324	0.000239067
2	chr12:51303906:T:C	51303906	NA,C	NA,T	NA,1	NA,inf	NA,inf	NA,0.426029	0.000117121	0.000239745
2	chr12:51324922:C:T	51324922	T,NA	C,NA	1,NA	inf,NA	inf,NA	1.32466,NA	0.000116923	0.000238622
2	chr12:50748964:G:C	50748964	NA,C	NA,G	NA,1	NA,inf	NA,inf	NA,0.241249	0.000116896	0.000238034
2	chr12:50835180:C:T	50835180	NA,T	NA,C	NA,1	NA,inf	NA,inf	NA,0.165432	0.000116674	0.000236587
2	chr12:50735372:G:C	50735372	NA,C	NA,G	NA,1	NA,-inf	NA,inf	NA,0.602756	0.000116653	0.000236966
2	chr12:51482824:A:G	51482824	NA,G	NA,A	NA,1	NA,inf	NA,inf	NA,0.44277	0.000116644	0.000238517
2	chr12:51421257:G:A	51421257	NA,A	NA,G	NA,1	NA,inf	NA,inf	NA,0.473459	0.000116641	0.000241844
2	chr12:50720507:A:G	50720507	NA,G	NA,A	NA,1	NA,inf	NA,inf	NA,0.518527	0.000116546	0.000237139
2	chr12:50384317:C:T	50384317	NA,T	NA,C	NA,1	NA,-inf	NA,inf	NA,0.631292	0.000116517	0.00023676
2	chr12:51598824:CT:C	51598824	NA,C	NA,CT	NA,1	NA,inf	NA,inf	NA,0.475876	0.000116497	0.000238537
2	chr12:50698895:T:C	50698895	NA,C	NA,T	NA,1	NA,inf	NA,inf	NA,0.517973	0.000116393	0.000236835
2	chr12:50706395:A:G	50706395	NA,G	NA,A	NA,1	NA,inf	NA,inf	NA,0.517357	0.000116365	0.000236773
2	chr12:50713280:G:A	50713280	NA,A	NA,G	NA,1	NA,inf	NA,inf	NA,0.517046	0.000116323	0.000236687
2	chr12:50195410:C:T	50195410	NA,T	NA,C	NA,1	NA,-inf	NA,inf	NA,0.623849	0.000116312	0.000236462
2	chr12:51654395:C:T	51654395	NA,T	NA,C	NA,1	NA,inf	NA,inf	NA,0.427272	0.000116267	0.000237926
2	chr12:50713190:T:C	50713190	NA,C	NA,T	NA,1	NA,inf	NA,inf	NA,0.516458	0.000116231	0.000236502
2	chr12:50511158:C:G	50511158	NA,G	NA,C	NA,1	NA,-inf	NA,inf	NA,0.56608	0.000116192	0.00023676
2	chr12:50975046:C:T	50975046	NA,T	NA,C	NA,1	NA,inf	NA,inf	NA,0.351586	0.000116108	0.000238122
2	chr12:51289335:C:A	51289335	NA,A	NA,C	NA,1	NA,inf	NA,inf	NA,0.514406	0.000116102	0.000238284
2	chr12:50687462:T:A	50687462	A,NA	T,NA	1,NA	-inf,NA	inf,NA	0.215732,NA	0.000116097	0.000238351
2	chr12:50450019:C:T	50450019	NA,T	NA,C	NA,1	NA,-inf	NA,inf	NA,0.206499	0.000116066	0.000235234
2	chr12:51401002:G:C	51401002	NA,C	NA,G	NA,1	NA,inf	NA,inf	NA,0.386967	0.000115999	0.000237716
2	chr12:51259271:G:T	51259271	NA,T	NA,G	NA,1	NA,inf	NA,inf	NA,0.400911	0.000115971	0.000237164
2	chr12:50378433:G:A	50378433	NA,A	NA,G	NA,1	NA,-inf	NA,inf	NA,0.539077	0.000115963	0.000235327
2	chr12:50782416:C:T	50782416	T,NA	C,NA	1,NA	inf,NA	inf,NA	0.347759,NA	0.000115917	0.000235824
2	chr12:51409369:C:T	51409369	NA,T	NA,C	NA,1	NA,inf	NA,inf	NA,0.413016	0.000115837	0.000236998
2	chr12:51332446:TA:T	51332446	NA,T	NA,TA	NA,1	NA,-inf	NA,inf	NA,0.521986	0.000115829	0.000236896
2	chr12:51164336:C:T	51164336	NA,T	NA,C	NA,1	NA,-inf	NA,inf	NA,0.466248	0.000115745	0.00023587
2	chr12:51332448:G:C	51332448	NA,C	NA,G	NA,1	NA,-inf	NA,inf	NA,0.521077	0.000115694	0.00023662
2	chr12:51298552:T:A	51298552	A,A	T,T	1,1	-inf,inf	inf,inf	1.35003,0.32446	0.000115673	0.000236006
2	chr12:50112702:T:C	50112702	NA,C	NA,T	NA,1	NA,-inf	NA,inf	NA,0.546668	0.000115671	0.000236183
2	chr12:50128658:G:A	50128658	NA,A	NA,G	NA,1	NA,-inf	NA,inf	NA,0.634705	0.000115597	0.000235051
2	chr12:51449534:C:T	51449534	NA,T	NA,C	NA,1	NA,inf	NA,inf	NA,0.384838	0.000115486	0.000236275
2	chr12:51750398:G:A	51750398	NA,A	NA,G	NA,1	NA,inf	NA,inf	NA,0.397845	0.00011533	0.000235895
2	chr12:51666135:A:T	51666135	NA,T	NA,A	NA,1	NA,-inf	NA,inf	NA,0.471395	0.000115297	0.000235877
2	chr12:50845019:T:C	50845019	NA,C	NA,T	NA,1	NA,-inf	NA,inf	NA,0.513469	0.000115215	0.000235088
2	chr12:50021931:T:C	50021931	NA,C	NA,T	NA,1	NA,-inf	NA,inf	NA,0.545527	0.000115139	0.000233972
2	chr12:51167478:C:T	51167478	NA,T	NA,C	NA,1	NA,inf	NA,inf	NA,0.344501	0.000115096	0.000236017
2	chr12:50992556:C:T	50992556	NA,T	NA,C	NA,1	NA,inf	NA,inf	NA,0.345739	0.000115096	0.000236033
2	chr12:50218775:TAC:T	50218775	NA,T	NA,TAC	NA,1	NA,-inf	NA,inf	NA,0.0593886	0.000114949	0.000233347
2	chr12:50431976:G:A	50431976	NA,A	NA,G	NA,1	NA,-inf	NA,inf	NA,0.196992	0.000114928	0.000233146
2	chr12:51605700:C:T	51605700	NA,T	NA,C	NA,1	NA,inf	NA,inf	NA,0.477748	0.000114922	0.000234559
2	chr12:50881708:C:T	50881708	NA,T	NA,C	NA,1	NA,-inf	NA,inf	NA,0.470508	0.000114892	0.00023413
2	chr12:50708859:G:A	50708859	NA,A	NA,G	NA,1	NA,inf	NA,inf	NA,0.507729	0.000114865	0.000233731
2	chr12:50721855:C:A	50721855	NA,A	NA,C	NA,1	NA,inf	NA,inf	NA,0.507195	0.000114785	0.000233568
2	chr12:51182497:C:T	51182497	NA,T	NA,C	NA,1	NA,inf	NA,inf	NA,0.343529	0.000114777	0.000235364
2	chr12:51319646:A:G	51319646	G,G	A,A	1,1	-inf,inf	inf,inf	1.3866,0.267673	0.000114644	0.000233927
2	chr12:51561718:T:A	51561718	NA,A	NA,T	NA,1	NA,-inf	NA,inf	NA,0.473304	0.000114562	0.000234317
2	chr12:50587429:TG:T	50587429	T,NA	TG,NA	1,NA	inf,NA	inf,NA	0.466739,NA	0.000114446	0.000233348
2	chr12:50402275:A:G	50402275	G,NA	A,NA	1,NA	inf,NA	inf,NA	0.471718,NA	0.000114213	0.000232852
2	chr12:51297365:A:G	51297365	G,G	A,A	1,1	-inf,-inf	inf,inf	0.865411,0.000518679	0.000114188	0.000231556
2	chr12:50193322:G:A	50193322	NA,A	NA,G	NA,1	NA,-inf	NA,inf	NA,0.486888	0.000114086	0.00023281
2	chr12:51006903:AATTTT:A	51006903	A,A	AATTTT,AATTTT	1,1	-inf,-inf	inf,inf	1.73456,1.06428	0.000114066	0.000231982
2	chr12:50893364:A:G	50893364	NA,G	NA,A	NA,1	NA,-inf	NA,inf	NA,0.560446	0.000113951	0.000232198
2	chr12:51441958:A:C	51441958	NA,C	NA,A	NA,1	NA,inf	NA,inf	NA,0.375354	0.000113942	0.000233103
2	chr12:50009353:A:T	50009353	NA,T	NA,A	NA,1	NA,inf	NA,inf	NA,0.497927	0.000113903	0.000233387
2	chr12:51148419:G:A	51148419	NA,A	NA,G	NA,1	NA,-inf	NA,inf	NA,0.603879	0.000113899	0.000232574
2	chr12:50373840:A:G	50373840	NA,G	NA,A	NA,1	NA,-inf	NA,inf	NA,0.116647	0.000113895	0.000232832
2	chr12:51169276:G:A	51169276	NA,A	NA,G	NA,1	NA,inf	NA,inf	NA,0.336225	0.000113606	0.000232954
2	chr12:50831878:A:G	50831878	NA,G	NA,A	NA,1	NA,inf	NA,inf	NA,0.102194	0.000113557	0.000230486
2	chr12:51175272:G:T	51175272	NA,T	NA,G	NA,1	NA,inf	NA,inf	NA,0.335736	0.000113513	0.000232761
2	chr12:51625622:C:T	51625622	T,NA	C,NA	1,NA	-inf,NA	inf,NA	0.714893,NA	0.000113464	0.000231918
2	chr12:51331017:G:A	51331017	NA,A	NA,G	NA,1	NA,-inf	NA,inf	NA,0.506451	0.000113429	0.000231986
2	chr12:51153234:G:A	51153234	A,NA	G,NA	1,NA	inf,NA	inf,NA	1.94814,NA	0.000113395	0.000230925
2	chr12:50060574:G:A	50060574	A,A	G,G	1,1	-inf,inf	inf,inf	0.903354,0.174104	0.000113376	0.00023111
2	chr12:50145806:C:T	50145806	T,NA	C,NA	1,NA	inf,NA	inf,NA	0.357411,NA	0.000113362	0.000230691
2	chr12:50741347:G:A	50741347	NA,A	NA,G	NA,1	NA,inf	NA,inf	NA,0.495749	0.000113197	0.000230363
2	chr12:50122665:G:A	50122665	NA,A	NA,G	NA,1	NA,-inf	NA,inf	NA,0.529497	0.000113193	0.000231135
2	chr12:51161010:C:T	51161010	NA,T	NA,C	NA,1	NA,inf	NA,inf	NA,0.333735	0.000113138	0.000231988
2	chr12:51014714:G:A	51014714	NA,A	NA,G	NA,1	NA,inf	NA,inf	NA,0.376285	0.000113128	0.000232008
2	chr12:51351906:T:C	51351906	NA,C	NA,T	NA,1	NA,inf	NA,inf	NA,0.442545	0.000113121	0.000230695
2	chr12:50448109:C:T	50448109	NA,T	NA,C	NA,1	NA,-inf	NA,inf	NA,0.187914	0.000113107	0.000229492
2	chr12:50216538:T:C	50216538	C,C	T,T	1,1	-inf,inf	inf,inf	3.63803,0.968581	0.000113083	0.000206389
2	chr12:50511500:C:T	50511500	NA,T	NA,C	NA,1	NA,inf	NA,inf	NA,1.09653	0.000113071	0.000227859
2	chr12:51154318:T:C	51154318	NA,C	NA,T	NA,1	NA,inf	NA,inf	NA,0.336585	0.000113017	0.000231875
2	chr12:51390021:C:G	51390021	G,NA	C,NA	1,NA	inf,NA	inf,NA	0.590646,NA	0.000112931	0.00023072
2	chr12:50900403:C:T	50900403	NA,T	NA,C	NA,1	NA,-inf	NA,inf	NA,0.550269	0.000112888	0.000230053
2	chr12:50487339:AAC:A	50487339	NA,A	NA,AAC	NA,1	NA,inf	NA,inf	NA,0.493192	0.000112882	0.000229732
2	chr12:51315667:C:T	51315667	NA,T	NA,C	NA,1	NA,inf	NA,inf	NA,0.31527	0.000112843	0.000229761
2	chr12:50305257:T:C	50305257	NA,C	NA,T	NA,1	NA,inf	NA,inf	NA,0.563005	0.000112763	0.000226474
2	chr12:50574547:T:C	50574547	C,C	T,T	1,1	-inf,-inf	inf,inf	3.53971,0.47631	0.000112719	0.000223395
2	chr12:51638225:ATGT:A	51638225	NA,A	NA,ATGT	NA,1	NA,-inf	NA,inf	NA,0.458917	0.000112707	0.000230678
2	chr12:51296878:T:G	51296878	G,NA	T,NA	1,NA	inf,NA	inf,NA	1.30845,NA	0.000112665	0.000229899
2	chr12:51245518:C:T	51245518	NA,T	NA,C	NA,1	NA,inf	NA,inf	NA,0.333913	0.00011262	0.000229569
2	chr12:51211108:A:G	51211108	NA,G	NA,A	NA,1	NA,inf	NA,inf	NA,0.36045	0.000112585	0.00022943
2	chr12:50444794:A:G	50444794	NA,G	NA,A	NA,1	NA,-inf	NA,inf	NA,0.184025	0.000112359	0.00022799
2	chr12:51658524:G:A	51658524	NA,A	NA,G	NA,1	NA,-inf	NA,inf	NA,0.442566	0.000112335	0.000229902
2	chr12:51436321:A:G	51436321	NA,G	NA,A	NA,1	NA,inf	NA,inf	NA,0.364862	0.000112297	0.000229738
2	chr12:51625752:G:T	51625752	NA,T	NA,G	NA,1	NA,inf	NA,inf	NA,0.446574	0.000112259	0.000229847
2	chr12:50447928:C:T	50447928	NA,T	NA,C	NA,1	NA,-inf	NA,inf	NA,0.183092	0.000112231	0.000227732
2	chr12:51692150:G:A	51692150	NA,A	NA,G	NA,1	NA,-inf	NA,inf	NA,0.454742	0.000112082	0.000229338
2	chr12:51545284:C:T	51545284	T,NA	C,NA	1,NA	-inf,NA	inf,NA	0.53225,NA	0.00011196	0.000229142
2	chr12:51151637:C:T	51151637	NA,T	NA,C	NA,1	NA,-inf	NA,inf	NA,0.589694	0.000111957	0.000228619
2	chr12:51128299:A:T	51128299	NA,T	NA,A	NA,1	NA,-inf	NA,inf	NA,0.507409	0.00011193	0.000228518
2	chr12:51666046:A:T	51666046	T,NA	A,NA	1,NA	inf,NA	inf,NA	0.731273,NA	0.00011193	0.000229246
2	chr12:50946211:A:T	50946211	NA,T	NA,A	NA,1	NA,inf	NA,inf	NA,0.336736	0.000111881	0.000229334
2	chr12:50366455:A:T	50366455	NA,T	NA,A	NA,1	NA,-inf	NA,inf	NA,0.556605	0.00011188	0.000224745
2	chr12:50763474:G:A	50763474	NA,A	NA,G	NA,1	NA,-inf	NA,inf	NA,0.6189	0.000111878	0.000227348
2	chr12:50433869:A:G	50433869	NA,G	NA,A	NA,1	NA,-inf	NA,inf	NA,0.181548	0.000111877	0.000227021
2	chr12:50405615:A:G	50405615	NA,G	NA,A	NA,1	NA,-inf	NA,inf	NA,0.179085	0.000111835	0.000226962
2	chr12:51151408:C:T	51151408	NA,T	NA,C	NA,1	NA,inf	NA,inf	NA,0.794876	0.000111821	0.000229713
2	chr12:50175137:G:A	50175137	NA,A	NA,G	NA,1	NA,-inf	NA,inf	NA,0.803339	0.000111769	0.000224449
2	chr12:51418651:T:G	51418651	NA,G	NA,T	NA,1	NA,inf	NA,inf	NA,0.440858	0.000111746	0.000231518
2	chr12:51411906:A:G	51411906	G,NA	A,NA	1,NA	-inf,NA	inf,NA	0.724142,NA	0.000111736	0.000228738
2	chr12:51354542:G:A	51354542	A,A	G,G	1,1	-inf,inf	inf,inf	0.631762,0.239318	0.000111713	0.000227707
2	chr12:50500468:A:G	50500468	NA,G	NA,A	NA,1	NA,inf	NA,inf	NA,0.0154096	0.000111679	0.00022689
2	chr12:50232952:A:G	50232952	NA,G	NA,A	NA,1	NA,inf	NA,inf	NA,0.326986	0.000111531	0.000229034
2	chr12:50511846:G:A	50511846	NA,A	NA,G	NA,1	NA,-inf	NA,inf	NA,0.534566	0.00011149	0.000227215
2	chr12:51437438:A:G	51437438	NA,G	NA,A	NA,1	NA,inf	NA,inf	NA,0.35865	0.000111464	0.000228026
2	chr12:50393203:T:C	50393203	NA,C	NA,T	NA,1	NA,-inf	NA,inf	NA,0.510999	0.000111458	0.000227419
2	chr12:50293434:A:G	50293434	NA,G	NA,A	NA,1	NA,-inf	NA,inf	NA,0.539945	0.00011143	0.000227121
2	chr12:50167460:G:A	50167460	NA,A	NA,G	NA,1	NA,-inf	NA,inf	NA,0.527016	0.000111408	0.000226722
2	chr12:50370790:T:C	50370790	NA,C	NA,T	NA,1	NA,-inf	NA,inf	NA,0.549127	0.000111373	0.000226679
2	chr12:51314199:C:T	51314199	NA,T	NA,C	NA,1	NA,inf	NA,inf	NA,0.34	0.000111368	0.000228552
2	chr12:50038386:G:A	50038386	NA,A	NA,G	NA,1	NA,-inf	NA,inf	NA,0.519266	0.000111368	0.000226593
2	chr12:51166550:A:G	51166550	NA,G	NA,A	NA,1	NA,inf	NA,inf	NA,0.322606	0.000111356	0.000228325
2	chr12:51310187:G:A	51310187	NA,A	NA,G	NA,1	NA,inf	NA,inf	NA,0.33993	0.000111332	0.000228474
2	chr12:50903398:C:T	50903398	T,NA	C,NA	1,NA	inf,NA	inf,NA	1.89919,NA	0.000111306	0.000226689
2	chr12:50355444:T:G	50355444	NA,G	NA,T	NA,1	NA,inf	NA,inf	NA,0.660769	0.00011121	0.000226372
2	chr12:51650048:A:G	51650048	G,NA	A,NA	1,NA	-inf,NA	inf,NA	0.635249,NA	0.000111197	0.000227499
2	chr12:51665111:T:C	51665111	NA,C	NA,T	NA,1	NA,-inf	NA,inf	NA,0.442335	0.000111175	0.000227501
2	chr12:51212083:GT:G	51212083	NA,G	NA,GT	NA,1	NA,inf	NA,inf	NA,0.410259	0.000111157	0.000227366
2	chr12:51588566:T:C	51588566	NA,C	NA,T	NA,1	NA,inf	NA,inf	NA,0.442765	0.000111146	0.000227709
2	chr12:50393498:T:C	50393498	NA,C	NA,T	NA,1	NA,-inf	NA,inf	NA,0.651113	0.000111137	0.000223163
2	chr12:50318319:C:T	50318319	T,T	C,C	1,1	inf,inf	inf,inf	0.619536,1.12662	0.000111137	0.000224235
2	chr12:50948739:G:A	50948739	NA,A	NA,G	NA,1	NA,inf	NA,inf	NA,0.330364	0.000111119	0.000227757
2	chr12:51278744:A:T	51278744	T,T	A,A	1,1	inf,-inf	inf,inf	1.27451,0.555147	0.000111091	0.000227744
2	chr12:50560312:G:A	50560312	NA,A	NA,G	NA,1	NA,-inf	NA,inf	NA,0.537104	0.000111035	0.000226166
2	chr12:50130486:G:T	50130486	NA,T	NA,G	NA,1	NA,-inf	NA,inf	NA,0.514062	0.000110992	0.000226661
2	chr12:50350311:G:A	50350311	NA,A	NA,G	NA,1	NA,inf	NA,inf	NA,0.658951	0.000110986	0.000225923
2	chr12:50368337:C:T	50368337	NA,T	NA,C	NA,1	NA,inf	NA,inf	NA,0.659171	0.000110963	0.000225874
2	chr12:51117393:C:A	51117393	NA,A	NA,C	NA,1	NA,inf	NA,inf	NA,0.321343	0.000110944	0.0002275
2	chr12:50357132:A:G	50357132	NA,G	NA,A	NA,1	NA,inf	NA,inf	NA,0.658557	0.000110939	0.000225825
2	chr12:50543885:A:G	50543885	NA,G	NA,A	NA,1	NA,-inf	NA,inf	NA,0.551548	0.000110931	0.00022779
2	chr12:51256841:T:C	51256841	NA,C	NA,T	NA,1	NA,-inf	NA,inf	NA,0.44935	0.000110862	0.000226549
2	chr12:50358168:A:T	50358168	NA,T	NA,A	NA,1	NA,-inf	NA,inf	NA,0.545998	0.000110805	0.000222658
2	chr12:50496024:T:C	50496024	NA,C	NA,T	NA,1	NA,-inf	NA,inf	NA,0.594652	0.000110805	0.000225271
2	chr12:50045563:G:A	50045563	NA,A	NA,G	NA,1	NA,-inf	NA,inf	NA,0.180554	0.00011078	0.000225595
2	chr12:50430151:AG:A	50430151	NA,A	NA,AG	NA,1	NA,-inf	NA,inf	NA,0.175872	0.000110772	0.000224805
2	chr12:51498850:A:C	51498850	NA,C	NA,A	NA,1	NA,-inf	NA,inf	NA,0.48529	0.000110772	0.00022677
2	chr12:50145011:G:A	50145011	NA,A	NA,G	NA,1	NA,-inf	NA,inf	NA,0.535017	0.000110722	0.000225347
2	chr12:50465037:C:T	50465037	NA,T	NA,C	NA,1	NA,-inf	NA,inf	NA,0.175917	0.00011069	0.000224629
2	chr12:51034549:AGT:A	51034549	NA,A	NA,AGT	NA,1	NA,inf	NA,inf	NA,0.700597	0.000110684	0.00022614
2	chr12:50033374:T:C	50033374	NA,C	NA,T	NA,1	NA,inf	NA,inf	NA,0.478087	0.000110682	0.000226782
2	chr12:50576874:T:A	50576874	NA,A	NA,T	NA,1	NA,-inf	NA,inf	NA,0.588828	0.000110672	0.000224895
2	chr12:51135071:C:T	51135071	NA,T	NA,C	NA,1	NA,inf	NA,inf	NA,0.763659	0.000110621	0.000227581
2	chr12:50662788:A:G	50662788	NA,G	NA,A	NA,1	NA,inf	NA,inf	NA,0.478547	0.000110614	0.000225175
2	chr12:51299331:C:T	51299331	NA,T	NA,C	NA,1	NA,inf	NA,inf	NA,0.3352	0.000110585	0.00022694
2	chr12:51304107:T:A	51304107	A,A	T,T	1,1	-inf,inf	inf,inf	1.07941,0.562126	0.000110475	0.000224935
2	chr12:51273788:C:G	51273788	NA,G	NA,C	NA,1	NA,inf	NA,inf	NA,0.417347	0.000110431	0.000226279
2	chr12:51329954:C:T	51329954	NA,T	NA,C	NA,1	NA,-inf	NA,inf	NA,0.484085	0.00011041	0.00022581
2	chr12:51766193:A:G	51766193	G,NA	A,NA	1,NA	-inf,NA	inf,NA	0.802105,NA	0.000110359	0.000225683
2	chr12:51641640:C:T	51641640	T,NA	C,NA	1,NA	-inf,NA	inf,NA	0.639219,NA	0.000110312	0.000225668
2	chr12:50950513:T:G	50950513	NA,G	NA,T	NA,1	NA,-inf	NA,inf	NA,0.466176	0.000110297	0.000225584
2	chr12:51151519:C:T	51151519	NA,T	NA,C	NA,1	NA,inf	NA,inf	NA,0.780595	0.000110206	0.000226378
2	chr12:51251898:C:T	51251898	NA,T	NA,C	NA,1	NA,inf	NA,inf	NA,0.36507	0.000110175	0.000225217
2	chr12:50446706:C:T	50446706	T,T	C,C	1,1	-inf,-inf	inf,inf	3.31721,0.488445	0.000110153	0.000218389
2	chr12:50116186:A:G	50116186	NA,G	NA,A	NA,1	NA,-inf	NA,inf	NA,0.508319	0.000110108	0.000224852
2	chr12:51150193:G:A	51150193	NA,A	NA,G	NA,1	NA,-inf	NA,inf	NA,0.579117	0.000110098	0.000225059
2	chr12:50133144:T:C	50133144	NA,C	NA,T	NA,1	NA,-inf	NA,inf	NA,0.506105	0.000110097	0.000224844
2	chr12:50373447:C:A	50373447	NA,A	NA,C	NA,1	NA,inf	NA,inf	NA,0.657343	0.000109994	0.000225399
2	chr12:50454027:A:G	50454027	NA,G	NA,A	NA,1	NA,-inf	NA,inf	NA,0.178833	0.00010995	0.000223081
2	chr12:50719990:G:A	50719990	A,NA	G,NA	1,NA	inf,NA	inf,NA	0.386469,NA	0.000109772	0.000223542
2	chr12:50218671:C:T	50218671	NA,T	NA,C	NA,1	NA,inf	NA,inf	NA,0.616047	0.000109743	0.000224913
2	chr12:51588962:CAGG:C	51588962	NA,C	NA,CAGG	NA,1	NA,inf	NA,inf	NA,0.432114	0.000109607	0.00022455
2	chr12:51255211:T:C	51255211	NA,C	NA,T	NA,1	NA,inf	NA,inf	NA,0.284172	0.000109578	0.000224719
2	chr12:50747626:T:C	50747626	NA,C	NA,T	NA,1	NA,-inf	NA,inf	NA,0.57847	0.000109561	0.000222646
2	chr12:51521154:C:T	51521154	NA,T	NA,C	NA,1	NA,inf	NA,inf	NA,0.392136	0.00010955	0.000224021
2	chr12:50766554:T:G	50766554	NA,G	NA,T	NA,1	NA,inf	NA,inf	NA,1.04224	0.000109366	0.000220486
2	chr12:51571316:G:A	51571316	NA,A	NA,G	NA,1	NA,-inf	NA,inf	NA,0.428532	0.000109321	0.000223716
2	chr12:51720216:A:G	51720216	NA,G	NA,A	NA,1	NA,-inf	NA,inf	NA,0.414436	0.000109182	0.000223481
2	chr12:51574966:G:A	51574966	NA,A	NA,G	NA,1	NA,-inf	NA,inf	NA,0.427316	0.000109138	0.000223342
2	chr12:51278745:C:T	51278745	T,T	C,C	1,1	inf,-inf	inf,inf	1.2566,0.561811	0.000109126	0.000223712
2	chr12:50173433:A:C	50173433	C,NA	A,NA	1,NA	inf,NA	inf,NA	1.9429,NA	0.000109116	0.000222161
2	chr12:50212564:G:C	50212564	C,NA	G,NA	1,NA	inf,NA	inf,NA	0.462515,NA	0.000109078	0.000222412
2	chr12:50960407:G:C	50960407	NA,C	NA,G	NA,1	NA,inf	NA,inf	NA,0.309101	0.00010901	0.000223506
2	chr12:50038713:C:T	50038713	NA,T	NA,C	NA,1	NA,-inf	NA,inf	NA,0.500442	0.000109007	0.000221824
2	chr12:50200522:C:T	50200522	NA,T	NA,C	NA,1	NA,-inf	NA,inf	NA,0.523922	0.000109006	0.000221888
2	chr12:51147283:T:C	51147283	NA,C	NA,T	NA,1	NA,inf	NA,inf	NA,0.595693	0.000108994	0.000222613
2	chr12:51236249:G:A	51236249	NA,A	NA,G	NA,1	NA,inf	NA,inf	NA,0.404371	0.000108943	0.000222679
2	chr12:50775325:T:G	50775325	NA,G	NA,T	NA,1	NA,inf	NA,inf	NA,1.18354	0.000108918	0.000219472
2	chr12:50235127:T:C	50235127	C,C	T,T	1,1	-inf,inf	inf,inf	3.51108,0.99535	0.000108766	0.000198593
2	chr12:50958692:AAATGCAGGGATT:A	50958692	NA,A	NA,AAATGCAGGGATT	NA,1	NA,-inf	NA,inf	NA,0.478604	0.000108754	0.000221877
2	chr12:51193520:A:G	51193520	NA,G	NA,A	NA,1	NA,inf	NA,inf	NA,0.402418	0.000108751	0.000222797
2	chr12:50893533:C:T	50893533	NA,T	NA,C	NA,1	NA,-inf	NA,inf	NA,0.518581	0.000108709	0.000221573
2	chr12:50171620:C:T	50171620	NA,T	NA,C	NA,1	NA,inf	NA,inf	NA,0.377741	0.000108678	0.000220333
2	chr12:50023452:G:C	50023452	NA,C	NA,G	NA,1	NA,inf	NA,inf	NA,0.459752	0.000108669	0.000222642
2	chr12:50013293:A:G	50013293	NA,G	NA,A	NA,1	NA,inf	NA,inf	NA,0.45975	0.000108668	0.00022264
2	chr12:50036793:G:A	50036793	NA,A	NA,G	NA,1	NA,-inf	NA,inf	NA,0.493243	0.000108616	0.000221068
2	chr12:50999539:G:A	50999539	NA,A	NA,G	NA,1	NA,-inf	NA,inf	NA,0.593493	0.000108604	0.00022542
2	chr12:51384823:T:C	51384823	C,C	T,T	1,1	-inf,-inf	inf,inf	0.045645,1.51047	0.000108585	0.000221577
2	chr12:51034849:C:T	51034849	NA,T	NA,C	NA,1	NA,-inf	NA,inf	NA,0.0929564	0.000108576	0.000221233
2	chr12:51309360:T:C	51309360	NA,C	NA,T	NA,1	NA,inf	NA,inf	NA,0.538782	0.000108515	0.00022262
2	chr12:50526253:G:A	50526253	NA,A	NA,G	NA,1	NA,inf	NA,inf	NA,0.0286305	0.00010845	0.000220394
2	chr12:51245230:A:G	51245230	NA,G	NA,A	NA,1	NA,inf	NA,inf	NA,0.358215	0.000108426	0.000221866
2	chr12:50420782:G:A	50420782	NA,A	NA,G	NA,1	NA,-inf	NA,inf	NA,0.16167	0.000108424	0.00022011
2	chr12:50515859:C:T	50515859	T,NA	C,NA	1,NA	-inf,NA	inf,NA	1.03628,NA	0.000108395	0.000220102
2	chr12:51163287:C:G	51163287	NA,G	NA,C	NA,1	NA,-inf	NA,inf	NA,0.376136	0.000108252	0.000220802
2	chr12:51252811:C:T	51252811	NA,T	NA,C	NA,1	NA,inf	NA,inf	NA,0.353378	0.000108207	0.000221192
2	chr12:50205246:T:C	50205246	NA,C	NA,T	NA,1	NA,-inf	NA,inf	NA,0.517601	0.000108195	0.00022025
2	chr12:50432052:C:A	50432052	NA,A	NA,C	NA,1	NA,-inf	NA,inf	NA,0.523242	0.000108174	0.000220276
2	chr12:50829517:A:G	50829517	NA,G	NA,A	NA,1	NA,-inf	NA,inf	NA,0.520804	0.000108022	0.000220547
2	chr12:50371007:A:G	50371007	NA,G	NA,A	NA,1	NA,inf	NA,inf	NA,0.634052	0.000107972	0.000219829
2	chr12:50343655:G:A	50343655	NA,A	NA,G	NA,1	NA,-inf	NA,inf	NA,0.521211	0.000107941	0.000219752
2	chr12:51286002:C:T	51286002	NA,T	NA,C	NA,1	NA,-inf	NA,inf	NA,0.459587	0.000107937	0.000220395
2	chr12:50844081:T:C	50844081	NA,C	NA,T	NA,1	NA,-inf	NA,inf	NA,0.461647	0.000107922	0.000220262
2	chr12:51618010:C:T	51618010	NA,T	NA,C	NA,1	NA,-inf	NA,inf	NA,0.401896	0.000107917	0.000220761
2	chr12:50924640:C:G	50924640	G,NA	C,NA	1,NA	-inf,NA	inf,NA	1.10334,NA	0.000107903	0.00021873
2	chr12:51610409:C:T	51610409	T,NA	C,NA	1,NA	inf,NA	inf,NA	0.842916,NA	0.000107873	0.000220631
2	chr12:51632281:C:T	51632281	NA,T	NA,C	NA,1	NA,-inf	NA,inf	NA,0.422997	0.000107735	0.000220498
2	chr12:51180182:T:C	51180182	NA,C	NA,T	NA,1	NA,inf	NA,inf	NA,0.299097	0.000107695	0.000220797
2	chr12:50145483:T:G	50145483	NA,G	NA,T	NA,1	NA,-inf	NA,inf	NA,0.511472	0.000107675	0.000219196
2	chr12:50368366:T:C	50368366	NA,C	NA,T	NA,1	NA,inf	NA,inf	NA,0.630219	0.000107547	0.000218971
2	chr12:50832372:G:A	50832372	NA,A	NA,G	NA,1	NA,-inf	NA,inf	NA,0.660819	0.000107534	0.000219682
2	chr12:51574004:A:G	51574004	NA,G	NA,A	NA,1	NA,inf	NA,inf	NA,0.415943	0.000107465	0.000220163
2	chr12:50232275:T:C	50232275	NA,C	NA,T	NA,1	NA,inf	NA,inf	NA,0.603725	0.00010744	0.000220239
2	chr12:50622210:T:G	50622210	NA,G	NA,T	NA,1	NA,-inf	NA,inf	NA,0.467145	0.000107393	0.0002193
2	chr12:51177283:GT:G	51177283	NA,G	NA,GT	NA,1	NA,inf	NA,inf	NA,0.325566	0.000107373	0.00021971
2	chr12:50037457:T:C	50037457	NA,C	NA,T	NA,1	NA,-inf	NA,inf	NA,0.488302	0.000107365	0.000218507
2	chr12:51258606:A:G	51258606	NA,G	NA,A	NA,1	NA,-inf	NA,inf	NA,0.242195	0.000107356	0.000219999
2	chr12:51320641:T:A	51320641	NA,A	NA,T	NA,1	NA,inf	NA,inf	NA,0.298268	0.000107296	0.000218256
2	chr12:51135440:A:AG	51135440	AG,NA	A,NA	1,NA	inf,NA	inf,NA	0.534989,NA	0.000107295	0.000219296
2	chr12:50168310:T:C	50168310	NA,C	NA,T	NA,1	NA,-inf	NA,inf	NA,0.509972	0.000107247	0.000218691
2	chr12:51697354:G:T	51697354	NA,T	NA,G	NA,1	NA,-inf	NA,inf	NA,0.391694	0.000107216	0.00021955
2	chr12:50847901:AT:A	50847901	NA,A	NA,AT	NA,1	NA,inf	NA,inf	NA,0.321137	0.000107131	0.000218294
2	chr12:50509139:GCT:G	50509139	NA,G	NA,GCT	NA,1	NA,inf	NA,inf	NA,1.03548	0.00010712	0.000216115
2	chr12:50254787:C:T	50254787	NA,T	NA,C	NA,1	NA,-inf	NA,inf	NA,0.505318	0.000107101	0.000218351
2	chr12:50373462:G:A	50373462	NA,A	NA,G	NA,1	NA,-inf	NA,inf	NA,0.583085	0.000107077	0.000215069
2	chr12:51128286:G:A	51128286	NA,A	NA,G	NA,1	NA,inf	NA,inf	NA,0.296707	0.000107066	0.000219515
2	chr12:50174017:A:T	50174017	NA,T	NA,A	NA,1	NA,inf	NA,inf	NA,0.424974	0.000107051	0.000217482
2	chr12:50438283:G:C	50438283	NA,C	NA,G	NA,1	NA,-inf	NA,inf	NA,0.499921	0.000107019	0.000217908
2	chr12:50053616:A:C	50053616	NA,C	NA,A	NA,1	NA,-inf	NA,inf	NA,0.241166	0.000106968	0.000217663
2	chr12:50378097:TG:T	50378097	NA,T	NA,TG	NA,1	NA,-inf	NA,inf	NA,0.554796	0.000106967	0.000217524
2	chr12:51356771:TTAAAA:T	51356771	T,T	TTAAAA,TTAAAA	1,1	inf,-inf	inf,inf	1.71149,0.78756	0.00010693	0.000218067
2	chr12:51193597:A:T	51193597	NA,T	NA,A	NA,1	NA,inf	NA,inf	NA,0.317702	0.000106889	0.000217839
2	chr12:50496518:G:A	50496518	NA,A	NA,G	NA,1	NA,inf	NA,inf	NA,0.994792	0.000106879	0.000215755
2	chr12:50404606:G:A	50404606	NA,A	NA,G	NA,1	NA,-inf	NA,inf	NA,0.506625	0.000106864	0.000217524
2	chr12:51547995:A:G	51547995	NA,G	NA,A	NA,1	NA,-inf	NA,inf	NA,0.434169	0.000106852	0.000218895
2	chr12:50692072:T:A	50692072	NA,A	NA,T	NA,1	NA,-inf	NA,inf	NA,0.450681	0.000106811	0.000218143
2	chr12:51688192:AT:A	51688192	A,NA	AT,NA	1,NA	-inf,NA	inf,NA	0.611417,NA	0.000106789	0.000218484
2	chr12:50124258:AC:A	50124258	A,NA	AC,NA	1,NA	inf,NA	inf,NA	1.88228,NA	0.0001067	0.000217261
2	chr12:50708339:C:T	50708339	NA,T	NA,C	NA,1	NA,inf	NA,inf	NA,0.03747	0.000106635	0.000216761
2	chr12:51218581:C:T	51218581	T,NA	C,NA	1,NA	inf,NA	inf,NA	1.35297,NA	0.000106551	0.000217518
2	chr12:50532420:T:C	50532420	NA,C	NA,T	NA,1	NA,inf	NA,inf	NA,1.02946	0.000106434	0.000214761
2	chr12:50399063:T:C	50399063	NA,C	NA,T	NA,1	NA,-inf	NA,inf	NA,0.152351	0.00010643	0.0002161
2	chr12:50831803:G:A	50831803	NA,A	NA,G	NA,1	NA,-inf	NA,inf	NA,0.507815	0.000106422	0.000217299
2	chr12:51294076:A:G	51294076	G,G	A,A	1,1	inf,inf	inf,inf	1.17446,0.531918	0.00010637	0.000217917
2	chr12:51075014:G:A	51075014	NA,A	NA,G	NA,1	NA,inf	NA,inf	NA,0.287887	0.000106363	0.000218119
2	chr12:50064122:G:A	50064122	A,A	G,G	1,1	-inf,inf	inf,inf	0.482801,0.928311	0.000106352	0.00021408
2	chr12:50493344:C:A	50493344	A,NA	C,NA	1,NA	inf,NA	inf,NA	0.139311,NA	0.000106342	0.000219517
2	chr12:50054774:C:T	50054774	NA,T	NA,C	NA,1	NA,-inf	NA,inf	NA,0.233915	0.000106323	0.000216407
2	chr12:50834488:G:A	50834488	NA,A	NA,G	NA,1	NA,-inf	NA,inf	NA,0.506963	0.000106322	0.000217094
2	chr12:50834429:C:G	50834429	NA,G	NA,C	NA,1	NA,inf	NA,inf	NA,0.435392	0.000106272	0.000216823
2	chr12:50531291:G:A	50531291	NA,A	NA,G	NA,1	NA,inf	NA,inf	NA,1.02682	0.000106231	0.000214359
2	chr12:51256657:T:C	51256657	NA,C	NA,T	NA,1	NA,-inf	NA,inf	NA,0.520747	0.000106152	0.000217196
2	chr12:50037047:G:A	50037047	NA,A	NA,G	NA,1	NA,-inf	NA,inf	NA,0.478862	0.000106133	0.00021602
2	chr12:50836763:G:A	50836763	NA,A	NA,G	NA,1	NA,-inf	NA,inf	NA,0.505792	0.000106124	0.000216691
2	chr12:50497777:C:T	50497777	NA,T	NA,C	NA,1	NA,inf	NA,inf	NA,0.0394416	0.000106033	0.000215531
2	chr12:51104769:C:T	51104769	NA,T	NA,C	NA,1	NA,-inf	NA,inf	NA,0.2864	0.000105845	0.000216519
2	chr12:50485480:C:T	50485480	NA,T	NA,C	NA,1	NA,inf	NA,inf	NA,0.778038	0.000105822	0.000214878
2	chr12:50510520:A:G	50510520	NA,G	NA,A	NA,1	NA,inf	NA,inf	NA,1.02281	0.000105815	0.000213538
2	chr12:50106736:C:T	50106736	NA,T	NA,C	NA,1	NA,-inf	NA,inf	NA,0.469618	0.000105808	0.0002162
2	chr12:50131485:G:A	50131485	NA,A	NA,G	NA,1	NA,-inf	NA,inf	NA,0.474296	0.000105782	0.000216074
2	chr12:50650124:C:T	50650124	NA,T	NA,C	NA,1	NA,-inf	NA,inf	NA,0.548746	0.000105775	0.000215021
2	chr12:51260462:C:T	51260462	NA,T	NA,C	NA,1	NA,inf	NA,inf	NA,0.50882	0.000105654	0.000215436
2	chr12:51044374:T:C	51044374	NA,C	NA,T	NA,1	NA,inf	NA,inf	NA,0.413783	0.000105605	0.000215903
2	chr12:51012777:G:A	51012777	NA,A	NA,G	NA,1	NA,-inf	NA,inf	NA,0.477991	0.000105596	0.000215407
2	chr12:50928703:A:T	50928703	NA,T	NA,A	NA,1	NA,inf	NA,inf	NA,0.300933	0.000105577	0.000216348
2	chr12:50386256:C:T	50386256	NA,T	NA,C	NA,1	NA,-inf	NA,inf	NA,0.542358	0.000105531	0.000214633
2	chr12:51193611:T:C	51193611	NA,C	NA,T	NA,1	NA,inf	NA,inf	NA,0.295943	0.000105484	0.000216404
2	chr12:50763512:G:A	50763512	NA,A	NA,G	NA,1	NA,-inf	NA,inf	NA,0.558159	0.00010544	0.000214425
2	chr12:50994723:A:G	50994723	NA,G	NA,A	NA,1	NA,-inf	NA,inf	NA,0.077006	0.000105363	0.00021473
2	chr12:51200162:A:G	51200162	NA,G	NA,A	NA,1	NA,inf	NA,inf	NA,0.244033	0.000105343	0.000215437
2	chr12:51721309:G:A	51721309	NA,A	NA,G	NA,1	NA,inf	NA,inf	NA,0.359965	0.000105328	0.000215215
2	chr12:50300098:C:T	50300098	NA,T	NA,C	NA,1	NA,-inf	NA,inf	NA,0.49072	0.000105327	0.00021475
2	chr12:51738524:G:A	51738524	NA,A	NA,G	NA,1	NA,inf	NA,inf	NA,0.344184	0.000105266	0.000215297
2	chr12:50760855:T:G	50760855	NA,G	NA,T	NA,1	NA,-inf	NA,inf	NA,0.576654	0.000105248	0.000214122
2	chr12:51320801:AGAG:A	51320801	NA,A	NA,AGAG	NA,1	NA,inf	NA,inf	NA,0.299742	0.00010523	0.000215894
2	chr12:50694805:A:G	50694805	NA,G	NA,A	NA,1	NA,-inf	NA,inf	NA,0.510924	0.0001052	0.000213956
2	chr12:50990771:C:T	50990771	NA,T	NA,C	NA,1	NA,-inf	NA,inf	NA,0.0762372	0.000105172	0.000214341
2	chr12:50924667:A:G	50924667	NA,G	NA,A	NA,1	NA,-inf	NA,inf	NA,0.452264	0.00010511	0.000215648
2	chr12:50288898:C:T	50288898	NA,T	NA,C	NA,1	NA,-inf	NA,inf	NA,0.499884	0.000105109	0.000214033
2	chr12:51768024:A:G	51768024	NA,G	NA,A	NA,1	NA,-inf	NA,inf	NA,0.399995	0.000104986	0.000214917
2	chr12:50305089:T:G	50305089	NA,G	NA,T	NA,1	NA,inf	NA,inf	NA,0.577783	0.000104981	0.000215123
2	chr12:50607609:G:T	50607609	NA,T	NA,G	NA,1	NA,-inf	NA,inf	NA,0.974137	0.000104946	0.000211964
2	chr12:50977361:C:T	50977361	NA,T	NA,C	NA,1	NA,-inf	NA,inf	NA,0.562461	0.000104866	0.000217475
2	chr12:51148845:C:T	51148845	NA,T	NA,C	NA,1	NA,inf	NA,inf	NA,0.58875	0.000104866	0.000213996
2	chr12:50153917:G:T	50153917	NA,T	NA,G	NA,1	NA,-inf	NA,inf	NA,0.489046	0.000104845	0.000213484
2	chr12:51571281:G:A	51571281	NA,A	NA,G	NA,1	NA,-inf	NA,inf	NA,0.383834	0.000104824	0.000214565
2	chr12:50109495:G:A	50109495	NA,A	NA,G	NA,1	NA,-inf	NA,inf	NA,0.531745	0.000104765	0.0002132
2	chr12:50150189:G:A	50150189	NA,A	NA,G	NA,1	NA,-inf	NA,inf	NA,0.488423	0.000104749	0.000213292
2	chr12:51291040:T:C	51291040	NA,C	NA,T	NA,1	NA,-inf	NA,inf	NA,0.243757	0.000104748	0.000214109
2	chr12:51589088:C:T	51589088	NA,T	NA,C	NA,1	NA,inf	NA,inf	NA,0.394571	0.000104684	0.00021445
2	chr12:51148491:G:A	51148491	NA,A	NA,G	NA,1	NA,-inf	NA,inf	NA,0.533306	0.000104682	0.000213999
2	chr12:50191365:A:AAC	50191365	NA,AAC	NA,A	NA,1	NA,-inf	NA,inf	NA,0.489165	0.000104669	0.000213478
2	chr12:51247214:C:T	51247214	NA,T	NA,C	NA,1	NA,-inf	NA,inf	NA,0.237891	0.00010458	0.000213819
2	chr12:51604009:C:T	51604009	NA,T	NA,C	NA,1	NA,inf	NA,inf	NA,0.337971	0.000104528	0.000213818
2	chr12:50028506:C:T	50028506	T,NA	C,NA	1,NA	inf,NA	inf,NA	1.34094,NA	0.000104525	0.000213214
2	chr12:51635147:C:T	51635147	T,NA	C,NA	1,NA	-inf,NA	inf,NA	0.607401,NA	0.00010449	0.000213765
2	chr12:51630141:A:G	51630141	G,NA	A,NA	1,NA	inf,NA	inf,NA	0.763536,NA	0.000104447	0.000213607
2	chr12:50395465:T:G	50395465	NA,G	NA,T	NA,1	NA,-inf	NA,inf	NA,0.455885	0.000104445	0.000213158
2	chr12:50050967:C:T	50050967	NA,T	NA,C	NA,1	NA,inf	NA,inf	NA,0.514	0.000104386	0.000213406
2	chr12:51557447:A:G	51557447	NA,G	NA,A	NA,1	NA,inf	NA,inf	NA,0.361408	0.000104384	0.00021369
2	chr12:51141660:G:T	51141660	NA,T	NA,G	NA,1	NA,inf	NA,inf	NA,0.304153	0.00010434	0.000213511
2	chr12:51653599:G:A	51653599	A,NA	G,NA	1,NA	-inf,NA	inf,NA	0.597079,NA	0.000104294	0.000213379
2	chr12:51495773:C:T	51495773	NA,T	NA,C	NA,1	NA,inf	NA,inf	NA,0.371473	0.000104159	0.000213
2	chr12:50730417:A:G	50730417	G,NA	A,NA	1,NA	-inf,NA	inf,NA	1.05218,NA	0.000104099	0.00021124
2	chr12:50502334:G:A	50502334	NA,A	NA,G	NA,1	NA,inf	NA,inf	NA,0.412498	0.000104067	0.000211809
2	chr12:50391375:G:A	50391375	NA,A	NA,G	NA,1	NA,-inf	NA,inf	NA,0.47551	0.000103982	0.000211798
2	chr12:51212589:T:C	51212589	NA,C	NA,T	NA,1	NA,-inf	NA,inf	NA,0.316917	0.000103947	0.000212983
2	chr12:50196053:G:A	50196053	NA,A	NA,G	NA,1	NA,-inf	NA,inf	NA,0.804451	0.000103861	0.00020896
2	chr12:50484343:G:A	50484343	A,NA	G,NA	1,NA	-inf,NA	inf,NA	0.972727,NA	0.000103836	0.000213133
2	chr12:50537025:C:T	50537025	NA,T	NA,C	NA,1	NA,inf	NA,inf	NA,0.99768	0.00010376	0.000209493
2	chr12:50152460:G:A	50152460	NA,A	NA,G	NA,1	NA,-inf	NA,inf	NA,0.479466	0.000103723	0.000211552
2	chr12:51718989:A:G	51718989	NA,G	NA,A	NA,1	NA,-inf	NA,inf	NA,0.366881	0.000103661	0.000212171
2	chr12:51628865:C:T	51628865	NA,T	NA,C	NA,1	NA,-inf	NA,inf	NA,0.368941	0.000103646	0.000212033
2	chr12:50390646:G:A	50390646	NA,A	NA,G	NA,1	NA,-inf	NA,inf	NA,0.449468	0.000103575	0.000211389
2	chr12:51766304:T:C	51766304	NA,C	NA,T	NA,1	NA,-inf	NA,inf	NA,0.384681	0.000103562	0.000212218
2	chr12:50418797:T:G	50418797	NA,G	NA,T	NA,1	NA,-inf	NA,inf	NA,0.47639	0.000103528	0.000210885
2	chr12:50977301:T:A	50977301	NA,A	NA,T	NA,1	NA,inf	NA,inf	NA,0.526044	0.000103515	0.000211126
2	chr12:50462830:T:G	50462830	NA,G	NA,T	NA,1	NA,-inf	NA,inf	NA,0.142134	0.000103505	0.00021017
2	chr12:50510434:T:G	50510434	NA,G	NA,T	NA,1	NA,-inf	NA,inf	NA,0.52826	0.000103367	0.000210182
2	chr12:50551624:TG:T	50551624	NA,T	NA,TG	NA,1	NA,-inf	NA,inf	NA,0.528157	0.000103366	0.000210183
2	chr12:51187164:G:A	51187164	NA,A	NA,G	NA,1	NA,inf	NA,inf	NA,0.351049	0.000103344	0.00021158
2	chr12:51551066:A:G	51551066	NA,G	NA,A	NA,1	NA,inf	NA,inf	NA,0.377313	0.000103332	0.000211683
2	chr12:51217057:T:C	51217057	NA,C	NA,T	NA,1	NA,-inf	NA,inf	NA,0.40042	0.000103255	0.00021115
2	chr12:50529491:T:C	50529491	NA,C	NA,T	NA,1	NA,inf	NA,inf	NA,0.992857	0.00010325	0.000208479
2	chr12:50940967:C:T	50940967	NA,T	NA,C	NA,1	NA,inf	NA,inf	NA,0.374136	0.000103249	0.000211383
2	chr12:50530597:G:A	50530597	NA,A	NA,G	NA,1	NA,-inf	NA,inf	NA,0.526919	0.000103238	0.000209925
2	chr12:50533072:A:G	50533072	NA,G	NA,A	NA,1	NA,-inf	NA,inf	NA,0.526919	0.000103238	0.000209925
2	chr12:50564882:C:T	50564882	NA,T	NA,C	NA,1	NA,-inf	NA,inf	NA,0.526919	0.000103238	0.000209925
2	chr12:50566566:T:A	50566566	NA,A	NA,T	NA,1	NA,-inf	NA,inf	NA,0.526919	0.000103238	0.000209925
2	chr12:50289663:A:G	50289663	G,NA	A,NA	1,NA	-inf,NA	inf,NA	0.129519,NA	0.000103228	0.00021197
2	chr12:50344653:G:A	50344653	NA,A	NA,G	NA,1	NA,-inf	NA,inf	NA,0.483555	0.000103218	0.000207808
2	chr12:51586611:C:T	51586611	NA,T	NA,C	NA,1	NA,inf	NA,inf	NA,0.336669	0.000103214	0.000211228
2	chr12:50782380:C:T	50782380	NA,T	NA,C	NA,1	NA,-inf	NA,inf	NA,0.593624	0.000103204	0.000209668
2	chr12:50460671:T:C	50460671	C,C	T,T	1,1	-inf,inf	inf,inf	0.0900873,1.40927	0.000103148	0.00019687
2	chr12:50551410:G:A	50551410	NA,A	NA,G	NA,1	NA,-inf	NA,inf	NA,0.525859	0.00010311	0.000209667
2	chr12:50380197:G:A	50380197	NA,A	NA,G	NA,1	NA,inf	NA,inf	NA,0.596255	0.000103104	0.000209938
2	chr12:50757252:C:T	50757252	NA,T	NA,C	NA,1	NA,-inf	NA,inf	NA,0.537983	0.000103077	0.000209668
2	chr12:50385488:C:T	50385488	NA,T	NA,C	NA,1	NA,-inf	NA,inf	NA,0.460945	0.000103074	0.000210205
2	chr12:50461412:A:G	50461412	NA,G	NA,A	NA,1	NA,-inf	NA,inf	NA,0.139632	0.000103073	0.000209307
2	chr12:50538471:T:TC	50538471	NA,TC	NA,T	NA,1	NA,-inf	NA,inf	NA,0.525301	0.000103057	0.00020956
2	chr12:51254320:G:A	51254320	NA,A	NA,G	NA,1	NA,inf	NA,inf	NA,0.317426	0.000103038	0.000210643
2	chr12:50186109:C:T	50186109	NA,T	NA,C	NA,1	NA,-inf	NA,inf	NA,0.11403	0.000103038	0.000209511
2	chr12:50837768:T:C	50837768	NA,C	NA,T	NA,1	NA,-inf	NA,inf	NA,0.477749	0.000103001	0.000209972
2	chr12:51573019:T:G	51573019	NA,G	NA,T	NA,1	NA,inf	NA,inf	NA,0.334952	0.000102975	0.000210745
2	chr12:51614040:A:G	51614040	NA,G	NA,A	NA,1	NA,-inf	NA,inf	NA,0.350941	0.000102916	0.000210486
2	chr12:51349763:A:G	51349763	NA,G	NA,A	NA,1	NA,inf	NA,inf	NA,0.278672	0.000102776	0.000210816
2	chr12:50155230:A:T	50155230	NA,T	NA,A	NA,1	NA,-inf	NA,inf	NA,0.471527	0.000102737	0.000209229
2	chr12:50839267:T:C	50839267	NA,C	NA,T	NA,1	NA,-inf	NA,inf	NA,0.474832	0.000102667	0.000209296
2	chr12:51594184:T:G	51594184	G,NA	T,NA	1,NA	-inf,NA	inf,NA	0.702684,NA	0.000102638	0.000209778
2	chr12:50378051:C:T	50378051	NA,T	NA,C	NA,1	NA,-inf	NA,inf	NA,0.470421	0.000102493	0.000208866
2	chr12:50614668:T:G	50614668	G,NA	T,NA	1,NA	-inf,NA	inf,NA	1.04089,NA	0.000102374	0.000207762
2	chr12:50582819:G:A	50582819	NA,A	NA,G	NA,1	NA,-inf	NA,inf	NA,0.945749	0.000102303	0.000206736
2	chr12:50904148:G:A	50904148	NA,A	NA,G	NA,1	NA,inf	NA,inf	NA,0.652517	0.0001023	0.000208514
2	chr12:50485172:A:AC	50485172	NA,AC	NA,A	NA,1	NA,inf	NA,inf	NA,0.580236	0.000102235	0.000210855
2	chr12:51347500:A:G	51347500	NA,G	NA,A	NA,1	NA,inf	NA,inf	NA,0.274941	0.000102233	0.000209704
2	chr12:51560507:T:G	51560507	NA,G	NA,T	NA,1	NA,inf	NA,inf	NA,0.327675	0.000102144	0.000209038
2	chr12:51040101:G:C	51040101	NA,C	NA,G	NA,1	NA,inf	NA,inf	NA,0.383055	0.000102083	0.000208722
2	chr12:50491263:C:T	50491263	NA,T	NA,C	NA,1	NA,-inf	NA,inf	NA,0.460797	0.000102034	0.000208332
2	chr12:50955058:G:A	50955058	NA,A	NA,G	NA,1	NA,inf	NA,inf	NA,0.241129	0.000101918	0.000209295
2	chr12:50644756:A:C	50644756	NA,C	NA,A	NA,1	NA,-inf	NA,inf	NA,0.482073	0.000101853	0.000207219
2	chr12:50391464:T:C	50391464	NA,C	NA,T	NA,1	NA,-inf	NA,inf	NA,0.435517	0.00010182	0.000207818
2	chr12:51693962:C:T	51693962	NA,T	NA,C	NA,1	NA,-inf	NA,inf	NA,0.290297	0.000101818	0.000208702
2	chr12:51151506:G:A	51151506	NA,A	NA,G	NA,1	NA,-inf	NA,inf	NA,0.0211747	0.00010181	0.000207738
2	chr12:50531269:C:T	50531269	NA,T	NA,C	NA,1	NA,-inf	NA,inf	NA,0.513356	0.000101794	0.000207021
2	chr12:50037357:G:A	50037357	NA,A	NA,G	NA,1	NA,-inf	NA,inf	NA,0.443667	0.000101763	0.000207227
2	chr12:50709414:C:T	50709414	NA,T	NA,C	NA,1	NA,-inf	NA,inf	NA,0.482692	0.000101763	0.000207028
2	chr12:50640407:AG:A	50640407	NA,A	NA,AG	NA,1	NA,inf	NA,inf	NA,0.0622278	0.000101754	0.00020693
2	chr12:51708767:C:T	51708767	NA,T	NA,C	NA,1	NA,inf	NA,inf	NA,0.306088	0.000101671	0.000208001
2	chr12:50446798:G:A	50446798	NA,A	NA,G	NA,1	NA,-inf	NA,inf	NA,0.46155	0.000101548	0.000206793
2	chr12:50443303:C:G	50443303	NA,G	NA,C	NA,1	NA,-inf	NA,inf	NA,0.461197	0.000101509	0.000206715
2	chr12:50599485:T:C	50599485	NA,C	NA,T	NA,1	NA,-inf	NA,inf	NA,0.511302	0.000101462	0.000206346
2	chr12:50571372:A:G	50571372	G,NA	A,NA	1,NA	-inf,NA	inf,NA	1.02763,NA	0.000101311	0.000205623
2	chr12:51043292:T:G	51043292	NA,G	NA,T	NA,1	NA,inf	NA,inf	NA,0.376512	0.000101295	0.000207115
2	chr12:50842529:G:A	50842529	NA,A	NA,G	NA,1	NA,inf	NA,inf	NA,0.641715	0.000101225	0.000206276
2	chr12:51151682:C:T	51151682	NA,T	NA,C	NA,1	NA,-inf	NA,inf	NA,0.0182205	0.000101221	0.00020654
2	chr12:50785123:A:G	50785123	G,NA	A,NA	1,NA	inf,NA	inf,NA	0.346813,NA	0.000101194	0.000206135
2	chr12:51741947:G:A	51741947	NA,A	NA,G	NA,1	NA,inf	NA,inf	NA,0.314705	0.000101166	0.000206912
2	chr12:51531490:T:A	51531490	NA,A	NA,T	NA,1	NA,-inf	NA,inf	NA,0.378633	0.000101083	0.000207192
2	chr12:50962191:G:A	50962191	NA,A	NA,G	NA,1	NA,inf	NA,inf	NA,0.598453	0.000101069	0.000206621
2	chr12:51439969:A:G	51439969	NA,G	NA,A	NA,1	NA,inf	NA,inf	NA,0.327579	0.000101053	0.000206665
2	chr12:50589343:C:T	50589343	NA,T	NA,C	NA,1	NA,-inf	NA,inf	NA,0.508488	0.000101012	0.000205452
2	chr12:51150735:T:A	51150735	NA,A	NA,T	NA,1	NA,-inf	NA,inf	NA,0.0170868	0.000101007	0.000206107
2	chr12:50710013:A:G	50710013	NA,G	NA,A	NA,1	NA,-inf	NA,inf	NA,0.512293	0.000101005	0.000205672
2	chr12:50403793:A:G	50403793	NA,G	NA,A	NA,1	NA,-inf	NA,inf	NA,0.451437	0.000100969	0.000205674
2	chr12:51674586:C:T	51674586	T,NA	C,NA	1,NA	-inf,NA	inf,NA	0.576923,NA	0.000100893	0.000206424
2	chr12:51113330:C:T	51113330	NA,T	NA,C	NA,1	NA,-inf	NA,inf	NA,0.25178	0.000100884	0.000206367
2	chr12:50423100:G:A	50423100	NA,A	NA,G	NA,1	NA,-inf	NA,inf	NA,0.449264	0.000100729	0.00020519
2	chr12:50968821:C:T	50968821	NA,T	NA,C	NA,1	NA,-inf	NA,inf	NA,0.0496322	0.000100705	0.0002053
2	chr12:50689928:C:T	50689928	NA,T	NA,C	NA,1	NA,inf	NA,inf	NA,0.157634	0.000100692	0.00020748
2	chr12:51558016:C:T	51558016	T,NA	C,NA	1,NA	inf,NA	inf,NA	0.605704,NA	0.000100673	0.000206053
2	chr12:51540164:C:T	51540164	NA,T	NA,C	NA,1	NA,inf	NA,inf	NA,0.33071	0.000100665	0.000205559
2	chr12:51714253:A:G	51714253	NA,G	NA,A	NA,1	NA,inf	NA,inf	NA,0.364375	0.000100655	0.000205932
2	chr12:51262307:C:T	51262307	NA,T	NA,C	NA,1	NA,-inf	NA,inf	NA,0.18961	0.000100589	0.000206407
2	chr12:50468072:C:T	50468072	NA,T	NA,C	NA,1	NA,-inf	NA,inf	NA,0.124233	0.000100584	0.000204315
2	chr12:50394827:A:G	50394827	NA,G	NA,A	NA,1	NA,-inf	NA,inf	NA,0.427578	0.000100582	0.000205296
2	chr12:50017634:G:T	50017634	NA,T	NA,G	NA,1	NA,inf	NA,inf	NA,0.511187	0.000100544	0.00020592
2	chr12:51632886:A:G	51632886	NA,G	NA,A	NA,1	NA,-inf	NA,inf	NA,0.340368	0.000100534	0.000205639
2	chr12:51020105:T:C	51020105	NA,C	NA,T	NA,1	NA,-inf	NA,inf	NA,0.522181	0.000100507	0.000208232
2	chr12:51138928:A:G	51138928	NA,G	NA,A	NA,1	NA,-inf	NA,inf	NA,0.245763	0.000100478	0.000205545
2	chr12:50974136:G:C	50974136	C,NA	G,NA	1,NA	inf,NA	inf,NA	0.368292,NA	0.000100436	0.000206336
2	chr12:50844924:T:C	50844924	NA,C	NA,T	NA,1	NA,-inf	NA,inf	NA,0.999655	0.000100434	0.000205091
2	chr12:51032512:C:T	51032512	NA,T	NA,C	NA,1	NA,-inf	NA,inf	NA,0.521162	0.000100429	0.000208066
2	chr12:51065887:G:T	51065887	NA,T	NA,G	NA,1	NA,inf	NA,inf	NA,0.586723	0.000100315	0.000204568
2	chr12:51176392:G:A	51176392	NA,A	NA,G	NA,1	NA,inf	NA,inf	NA,0.433977	0.000100279	0.000205967
2	chr12:51580442:T:C	51580442	NA,C	NA,T	NA,1	NA,-inf	NA,inf	NA,0.370975	0.000100277	0.00020535
2	chr12:50361776:G:C	50361776	NA,C	NA,G	NA,1	NA,-inf	NA,inf	NA,0.442012	0.000100268	0.000204292
2	chr12:50873027:G:A	50873027	NA,A	NA,G	NA,1	NA,-inf	NA,inf	NA,0.43905	0.00010025	0.000204409
2	chr12:50391675:A:T	50391675	NA,T	NA,A	NA,1	NA,-inf	NA,inf	NA,0.420216	0.000100192	0.000204513
2	chr12:50016496:G:A	50016496	A,NA	G,NA	1,NA	inf,NA	inf,NA	0.364859,NA	0.000100141	0.000204059
2	chr12:50640283:G:T	50640283	NA,T	NA,G	NA,1	NA,-inf	NA,inf	NA,0.497726	0.000100131	0.000203671
2	chr12:50593339:T:C	50593339	NA,C	NA,T	NA,1	NA,-inf	NA,inf	NA,0.498662	0.000100126	0.000203661
2	chr12:50926835:T:C	50926835	NA,C	NA,T	NA,1	NA,inf	NA,inf	NA,0.29016	0.000100084	0.000204808
2	chr12:51349817:C:T	51349817	NA,T	NA,C	NA,1	NA,inf	NA,inf	NA,0.257862	0.000100071	0.000205253
2	chr12:50636914:A:G	50636914	NA,G	NA,A	NA,1	NA,-inf	NA,inf	NA,0.494577	0.00010006	0.000203541
2	chr12:51572076:G:A	51572076	NA,A	NA,G	NA,1	NA,-inf	NA,inf	NA,0.345604	0.000100045	0.000204775
2	chr12:50328362:C:T	50328362	NA,T	NA,C	NA,1	NA,-inf	NA,inf	NA,0.453391	9.9979e-05	0.000203672
2	chr12:50464486:G:A	50464486	NA,A	NA,G	NA,1	NA,-inf	NA,inf	NA,0.120066	9.99425e-05	0.00020303
2	chr12:51501071:C:T	51501071	NA,T	NA,C	NA,1	NA,inf	NA,inf	NA,0.286285	9.97918e-05	0.000204041
2	chr12:50613123:T:G	50613123	NA,G	NA,T	NA,1	NA,-inf	NA,inf	NA,0.49435	9.97828e-05	0.000202971
2	chr12:51404921:G:T	51404921	NA,T	NA,G	NA,1	NA,-inf	NA,inf	NA,0.365541	9.97557e-05	0.000204409
2	chr12:50594844:T:G	50594844	NA,G	NA,T	NA,1	NA,-inf	NA,inf	NA,0.494757	9.97376e-05	0.000202881
2	chr12:51109522:C:T	51109522	NA,T	NA,C	NA,1	NA,inf	NA,inf	NA,0.245962	9.97308e-05	0.0002044
2	chr12:51380713:C:T	51380713	T,NA	C,NA	1,NA	-inf,NA	inf,NA	0.731634,NA	9.97098e-05	0.000204094
2	chr12:51557654:C:T	51557654	NA,T	NA,C	NA,1	NA,-inf	NA,inf	NA,0.347212	9.96538e-05	0.00020394
2	chr12:51547909:C:T	51547909	NA,T	NA,C	NA,1	NA,-inf	NA,inf	NA,0.357139	9.96454e-05	0.000204038
2	chr12:51215010:C:T	51215010	NA,T	NA,C	NA,1	NA,-inf	NA,inf	NA,0.370516	9.96276e-05	0.000203744
2	chr12:51533090:A:T	51533090	NA,T	NA,A	NA,1	NA,inf	NA,inf	NA,0.323286	9.96059e-05	0.000203396
2	chr12:51703997:A:G	51703997	NA,G	NA,A	NA,1	NA,inf	NA,inf	NA,0.290489	9.95985e-05	0.000203742
2	chr12:50179565:G:A	50179565	NA,A	NA,G	NA,1	NA,inf	NA,inf	NA,0.270277	9.95937e-05	0.00020389
2	chr12:50112186:G:A	50112186	A,NA	G,NA	1,NA	inf,NA	inf,NA	0.427088,NA	9.9577e-05	0.000203153
2	chr12:50885150:A:G	50885150	G,NA	A,NA	1,NA	-inf,NA	inf,NA	0.943942,NA	9.95763e-05	0.000202309
2	chr12:51028167:G:C	51028167	NA,C	NA,G	NA,1	NA,-inf	NA,inf	NA,0.512909	9.95762e-05	0.000206257
2	chr12:50603652:G:A	50603652	A,NA	G,NA	1,NA	-inf,NA	inf,NA	1.01449,NA	9.95142e-05	0.000201998
2	chr12:50016738:T:C	50016738	NA,C	NA,T	NA,1	NA,-inf	NA,inf	NA,0.46454	9.94861e-05	0.000202021
2	chr12:50474314:G:A	50474314	NA,A	NA,G	NA,1	NA,-inf	NA,inf	NA,0.511596	9.94853e-05	0.000200538
2	chr12:51213880:C:T	51213880	NA,T	NA,C	NA,1	NA,-inf	NA,inf	NA,0.368856	9.94133e-05	0.000203306
2	chr12:51551504:A:G	51551504	NA,G	NA,A	NA,1	NA,-inf	NA,inf	NA,0.357156	9.93646e-05	0.000203363
2	chr12:51261704:A:G	51261704	NA,G	NA,A	NA,1	NA,inf	NA,inf	NA,0.336982	9.93219e-05	0.000203463
2	chr12:51261641:T:C	51261641	NA,C	NA,T	NA,1	NA,inf	NA,inf	NA,0.336982	9.93219e-05	0.000203463
2	chr12:50715865:G:C	50715865	C,C	G,G	1,1	inf,inf	inf,inf	0.660561,0.000936522	9.93127e-05	0.000200775
2	chr12:50393477:G:A	50393477	NA,A	NA,G	NA,1	NA,-inf	NA,inf	NA,0.411705	9.92976e-05	0.000202699
2	chr12:50303368:C:G	50303368	NA,G	NA,C	NA,1	NA,-inf	NA,inf	NA,0.446969	9.92443e-05	0.000202187
2	chr12:50722392:CA:C	50722392	NA,C	NA,CA	NA,1	NA,-inf	NA,inf	NA,0.487314	9.92409e-05	0.000201904
2	chr12:51746142:A:T	51746142	NA,T	NA,A	NA,1	NA,inf	NA,inf	NA,0.299599	9.92243e-05	0.00020294
2	chr12:51008201:TC:T	51008201	NA,T	NA,TC	NA,1	NA,-inf	NA,inf	NA,0.508901	9.91001e-05	0.000205243
2	chr12:50629928:G:A	50629928	NA,A	NA,G	NA,1	NA,-inf	NA,inf	NA,0.487013	9.90866e-05	0.00020157
2	chr12:50843212:T:C	50843212	NA,C	NA,T	NA,1	NA,-inf	NA,inf	NA,0.398331	9.90537e-05	0.000203513
2	chr12:50738967:T:C	50738967	C,NA	T,NA	1,NA	inf,NA	inf,NA	0.338012,NA	9.90207e-05	0.000201717
2	chr12:50999224:C:T	50999224	NA,T	NA,C	NA,1	NA,-inf	NA,inf	NA,0.376891	9.90119e-05	0.000202536
2	chr12:50759239:G:A	50759239	NA,A	NA,G	NA,1	NA,inf	NA,inf	NA,0.228398	9.89988e-05	0.000203214
2	chr12:50998971:C:T	50998971	NA,T	NA,C	NA,1	NA,-inf	NA,inf	NA,0.507182	9.89422e-05	0.000204907
2	chr12:51362485:T:C	51362485	C,C	T,T	1,1	inf,-inf	inf,inf	0.533982,0.544226	9.89283e-05	0.000201953
2	chr12:51525877:T:C	51525877	NA,C	NA,T	NA,1	NA,inf	NA,inf	NA,0.291463	9.89178e-05	0.000202342
2	chr12:51015930:G:A	51015930	NA,A	NA,G	NA,1	NA,-inf	NA,inf	NA,0.375803	9.88961e-05	0.000202299
2	chr12:50082439:G:A	50082439	NA,A	NA,G	NA,1	NA,inf	NA,inf	NA,0.493847	9.88701e-05	0.000202867
2	chr12:50736974:G:A	50736974	NA,A	NA,G	NA,1	NA,inf	NA,inf	NA,0.382169	9.88458e-05	0.00020137
2	chr12:50268654:G:A	50268654	A,A	G,G	1,1	inf,inf	inf,inf	0.506429,0.811451	9.88025e-05	0.000201616
2	chr12:50466462:A:T	50466462	NA,T	NA,A	NA,1	NA,-inf	NA,inf	NA,0.112353	9.8767e-05	0.000200675
2	chr12:50044765:GGGAGCCCATA:G	50044765	NA,G	NA,GGGAGCCCATA	NA,1	NA,inf	NA,inf	NA,0.263732	9.87655e-05	0.000200607
2	chr12:51561185:A:G	51561185	NA,G	NA,A	NA,1	NA,inf	NA,inf	NA,0.360982	9.87502e-05	0.000202027
2	chr12:50487385:T:C	50487385	NA,C	NA,T	NA,1	NA,-inf	NA,inf	NA,0.483821	9.87325e-05	0.000200877
2	chr12:51739803:G:A	51739803	NA,A	NA,G	NA,1	NA,inf	NA,inf	NA,0.294182	9.86738e-05	0.000201825
2	chr12:50840766:A:G	50840766	NA,G	NA,A	NA,1	NA,inf	NA,inf	NA,0.614004	9.86554e-05	0.000201076
2	chr12:50572995:C:G	50572995	NA,G	NA,C	NA,1	NA,-inf	NA,inf	NA,0.900904	9.86342e-05	0.000199494
2	chr12:50824331:C:T	50824331	T,T	C,C	1,1	inf,inf	inf,inf	0.162116,0.00566427	9.86292e-05	0.000196886
2	chr12:50137053:T:A	50137053	NA,A	NA,T	NA,1	NA,-inf	NA,inf	NA,0.464766	9.86218e-05	0.000200704
2	chr12:50499662:T:G	50499662	NA,G	NA,T	NA,1	NA,-inf	NA,inf	NA,0.482475	9.8618e-05	0.000200647
2	chr12:50294575:T:C	50294575	NA,C	NA,T	NA,1	NA,-inf	NA,inf	NA,0.440962	9.8611e-05	0.000200908
2	chr12:51524363:A:C	51524363	NA,C	NA,A	NA,1	NA,inf	NA,inf	NA,0.311711	9.85779e-05	0.000202003
2	chr12:51010655:T:G	51010655	NA,G	NA,T	NA,1	NA,-inf	NA,inf	NA,0.503141	9.84961e-05	0.000203959
2	chr12:50062609:CA:C	50062609	C,C	CA,CA	1,1	-inf,inf	inf,inf	0.534749,0.794835	9.84864e-05	0.000198526
2	chr12:51012605:T:C	51012605	NA,C	NA,T	NA,1	NA,-inf	NA,inf	NA,0.502758	9.84821e-05	0.00020393
2	chr12:51053963:T:C	51053963	NA,C	NA,T	NA,1	NA,-inf	NA,inf	NA,0.347857	9.8363e-05	0.000201769
2	chr12:51264291:T:C	51264291	NA,C	NA,T	NA,1	NA,inf	NA,inf	NA,0.328214	9.83574e-05	0.00020148
2	chr12:51270363:A:G	51270363	NA,G	NA,A	NA,1	NA,-inf	NA,inf	NA,0.22369	9.82838e-05	0.000201744
2	chr12:51093653:G:A	51093653	NA,A	NA,G	NA,1	NA,inf	NA,inf	NA,0.562651	9.8263e-05	0.000200417
2	chr12:51570378:G:A	51570378	NA,A	NA,G	NA,1	NA,-inf	NA,inf	NA,0.328213	9.82567e-05	0.000201098
2	chr12:50230470:GAAGA:G	50230470	NA,G	NA,GAAGA	NA,1	NA,-inf	NA,inf	NA,0.473816	9.81762e-05	0.00019982
2	chr12:51293546:C:T	51293546	T,T	C,C	1,1	inf,inf	inf,inf	1.06927,0.673503	9.81554e-05	0.000200946
2	chr12:50840627:C:T	50840627	NA,T	NA,C	NA,1	NA,-inf	NA,inf	NA,0.433046	9.81342e-05	0.00020012
2	chr12:51345948:C:T	51345948	NA,T	NA,C	NA,1	NA,inf	NA,inf	NA,0.243206	9.81008e-05	0.000201192
2	chr12:50743099:G:GT	50743099	NA,GT	NA,G	NA,1	NA,inf	NA,inf	NA,0.372157	9.8053e-05	0.000199794
2	chr12:51562136:A:G	51562136	NA,G	NA,A	NA,1	NA,inf	NA,inf	NA,0.356809	9.80306e-05	0.000200559
2	chr12:50572641:C:A	50572641	NA,A	NA,C	NA,1	NA,-inf	NA,inf	NA,0.892478	9.79881e-05	0.000198219
2	chr12:51047683:T:C	51047683	NA,C	NA,T	NA,1	NA,inf	NA,inf	NA,0.229923	9.79262e-05	0.000200684
2	chr12:50984256:A:G	50984256	NA,G	NA,A	NA,1	NA,inf	NA,inf	NA,0.4732	9.78781e-05	0.000199694
2	chr12:50544371:G:A	50544371	NA,A	NA,G	NA,1	NA,inf	NA,inf	NA,0.8884	9.7813e-05	0.000197877
2	chr12:50092468:C:T	50092468	NA,T	NA,C	NA,1	NA,-inf	NA,inf	NA,0.457616	9.7796e-05	0.00019916
2	chr12:50566840:C:T	50566840	NA,T	NA,C	NA,1	NA,-inf	NA,inf	NA,0.890049	9.77943e-05	0.00019783
2	chr12:51445620:G:A	51445620	NA,A	NA,G	NA,1	NA,inf	NA,inf	NA,0.320172	9.77216e-05	0.000199857
2	chr12:50633514:C:T	50633514	NA,T	NA,C	NA,1	NA,inf	NA,inf	NA,0.14102	9.76964e-05	0.000201221
2	chr12:50022242:A:G	50022242	NA,G	NA,A	NA,1	NA,-inf	NA,inf	NA,0.406171	9.76529e-05	0.000198929
2	chr12:50395189:G:A	50395189	NA,A	NA,G	NA,1	NA,-inf	NA,inf	NA,0.418007	9.76517e-05	0.000199016
2	chr12:50964007:C:T	50964007	NA,T	NA,C	NA,1	NA,-inf	NA,inf	NA,0.033482	9.75362e-05	0.000198885
2	chr12:50960925:C:T	50960925	NA,T	NA,C	NA,1	NA,inf	NA,inf	NA,0.220164	9.74878e-05	0.000199675
2	chr12:51155500:A:G	51155500	NA,G	NA,A	NA,1	NA,inf	NA,inf	NA,0.244719	9.74726e-05	0.000199685
2	chr12:50873313:AC:A	50873313	NA,A	NA,AC	NA,1	NA,-inf	NA,inf	NA,0.362673	9.74654e-05	0.00019897
2	chr12:50605147:A:T	50605147	NA,T	NA,A	NA,1	NA,-inf	NA,inf	NA,0.47116	9.74375e-05	0.000198259
2	chr12:51491643:T:A	51491643	A,NA	T,NA	1,NA	-inf,NA	inf,NA	0.681152,NA	9.74206e-05	0.000199207
2	chr12:50100658:C:A	50100658	NA,A	NA,C	NA,1	NA,-inf	NA,inf	NA,0.454179	9.7419e-05	0.000198398
2	chr12:50493507:C:T	50493507	T,T	C,C	1,1	inf,inf	inf,inf	0.833124,2.65671	9.73995e-05	0.00018722
2	chr12:51236857:T:G	51236857	NA,G	NA,T	NA,1	NA,-inf	NA,inf	NA,0.378845	9.73933e-05	0.000198845
2	chr12:50029379:C:T	50029379	NA,T	NA,C	NA,1	NA,-inf	NA,inf	NA,0.360126	9.73489e-05	0.00019896
2	chr12:51277462:G:GGGGAC	51277462	NA,GGGGAC	NA,G	NA,1	NA,inf	NA,inf	NA,0.315098	9.72793e-05	0.000199262
2	chr12:50512234:G:T	50512234	NA,T	NA,G	NA,1	NA,-inf	NA,inf	NA,0.468866	9.72785e-05	0.000197947
2	chr12:50334028:C:T	50334028	T,T	C,C	1,1	-inf,-inf	inf,inf	3.2934,0.358384	9.72764e-05	0.000192287
2	chr12:50346569:C:T	50346569	NA,T	NA,C	NA,1	NA,-inf	NA,inf	NA,0.427577	9.7234e-05	0.000198125
2	chr12:51400670:T:G	51400670	NA,G	NA,T	NA,1	NA,-inf	NA,inf	NA,0.372598	9.72128e-05	0.000198967
2	chr12:50389355:C:T	50389355	NA,T	NA,C	NA,1	NA,inf	NA,inf	NA,0.301189	9.71727e-05	0.000198359
2	chr12:50847337:G:A	50847337	NA,A	NA,G	NA,1	NA,-inf	NA,inf	NA,0.351329	9.71563e-05	0.000198464
2	chr12:50203054:G:C	50203054	NA,C	NA,G	NA,1	NA,inf	NA,inf	NA,0.446254	9.71141e-05	0.000199244
2	chr12:50372855:G:A	50372855	NA,A	NA,G	NA,1	NA,-inf	NA,inf	NA,0.420967	9.70191e-05	0.000197776
2	chr12:51026579:C:G	51026579	NA,G	NA,C	NA,1	NA,-inf	NA,inf	NA,0.486575	9.6976e-05	0.000200738
2	chr12:50947273:A:G	50947273	NA,G	NA,A	NA,1	NA,inf	NA,inf	NA,0.265528	9.69472e-05	0.000198842
2	chr12:50248410:ATAAC:A	50248410	NA,A	NA,ATAAC	NA,1	NA,-inf	NA,inf	NA,0.425349	9.69251e-05	0.000197503
2	chr12:51029991:A:G	51029991	NA,G	NA,A	NA,1	NA,-inf	NA,inf	NA,0.485852	9.69236e-05	0.000200624
2	chr12:51402791:A:G	51402791	NA,G	NA,A	NA,1	NA,inf	NA,inf	NA,0.250772	9.68525e-05	0.000198008
2	chr12:50843644:C:G	50843644	NA,G	NA,C	NA,1	NA,-inf	NA,inf	NA,0.422079	9.68513e-05	0.000197832
2	chr12:50010167:A:G	50010167	NA,G	NA,A	NA,1	NA,inf	NA,inf	NA,0.205609	9.68038e-05	0.000198718
2	chr12:51026582:A:G	51026582	NA,G	NA,A	NA,1	NA,-inf	NA,inf	NA,0.484411	9.67373e-05	0.000200237
2	chr12:50558265:G:A	50558265	NA,A	NA,G	NA,1	NA,-inf	NA,inf	NA,0.386683	9.67281e-05	0.000197247
2	chr12:51016796:G:A	51016796	NA,A	NA,G	NA,1	NA,inf	NA,inf	NA,0.464313	9.67043e-05	0.0001973
2	chr12:51534731:G:C	51534731	NA,C	NA,G	NA,1	NA,inf	NA,inf	NA,0.261136	9.66871e-05	0.000197533
2	chr12:51514098:A:G	51514098	NA,G	NA,A	NA,1	NA,-inf	NA,inf	NA,0.240085	9.6674e-05	0.000198202
2	chr12:51289922:C:G	51289922	NA,G	NA,C	NA,1	NA,inf	NA,inf	NA,0.311307	9.66171e-05	0.000197901
2	chr12:50167303:G:A	50167303	NA,A	NA,G	NA,1	NA,-inf	NA,inf	NA,0.415849	9.66169e-05	0.000196868
2	chr12:50652296:G:C	50652296	NA,C	NA,G	NA,1	NA,inf	NA,inf	NA,0.131639	9.6497e-05	0.000198704
2	chr12:51368233:C:CA	51368233	CA,CA	C,C	1,1	inf,-inf	inf,inf	0.554193,0.831674	9.64689e-05	0.000196477
2	chr12:50089540:T:C	50089540	NA,C	NA,T	NA,1	NA,-inf	NA,inf	NA,0.443893	9.64159e-05	0.000196377
2	chr12:50080626:A:G	50080626	NA,G	NA,A	NA,1	NA,-inf	NA,inf	NA,0.443629	9.63889e-05	0.000196323
2	chr12:50301588:A:T	50301588	NA,T	NA,A	NA,1	NA,-inf	NA,inf	NA,0.413008	9.63757e-05	0.000196487
2	chr12:51620920:G:A	51620920	NA,A	NA,G	NA,1	NA,-inf	NA,inf	NA,0.327373	9.63433e-05	0.00019717
2	chr12:51524925:A:G	51524925	NA,G	NA,A	NA,1	NA,-inf	NA,inf	NA,0.343325	9.6336e-05	0.00019744
2	chr12:51304159:C:T	51304159	NA,T	NA,C	NA,1	NA,-inf	NA,inf	NA,0.361231	9.63065e-05	0.000197026
2	chr12:50935463:A:C	50935463	NA,C	NA,A	NA,1	NA,inf	NA,inf	NA,0.259071	9.62226e-05	0.000197346
2	chr12:50369846:C:T	50369846	NA,T	NA,C	NA,1	NA,-inf	NA,inf	NA,0.399701	9.62009e-05	0.000196161
2	chr12:50991218:T:C	50991218	NA,C	NA,T	NA,1	NA,inf	NA,inf	NA,0.455618	9.61702e-05	0.00019623
2	chr12:50992369:T:C	50992369	NA,C	NA,T	NA,1	NA,inf	NA,inf	NA,0.455398	9.6149e-05	0.000196187
2	chr12:50994415:TG:T	50994415	NA,T	NA,TG	NA,1	NA,inf	NA,inf	NA,0.455336	9.61429e-05	0.000196175
2	chr12:50985180:T:G	50985180	NA,G	NA,T	NA,1	NA,inf	NA,inf	NA,0.260032	9.61338e-05	0.000197168
2	chr12:50165169:C:T	50165169	NA,T	NA,C	NA,1	NA,-inf	NA,inf	NA,0.410504	9.61311e-05	0.000195886
2	chr12:51139505:G:T	51139505	NA,T	NA,G	NA,1	NA,inf	NA,inf	NA,0.0101836	9.61103e-05	0.000196169
2	chr12:51027243:G:A	51027243	NA,A	NA,G	NA,1	NA,inf	NA,inf	NA,0.454403	9.60521e-05	0.000195991
2	chr12:51004326:A:G	51004326	NA,G	NA,A	NA,1	NA,inf	NA,inf	NA,0.454371	9.60506e-05	0.000195988
2	chr12:50715235:C:T	50715235	NA,T	NA,C	NA,1	NA,-inf	NA,inf	NA,0.109923	9.60397e-05	0.00019616
2	chr12:51366652:A:G	51366652	NA,G	NA,A	NA,1	NA,-inf	NA,inf	NA,0.229863	9.60365e-05	0.000196577
2	chr12:50910003:C:T	50910003	NA,T	NA,C	NA,1	NA,-inf	NA,inf	NA,0.380407	9.60349e-05	0.000197247
2	chr12:51287098:A:G	51287098	NA,G	NA,A	NA,1	NA,inf	NA,inf	NA,0.305975	9.60236e-05	0.000196682
2	chr12:51759583:A:G	51759583	NA,G	NA,A	NA,1	NA,-inf	NA,inf	NA,0.298514	9.60085e-05	0.000196514
2	chr12:51335280:G:A	51335280	NA,A	NA,G	NA,1	NA,inf	NA,inf	NA,0.227223	9.59859e-05	0.000196816
2	chr12:51360430:A:G	51360430	NA,G	NA,A	NA,1	NA,inf	NA,inf	NA,0.298234	9.59551e-05	0.000196293
2	chr12:50990308:C:A	50990308	NA,A	NA,C	NA,1	NA,inf	NA,inf	NA,0.453266	9.59439e-05	0.000195772
2	chr12:50961119:G:C	50961119	NA,C	NA,G	NA,1	NA,inf	NA,inf	NA,0.211933	9.59431e-05	0.000196251
2	chr12:51026860:G:A	51026860	NA,A	NA,G	NA,1	NA,inf	NA,inf	NA,0.45315	9.59386e-05	0.000195761
2	chr12:51744794:G:A	51744794	NA,A	NA,G	NA,1	NA,inf	NA,inf	NA,0.27129	9.59329e-05	0.000196215
2	chr12:51726996:A:C	51726996	NA,C	NA,A	NA,1	NA,inf	NA,inf	NA,0.27129	9.59329e-05	0.000196215
2	chr12:50081692:A:G	50081692	NA,G	NA,A	NA,1	NA,-inf	NA,inf	NA,0.439148	9.59277e-05	0.000195388
2	chr12:50949968:G:A	50949968	NA,A	NA,G	NA,1	NA,inf	NA,inf	NA,0.21952	9.58726e-05	0.000196388
2	chr12:50984303:G:C	50984303	NA,C	NA,G	NA,1	NA,-inf	NA,inf	NA,0.473934	9.58079e-05	0.000198256
2	chr12:50604592:G:A	50604592	NA,A	NA,G	NA,1	NA,inf	NA,inf	NA,0.119137	9.57599e-05	0.000196838
2	chr12:50930253:G:A	50930253	NA,A	NA,G	NA,1	NA,inf	NA,inf	NA,0.234998	9.57376e-05	0.000195875
2	chr12:50400016:C:G	50400016	NA,G	NA,C	NA,1	NA,-inf	NA,inf	NA,0.409592	9.5735e-05	0.000195051
2	chr12:50928170:A:G	50928170	NA,G	NA,A	NA,1	NA,-inf	NA,inf	NA,0.401637	9.57223e-05	0.000195331
2	chr12:50519159:C:T	50519159	NA,T	NA,C	NA,1	NA,inf	NA,inf	NA,0.125623	9.5702e-05	0.000197066
2	chr12:50394131:T:C	50394131	NA,C	NA,T	NA,1	NA,-inf	NA,inf	NA,0.454707	9.56225e-05	0.000193038
2	chr12:50433786:C:T	50433786	NA,T	NA,C	NA,1	NA,-inf	NA,inf	NA,0.465302	9.55978e-05	0.000192969
2	chr12:50534098:T:C	50534098	NA,C	NA,T	NA,1	NA,inf	NA,inf	NA,0.859288	9.5536e-05	0.000193383
2	chr12:50699322:T:C	50699322	C,NA	T,NA	1,NA	inf,NA	inf,NA	1.46852,NA	9.54951e-05	0.000194418
2	chr12:50889147:A:T	50889147	NA,T	NA,A	NA,1	NA,inf	NA,inf	NA,0.260252	9.54707e-05	0.000194856
2	chr12:51142501:T:C	51142501	NA,C	NA,T	NA,1	NA,inf	NA,inf	NA,0.239821	9.5467e-05	0.000195622
2	chr12:51247352:A:AT	51247352	NA,AT	NA,A	NA,1	NA,inf	NA,inf	NA,0.294203	9.54172e-05	0.000194924
2	chr12:50384668:AG:A	50384668	NA,A	NA,AG	NA,1	NA,-inf	NA,inf	NA,0.0258928	9.53567e-05	0.000194331
2	chr12:51702262:C:T	51702262	NA,T	NA,C	NA,1	NA,inf	NA,inf	NA,0.272645	9.53427e-05	0.00019476
2	chr12:51090702:G:A	51090702	NA,A	NA,G	NA,1	NA,-inf	NA,inf	NA,0.422594	9.53295e-05	0.000194832
2	chr12:51710409:A:G	51710409	NA,G	NA,A	NA,1	NA,inf	NA,inf	NA,0.295547	9.52813e-05	0.000194974
2	chr12:51064676:G:A	51064676	NA,A	NA,G	NA,1	NA,-inf	NA,inf	NA,0.303785	9.52699e-05	0.000195046
2	chr12:50478423:C:T	50478423	NA,T	NA,C	NA,1	NA,-inf	NA,inf	NA,0.393335	9.52542e-05	0.0001942
2	chr12:50541526:T:A	50541526	NA,A	NA,T	NA,1	NA,inf	NA,inf	NA,0.85468	9.51994e-05	0.000192721
2	chr12:51738242:G:A	51738242	NA,A	NA,G	NA,1	NA,inf	NA,inf	NA,0.264389	9.51858e-05	0.000194701
2	chr12:51498709:C:T	51498709	NA,T	NA,C	NA,1	NA,inf	NA,inf	NA,0.301774	9.51235e-05	0.000194902
2	chr12:51139482:C:T	51139482	NA,T	NA,C	NA,1	NA,inf	NA,inf	NA,0.0161016	9.51195e-05	0.000194158
2	chr12:51262276:T:C	51262276	NA,C	NA,T	NA,1	NA,-inf	NA,inf	NA,0.376148	9.51039e-05	0.000194372
2	chr12:50166720:T:C	50166720	NA,C	NA,T	NA,1	NA,inf	NA,inf	NA,0.271104	9.50513e-05	0.000194971
2	chr12:50723788:G:A	50723788	NA,A	NA,G	NA,1	NA,inf	NA,inf	NA,0.120983	9.50264e-05	0.000195618
2	chr12:50491922:G:A	50491922	NA,A	NA,G	NA,1	NA,-inf	NA,inf	NA,0.406037	9.5008e-05	0.000193859
2	chr12:51278865:C:T	51278865	NA,T	NA,C	NA,1	NA,inf	NA,inf	NA,0.280681	9.49831e-05	0.000193721
2	chr12:50426995:C:T	50426995	NA,T	NA,C	NA,1	NA,-inf	NA,inf	NA,0.392063	9.49828e-05	0.000193629
2	chr12:51604342:A:G	51604342	NA,G	NA,A	NA,1	NA,inf	NA,inf	NA,0.260742	9.49738e-05	0.000194271
2	chr12:50959724:T:C	50959724	C,NA	T,NA	1,NA	inf,NA	inf,NA	0.339206,NA	9.49452e-05	0.000195024
2	chr12:51145139:T:C	51145139	NA,C	NA,T	NA,1	NA,inf	NA,inf	NA,0.20138	9.49421e-05	0.000194542
2	chr12:50863475:G:T	50863475	NA,T	NA,G	NA,1	NA,-inf	NA,inf	NA,0.376605	9.49261e-05	0.000195465
2	chr12:51146927:A:C	51146927	NA,C	NA,A	NA,1	NA,inf	NA,inf	NA,0.201611	9.49239e-05	0.0001945
2	chr12:50463685:C:T	50463685	NA,T	NA,C	NA,1	NA,-inf	NA,inf	NA,0.391194	9.48992e-05	0.00019346
2	chr12:51723444:A:C	51723444	NA,C	NA,A	NA,1	NA,-inf	NA,inf	NA,0.314268	9.48887e-05	0.000194169
2	chr12:51282491:TA:T	51282491	NA,T	NA,TA	NA,1	NA,inf	NA,inf	NA,0.350529	9.48545e-05	0.000193852
2	chr12:50190584:T:A	50190584	NA,A	NA,T	NA,1	NA,-inf	NA,inf	NA,0.211413	9.48533e-05	0.000192722
2	chr12:50447790:C:T	50447790	NA,T	NA,C	NA,1	NA,-inf	NA,inf	NA,0.457071	9.48443e-05	0.000191497
2	chr12:51691584:C:T	51691584	NA,T	NA,C	NA,1	NA,inf	NA,inf	NA,0.259723	9.48426e-05	0.00019393
2	chr12:51159327:T:C	51159327	NA,C	NA,T	NA,1	NA,inf	NA,inf	NA,0.242171	9.47829e-05	0.000194155
2	chr12:51600966:A:G	51600966	NA,G	NA,A	NA,1	NA,-inf	NA,inf	NA,0.313344	9.47669e-05	0.000193936
2	chr12:51772986:A:G	51772986	NA,G	NA,A	NA,1	NA,-inf	NA,inf	NA,0.296147	9.47409e-05	0.000193812
2	chr12:50215811:A:G	50215811	NA,G	NA,A	NA,1	NA,-inf	NA,inf	NA,0.439368	9.47393e-05	0.0001929
2	chr12:50459780:C:T	50459780	NA,T	NA,C	NA,1	NA,-inf	NA,inf	NA,0.367658	9.47001e-05	0.000195403
2	chr12:50846553:A:G	50846553	NA,G	NA,A	NA,1	NA,inf	NA,inf	NA,0.0288406	9.46859e-05	0.000192385
2	chr12:51661422:C:T	51661422	NA,T	NA,C	NA,1	NA,inf	NA,inf	NA,0.268502	9.46385e-05	0.000193534
2	chr12:50468451:G:A	50468451	NA,A	NA,G	NA,1	NA,-inf	NA,inf	NA,0.0392825	9.45989e-05	0.000192651
2	chr12:51093056:G:A	51093056	NA,A	NA,G	NA,1	NA,inf	NA,inf	NA,0.205057	9.45893e-05	0.000193818
2	chr12:50023687:C:T	50023687	NA,T	NA,C	NA,1	NA,-inf	NA,inf	NA,0.261478	9.45808e-05	0.000192861
2	chr12:51120859:G:A	51120859	NA,A	NA,G	NA,1	NA,-inf	NA,inf	NA,0.0122318	9.45326e-05	0.000192817
2	chr12:50949390:C:T	50949390	NA,T	NA,C	NA,1	NA,inf	NA,inf	NA,0.202438	9.45184e-05	0.000193696
2	chr12:50888194:G:A	50888194	NA,A	NA,G	NA,1	NA,inf	NA,inf	NA,0.0855379	9.45057e-05	0.000191428
2	chr12:50373260:G:A	50373260	NA,A	NA,G	NA,1	NA,-inf	NA,inf	NA,0.360274	9.44557e-05	0.000192988
2	chr12:50983925:A:G	50983925	NA,G	NA,A	NA,1	NA,inf	NA,inf	NA,0.437268	9.44496e-05	0.000192741
3	chr12:51531941:GAGGTGGCACCAGGGC:G	51531941	NA,G	NA,GAGGTGGCACCAGGGC	NA,1	NA,inf	NA,inf	NA,3.13088	0.00974	0.0176687
3	chr12:50812160:AC:A	50812160	A,A	AC,AC	1,1	-inf,-inf	inf,inf	8.60064,0.601694	0.00945345	0.0211836
3	chr12:51399797:C:T	51399797	NA,T	NA,C	NA,1	NA,inf	NA,inf	NA,2.93639	0.00929875	0.0180879
3	chr12:50767961:C:T	50767961	T,T	C,C	1,1	-inf,-inf	inf,inf	8.36921,0.411722	0.00615239	0.0136086
3	chr12:51401461:G:T	51401461	NA,T	NA,G	NA,1	NA,inf	NA,inf	NA,2.7109	0.0060582	0.0118032
3	chr12:50292729:G:A	50292729	A,A	G,G	1,1	-inf,inf	inf,inf	3.63081,3.65872	0.00491251	0.0121535
3	chr12:51402275:G:C	51402275	NA,C	NA,G	NA,1	NA,inf	NA,inf	NA,2.57367	0.00463627	0.00903869
3	chr12:51347833:T:A	51347833	A,A	T,T	1,1	-inf,inf	inf,inf	3.00801,0.435945	0.00442897	0.00877335
3	chr12:51404218:T:C	51404218	NA,C	NA,T	NA,1	NA,inf	NA,inf	NA,2.53393	0.00432062	0.00842883
3	chr12:51322920:C:T	51322920	NA,T	NA,C	NA,1	NA,-inf	NA,inf	NA,2.48268	0.00420489	0.00825641
3	chr12:51302163:A:C	51302163	NA,C	NA,A	NA,1	NA,-inf	NA,inf	NA,2.44132	0.00388277	0.00762459
3	chr12:51427900:A:G	51427900	NA,G	NA,A	NA,1	NA,inf	NA,inf	NA,2.39647	0.00376683	0.00715142
3	chr12:51526332:T:G	51526332	NA,G	NA,T	NA,1	NA,inf	NA,inf	NA,2.62352	0.00376212	0.00688446
3	chr12:51526296:C:G	51526296	NA,G	NA,C	NA,1	NA,inf	NA,inf	NA,2.61483	0.00370144	0.0067745
3	chr12:51464064:C:A	51464064	NA,A	NA,C	NA,1	NA,inf	NA,inf	NA,2.59685	0.00364516	0.00666746
3	chr12:50816055:C:G	50816055	G,G	C,C	1,1	-inf,-inf	inf,inf	8.01408,0.602605	0.0035994	0.00796286
3	chr12:51525423:C:T	51525423	NA,T	NA,C	NA,1	NA,inf	NA,inf	NA,2.59373	0.00359293	0.00657945
3	chr12:51526067:C:T	51526067	NA,T	NA,C	NA,1	NA,inf	NA,inf	NA,2.59485	0.00356648	0.0065299
3	chr12:50827114:C:G	50827114	G,G	C,C	1,1	-inf,-inf	inf,inf	7.89539,0.604831	0.00332033	0.00729578
3	chr12:51533154:A:G	51533154	NA,G	NA,A	NA,1	NA,inf	NA,inf	NA,2.53753	0.00329116	0.0060608
3	chr12:51327421:C:A	51327421	NA,A	NA,C	NA,1	NA,-inf	NA,inf	NA,2.31598	0.00304796	0.00598599
3	chr12:51469174:C:A	51469174	NA,A	NA,C	NA,1	NA,inf	NA,inf	NA,2.4962	0.00304488	0.00557971
3	chr12:51472911:T:A	51472911	NA,A	NA,T	NA,1	NA,inf	NA,inf	NA,2.49501	0.0030386	0.00556832
3	chr12:51455522:A:G	51455522	NA,G	NA,A	NA,1	NA,inf	NA,inf	NA,2.49469	0.00303653	0.00556455
3	chr12:51460076:C:G	51460076	NA,G	NA,C	NA,1	NA,inf	NA,inf	NA,2.4937	0.0030311	0.00555471
3	chr12:51532267:C:T	51532267	NA,T	NA,C	NA,1	NA,inf	NA,inf	NA,2.50419	0.00302127	0.00556523
3	chr12:51520296:G:C	51520296	NA,C	NA,G	NA,1	NA,inf	NA,inf	NA,2.48215	0.00295142	0.00541033
3	chr12:51429516:T:A	51429516	NA,A	NA,T	NA,1	NA,inf	NA,inf	NA,2.45673	0.00284416	0.0052155
3	chr12:51412030:C:A	51412030	NA,A	NA,C	NA,1	NA,inf	NA,inf	NA,2.43587	0.00276197	0.00507025
3	chr12:51538509:T:C	51538509	NA,C	NA,T	NA,1	NA,inf	NA,inf	NA,2.37841	0.00266761	0.00495011
3	chr12:51470848:C:T	51470848	NA,T	NA,C	NA,1	NA,inf	NA,inf	NA,2.41346	0.00261829	0.00480502
3	chr12:50261054:T:A	50261054	NA,A	NA,T	NA,1	NA,inf	NA,inf	NA,3.58459	0.00260196	0.00533573
3	chr12:50944794:G:A	50944794	NA,A	NA,G	NA,1	NA,-inf	NA,inf	NA,2.49526	0.00259832	0.00510318
3	chr12:50670483:G:A	50670483	A,NA	G,NA	1,NA	inf,NA	inf,NA	1.70411,NA	0.00259099	0.0050611
3	chr12:51038768:T:C	51038768	C,NA	T,NA	1,NA	inf,NA	inf,NA	1.89716,NA	0.00254979	0.00501724
3	chr12:51473114:GATTTTGATAAATGTATAATGACATGT:G	51473114	NA,G	NA,GATTTTGATAAATGTATAATGACATGT	NA,1	NA,inf	NA,inf	NA,2.39984	0.00254293	0.00467045
3	chr12:51452653:C:G	51452653	NA,G	NA,C	NA,1	NA,inf	NA,inf	NA,2.39774	0.00254194	0.00466634
3	chr12:51520921:G:A	51520921	NA,A	NA,G	NA,1	NA,inf	NA,inf	NA,2.38532	0.00247704	0.00454854
3	chr12:51447647:G:A	51447647	NA,A	NA,G	NA,1	NA,inf	NA,inf	NA,2.3773	0.00245196	0.00450276
3	chr12:51446619:C:T	51446619	NA,T	NA,C	NA,1	NA,inf	NA,inf	NA,2.37446	0.00243888	0.00447896
3	chr12:51475748:T:C	51475748	NA,C	NA,T	NA,1	NA,inf	NA,inf	NA,2.37186	0.00239628	0.00440387
3	chr12:51496861:T:C	51496861	NA,C	NA,T	NA,1	NA,inf	NA,inf	NA,2.34659	0.00229648	0.00422029
3	chr12:51502187:A:T	51502187	NA,T	NA,A	NA,1	NA,inf	NA,inf	NA,2.34449	0.00229201	0.00421234
3	chr12:50139645:T:G	50139645	NA,G	NA,T	NA,1	NA,-inf	NA,inf	NA,2.58169	0.00228395	0.00450514
3	chr12:50430644:GATT:G	50430644	NA,G	NA,GATT	NA,1	NA,inf	NA,inf	NA,3.73305	0.0022742	0.00467838
3	chr12:51428435:A:G	51428435	NA,G	NA,A	NA,1	NA,inf	NA,inf	NA,2.32	0.00219493	0.00403571
3	chr12:51427221:A:G	51427221	NA,G	NA,A	NA,1	NA,inf	NA,inf	NA,2.31812	0.00218735	0.00402191
3	chr12:51532924:A:G	51532924	NA,G	NA,A	NA,1	NA,inf	NA,inf	NA,2.3109	0.00218416	0.00403575
3	chr12:51430524:G:A	51430524	NA,A	NA,G	NA,1	NA,inf	NA,inf	NA,2.30784	0.00216882	0.00398864
3	chr12:51446547:AAAG:A	51446547	NA,A	NA,AAAG	NA,1	NA,inf	NA,inf	NA,2.29946	0.00212483	0.00390761
3	chr12:50129692:A:ATT	50129692	NA,ATT	NA,A	NA,1	NA,-inf	NA,inf	NA,2.53184	0.00211806	0.00417751
3	chr12:50159555:T:C	50159555	NA,C	NA,T	NA,1	NA,-inf	NA,inf	NA,2.52704	0.00207443	0.0040915
3	chr12:51604640:G:T	51604640	NA,T	NA,G	NA,1	NA,inf	NA,inf	NA,2.0019	0.00196422	0.00383914
3	chr12:51604641:C:T	51604641	NA,T	NA,C	NA,1	NA,inf	NA,inf	NA,2.00168	0.00196344	0.00383763
3	chr12:51444030:T:C	51444030	NA,C	NA,T	NA,1	NA,inf	NA,inf	NA,2.2597	0.00196043	0.0036084
3	chr12:50297526:T:C	50297526	C,C	T,T	1,1	-inf,inf	inf,inf	3.53185,3.04823	0.00192706	0.00462045
3	chr12:51463480:C:T	51463480	NA,T	NA,C	NA,1	NA,inf	NA,inf	NA,2.23499	0.00187626	0.00345559
3	chr12:50408290:C:T	50408290	NA,T	NA,C	NA,1	NA,-inf	NA,inf	NA,2.41756	0.00187155	0.00372274
3	chr12:50415495:T:C	50415495	NA,C	NA,T	NA,1	NA,inf	NA,inf	NA,3.59429	0.00185303	0.00380637
3	chr12:50318297:T:C	50318297	C,C	T,T	1,1	-inf,inf	inf,inf	3.53435,3.02655	0.00184703	0.00442514
3	chr12:50184893:G:A	50184893	NA,A	NA,G	NA,1	NA,-inf	NA,inf	NA,2.44252	0.00180014	0.00354995
3	chr12:51478098:AC:A	51478098	NA,A	NA,AC	NA,1	NA,inf	NA,inf	NA,2.14272	0.00170597	0.00316309
3	chr12:50123717:G:A	50123717	NA,A	NA,G	NA,1	NA,-inf	NA,inf	NA,2.39538	0.00167454	0.0033023
3	chr12:50340416:T:A	50340416	A,A	T,T	1,1	inf,-inf	inf,inf	3.44607,2.99703	0.00165895	0.00396314
3	chr12:50126578:C:T	50126578	NA,T	NA,C	NA,1	NA,-inf	NA,inf	NA,2.3633	0.00160241	0.00316012
3	chr12:51495827:C:T	51495827	NA,T	NA,C	NA,1	NA,inf	NA,inf	NA,2.11955	0.00153674	0.00284183
3	chr12:50257673:T:A	50257673	A,A	T,T	1,1	-inf,inf	inf,inf	3.78555,2.90182	0.00150688	0.00367745
3	chr12:50350130:C:T	50350130	T,T	C,C	1,1	inf,-inf	inf,inf	3.55314,2.8997	0.00149437	0.0035659
3	chr12:50260151:T:C	50260151	C,C	T,T	1,1	-inf,inf	inf,inf	3.77088,2.89845	0.00147592	0.00360031
3	chr12:50179723:A:C	50179723	C,C	A,A	1,1	-inf,inf	inf,inf	2.69252,2.58452	0.001447	0.00335882
3	chr12:51345038:C:T	51345038	T,T	C,C	1,1	-inf,inf	inf,inf	0.992572,2.03246	0.00144368	0.00282596
3	chr12:50329843:G:T	50329843	T,T	G,G	1,1	-inf,inf	inf,inf	3.82894,2.84817	0.00141202	0.00344193
3	chr12:50112057:T:C	50112057	NA,C	NA,T	NA,1	NA,-inf	NA,inf	NA,2.28512	0.00138746	0.00273625
3	chr12:51347895:C:T	51347895	T,T	C,C	1,1	-inf,inf	inf,inf	1.05901,1.94608	0.00138296	0.00270669
3	chr12:51351523:A:G	51351523	G,NA	A,NA	1,NA	inf,NA	inf,NA	2.37549,NA	0.0013823	0.0027071
3	chr12:50300580:A:G	50300580	G,G	A,A	1,1	-inf,inf	inf,inf	3.86204,2.81963	0.00137474	0.00334957
3	chr12:51312196:T:G	51312196	NA,G	NA,T	NA,1	NA,-inf	NA,inf	NA,1.87133	0.00135811	0.00266125
3	chr12:51350623:T:C	51350623	C,C	T,T	1,1	-inf,inf	inf,inf	1.78748,1.29513	0.00135605	0.00265341
3	chr12:50255177:A:G	50255177	G,G	A,A	1,1	-inf,inf	inf,inf	3.79537,2.82989	0.00133427	0.00324745
3	chr12:50314103:G:A	50314103	A,A	G,G	1,1	-inf,inf	inf,inf	3.81953,2.81206	0.00131542	0.0032015
3	chr12:50312089:T:C	50312089	C,C	T,T	1,1	-inf,inf	inf,inf	3.87886,2.78229	0.00130573	0.0031778
3	chr12:50230767:C:T	50230767	T,T	C,C	1,1	-inf,inf	inf,inf	3.61203,2.88451	0.00130096	0.00316058
3	chr12:50146864:AAG:A	50146864	NA,A	NA,AAG	NA,1	NA,-inf	NA,inf	NA,2.27791	0.00129703	0.00256887
3	chr12:50314316:C:T	50314316	T,T	C,C	1,1	-inf,inf	inf,inf	3.91717,2.75706	0.00127953	0.00311363
3	chr12:50314613:C:T	50314613	T,T	C,C	1,1	-inf,inf	inf,inf	3.82193,2.79494	0.00127723	0.00310642
3	chr12:50313665:C:T	50313665	T,T	C,C	1,1	-inf,inf	inf,inf	3.84164,2.78678	0.00127609	0.00310345
3	chr12:50297691:T:A	50297691	A,A	T,T	1,1	-inf,inf	inf,inf	3.85751,2.77695	0.00126987	0.00308832
3	chr12:50253441:C:T	50253441	T,T	C,C	1,1	-inf,inf	inf,inf	3.73109,2.8256	0.00126261	0.003068
3	chr12:50274971:T:C	50274971	NA,C	NA,T	NA,1	NA,-inf	NA,inf	NA,2.23508	0.00125506	0.00247277
3	chr12:50742168:C:T	50742168	NA,T	NA,C	NA,1	NA,inf	NA,inf	NA,1.82718	0.00124984	0.00248613
3	chr12:50286339:G:A	50286339	A,A	G,G	1,1	-inf,inf	inf,inf	3.82508,2.78125	0.00124856	0.00303531
3	chr12:50391690:AGCCTCTGCCTCCTAGGCAGATTCTCAT:A	50391690	NA,A	NA,AGCCTCTGCCTCCTAGGCAGATTCTCAT	NA,1	NA,-inf	NA,inf	NA,2.2303	0.0012457	0.00245437
3	chr12:50259146:T:C	50259146	C,C	T,T	1,1	-inf,inf	inf,inf	3.74961,2.80973	0.00124332	0.0030204
3	chr12:50256781:G:A	50256781	A,A	G,G	1,1	-inf,inf	inf,inf	3.758,2.80384	0.00123997	0.00301218
3	chr12:50319311:G:A	50319311	A,A	G,G	1,1	-inf,inf	inf,inf	3.81764,2.7793	0.00123854	0.00301015
3	chr12:50274755:C:T	50274755	T,T	C,C	1,1	-inf,inf	inf,inf	3.78906,2.78745	0.00122864	0.0029848
3	chr12:50054145:C:T	50054145	NA,T	NA,C	NA,1	NA,-inf	NA,inf	NA,2.17563	0.00122322	0.00240914
3	chr12:50291958:A:C	50291958	C,C	A,A	1,1	-inf,inf	inf,inf	3.75202,2.79971	0.00122116	0.00296544
3	chr12:50336675:C:T	50336675	T,T	C,C	1,1	-inf,inf	inf,inf	3.86792,2.74738	0.00121525	0.00295276
3	chr12:50274361:G:A	50274361	A,A	G,G	1,1	-inf,inf	inf,inf	3.77953,2.78016	0.00121158	0.0029415
3	chr12:50284576:G:A	50284576	A,A	G,G	1,1	-inf,inf	inf,inf	3.79117,2.77142	0.00119706	0.00290673
3	chr12:50781543:C:T	50781543	NA,T	NA,C	NA,1	NA,-inf	NA,inf	NA,2.1826	0.00118846	0.00233878
3	chr12:50320462:A:T	50320462	T,T	A,A	1,1	-inf,inf	inf,inf	3.85287,2.73611	0.00118013	0.00286537
3	chr12:50293377:A:G	50293377	G,G	A,A	1,1	-inf,inf	inf,inf	3.82828,2.7472	0.001179	0.00286236
3	chr12:50285827:C:G	50285827	G,G	C,C	1,1	-inf,inf	inf,inf	3.80796,2.74893	0.00116827	0.00283507
3	chr12:50271444:T:C	50271444	C,C	T,T	1,1	-inf,inf	inf,inf	3.77662,2.76207	0.00116608	0.00282934
3	chr12:50286195:C:T	50286195	NA,T	NA,C	NA,1	NA,-inf	NA,inf	NA,2.19164	0.00116579	0.00229688
3	chr12:50280970:C:T	50280970	T,T	C,C	1,1	-inf,inf	inf,inf	3.68488,2.79147	0.00114982	0.0027875
3	chr12:50270073:A:G	50270073	G,G	A,A	1,1	-inf,inf	inf,inf	3.73455,2.76995	0.00114609	0.00277903
3	chr12:50287493:T:C	50287493	NA,C	NA,T	NA,1	NA,-inf	NA,inf	NA,2.17591	0.00113396	0.00223405
3	chr12:50311403:C:T	50311403	NA,T	NA,C	NA,1	NA,-inf	NA,inf	NA,2.17504	0.00113119	0.00222848
3	chr12:50319308:G:C	50319308	C,C	G,G	1,1	-inf,inf	inf,inf	3.77686,2.74475	0.00113075	0.0027417
3	chr12:51127093:G:T	51127093	T,NA	G,NA	1,NA	inf,NA	inf,NA	1.53266,NA	0.00112094	0.00220544
3	chr12:50232282:A:T	50232282	T,T	A,A	1,1	-inf,inf	inf,inf	3.62304,2.79245	0.00111744	0.00270543
3	chr12:50319641:T:C	50319641	NA,C	NA,T	NA,1	NA,-inf	NA,inf	NA,2.16723	0.00111735	0.00220128
3	chr12:50326538:C:T	50326538	NA,T	NA,C	NA,1	NA,-inf	NA,inf	NA,2.16678	0.00111671	0.00220003
3	chr12:50228077:C:A	50228077	A,A	C,C	1,1	-inf,inf	inf,inf	3.67035,2.77195	0.00111575	0.00270207
3	chr12:50621081:G:A	50621081	NA,A	NA,G	NA,1	NA,inf	NA,inf	NA,1.76496	0.00111341	0.00221433
3	chr12:50678648:C:T	50678648	NA,T	NA,C	NA,1	NA,inf	NA,inf	NA,1.762	0.00111227	0.00221174
3	chr12:50356688:G:T	50356688	T,T	G,G	1,1	-inf,inf	inf,inf	3.87397,2.69436	0.00111151	0.00269493
3	chr12:50326856:T:C	50326856	NA,C	NA,T	NA,1	NA,-inf	NA,inf	NA,2.16363	0.00111097	0.00218871
3	chr12:50308088:G:A	50308088	NA,A	NA,G	NA,1	NA,-inf	NA,inf	NA,2.16343	0.00111005	0.00218689
3	chr12:50288934:A:G	50288934	NA,G	NA,A	NA,1	NA,-inf	NA,inf	NA,2.16224	0.00110832	0.00218347
3	chr12:50304122:A:G	50304122	G,G	A,A	1,1	-inf,inf	inf,inf	3.7251,2.75505	0.00110694	0.00268191
3	chr12:50184922:T:G	50184922	G,G	T,T	1,1	-inf,inf	inf,inf	2.00283,2.89335	0.00110512	0.00253015
3	chr12:50323421:T:G	50323421	NA,G	NA,T	NA,1	NA,-inf	NA,inf	NA,2.15737	0.00109873	0.00216459
3	chr12:50208512:T:A	50208512	A,A	T,T	1,1	-inf,inf	inf,inf	3.65703,2.76675	0.00108507	0.00262405
3	chr12:50947721:C:T	50947721	T,NA	C,NA	1,NA	inf,NA	inf,NA	1.50523,NA	0.00107123	0.00210774
3	chr12:50361418:T:C	50361418	C,C	T,T	1,1	inf,-inf	inf,inf	3.25859,2.72567	0.00106851	0.00250828
3	chr12:50355511:A:G	50355511	G,G	A,A	1,1	-inf,inf	inf,inf	3.86919,2.67429	0.00106849	0.00258813
3	chr12:50295317:G:A	50295317	NA,A	NA,G	NA,1	NA,-inf	NA,inf	NA,2.14151	0.00106819	0.00210442
3	chr12:51268378:G:T	51268378	NA,T	NA,G	NA,1	NA,inf	NA,inf	NA,1.66309	0.00106493	0.00207398
3	chr12:50372152:G:A	50372152	NA,A	NA,G	NA,1	NA,-inf	NA,inf	NA,2.13995	0.00106432	0.00209676
3	chr12:50626564:C:T	50626564	NA,T	NA,C	NA,1	NA,inf	NA,inf	NA,1.73399	0.00105434	0.00209629
3	chr12:50781020:TTAAAA:T	50781020	NA,T	NA,TTAAAA	NA,1	NA,inf	NA,inf	NA,1.7487	0.00105344	0.00209826
3	chr12:50015851:T:C	50015851	NA,C	NA,T	NA,1	NA,inf	NA,inf	NA,2.74411	0.00105288	0.00212949
3	chr12:50369632:G:T	50369632	T,T	G,G	1,1	inf,-inf	inf,inf	3.60724,2.59518	0.0010504	0.00247383
3	chr12:51039101:C:T	51039101	NA,T	NA,C	NA,1	NA,-inf	NA,inf	NA,2.02495	0.00104453	0.00206469
3	chr12:50336460:C:T	50336460	T,T	C,C	1,1	-inf,inf	inf,inf	3.77203,2.69541	0.00103442	0.00250228
3	chr12:50368578:G:A	50368578	A,A	G,G	1,1	inf,-inf	inf,inf	3.59658,2.59115	0.00103338	0.00243268
3	chr12:50356801:C:G	50356801	G,G	C,C	1,1	-inf,inf	inf,inf	3.87592,2.64962	0.00102812	0.00248807
3	chr12:50370928:G:A	50370928	A,A	G,G	1,1	inf,-inf	inf,inf	3.51849,2.60248	0.00100983	0.00237455
3	chr12:50367702:C:T	50367702	T,T	C,C	1,1	inf,-inf	inf,inf	3.55931,2.59427	0.00100552	0.00236482
3	chr12:50381539:G:A	50381539	NA,A	NA,G	NA,1	NA,-inf	NA,inf	NA,2.10319	0.0010009	0.00197168
3	chr12:50360780:T:G	50360780	G,G	T,T	1,1	inf,-inf	inf,inf	3.57012,2.58068	0.000995326	0.00234083
3	chr12:50362492:C:A	50362492	A,A	C,C	1,1	inf,-inf	inf,inf	3.56319,2.58193	0.000992527	0.00233396
3	chr12:50673908:C:A	50673908	NA,A	NA,C	NA,1	NA,inf	NA,inf	NA,1.7008	0.000991609	0.00197109
3	chr12:50588610:C:A	50588610	NA,A	NA,C	NA,1	NA,inf	NA,inf	NA,1.70006	0.00099043	0.00196889
3	chr12:50365650:AAATG:A	50365650	A,A	AAATG,AAATG	1,1	inf,-inf	inf,inf	3.56417,2.5803	0.000990332	0.00232875
3	chr12:50217193:C:T	50217193	T,T	C,C	1,1	-inf,inf	inf,inf	3.68229,2.69695	0.000980591	0.00236601
3	chr12:50381649:C:T	50381649	NA,T	NA,C	NA,1	NA,-inf	NA,inf	NA,2.08765	0.000975537	0.0019216
3	chr12:50487389:G:A	50487389	NA,A	NA,G	NA,1	NA,inf	NA,inf	NA,1.68398	0.00097536	0.0019398
3	chr12:51334303:T:C	51334303	NA,C	NA,T	NA,1	NA,inf	NA,inf	NA,1.57791	0.000973613	0.00188487
3	chr12:50200084:G:A	50200084	A,A	G,G	1,1	-inf,inf	inf,inf	3.67972,2.69264	0.000966981	0.00233162
3	chr12:50592722:C:T	50592722	NA,T	NA,C	NA,1	NA,inf	NA,inf	NA,1.68699	0.000965138	0.00191851
3	chr12:50524529:C:T	50524529	NA,T	NA,C	NA,1	NA,inf	NA,inf	NA,1.68282	0.000958594	0.00190515
3	chr12:50145636:T:G	50145636	G,G	T,T	1,1	-inf,inf	inf,inf	2.11678,2.59301	0.000955631	0.00215514
3	chr12:50371443:T:C	50371443	NA,C	NA,T	NA,1	NA,-inf	NA,inf	NA,2.0742	0.000953571	0.00187831
3	chr12:50170828:G:A	50170828	NA,A	NA,G	NA,1	NA,-inf	NA,inf	NA,2.05998	0.000952719	0.0018761
3	chr12:50329782:G:A	50329782	A,A	G,G	1,1	-inf,inf	inf,inf	3.78953,2.64155	0.000950478	0.00229512
3	chr12:51345687:T:C	51345687	C,C	T,T	1,1	-inf,inf	inf,inf	0.880898,1.94853	0.00094973	0.00185733
3	chr12:50371950:T:C	50371950	C,C	T,T	1,1	inf,-inf	inf,inf	3.58287,2.54963	0.00094946	0.00223091
3	chr12:50243157:T:C	50243157	C,C	T,T	1,1	-inf,inf	inf,inf	3.61464,2.70649	0.000949171	0.00228879
3	chr12:50208951:G:A	50208951	A,A	G,G	1,1	-inf,inf	inf,inf	3.56698,2.72661	0.000948281	0.00228413
3	chr12:50350336:G:A	50350336	A,A	G,G	1,1	inf,-inf	inf,inf	3.55829,2.55689	0.000944822	0.00221947
3	chr12:50243512:T:C	50243512	C,C	T,T	1,1	-inf,inf	inf,inf	3.57342,2.71786	0.000942894	0.00227305
3	chr12:50387535:G:T	50387535	NA,T	NA,G	NA,1	NA,-inf	NA,inf	NA,2.06597	0.000941491	0.00185453
3	chr12:51433559:T:G	51433559	NA,G	NA,T	NA,1	NA,inf	NA,inf	NA,1.8575	0.000940594	0.00175152
3	chr12:51401427:T:C	51401427	NA,C	NA,T	NA,1	NA,inf	NA,inf	NA,1.75274	0.000940328	0.00176775
3	chr12:50209931:G:A	50209931	A,A	G,G	1,1	-inf,inf	inf,inf	3.62894,2.69428	0.000936765	0.002257
3	chr12:50167833:C:G	50167833	NA,G	NA,C	NA,1	NA,inf	NA,inf	NA,3.00063	0.000924909	0.00188659
3	chr12:50368706:G:A	50368706	A,A	G,G	1,1	inf,-inf	inf,inf	3.56037,2.54086	0.000919844	0.00215972
3	chr12:50295296:C:T	50295296	NA,T	NA,C	NA,1	NA,-inf	NA,inf	NA,2.06647	0.000917454	0.00180793
3	chr12:50357925:T:C	50357925	C,C	T,T	1,1	inf,-inf	inf,inf	3.54706,2.54314	0.000915968	0.00215021
3	chr12:50049523:T:C	50049523	NA,C	NA,T	NA,1	NA,-inf	NA,inf	NA,1.69795	0.000915648	0.00179256
3	chr12:50681690:A:G	50681690	NA,G	NA,A	NA,1	NA,inf	NA,inf	NA,1.65347	0.000907973	0.00180412
3	chr12:51045845:G:A	51045845	NA,A	NA,G	NA,1	NA,-inf	NA,inf	NA,1.93333	0.000907048	0.00179261
3	chr12:50436463:T:A	50436463	NA,A	NA,T	NA,1	NA,-inf	NA,inf	NA,1.9839	0.00090001	0.00178761
3	chr12:50222563:A:G	50222563	G,G	A,A	1,1	-inf,inf	inf,inf	3.45271,2.73947	0.000898648	0.00216108
3	chr12:50163027:T:C	50163027	NA,C	NA,T	NA,1	NA,-inf	NA,inf	NA,2.07558	0.000895248	0.00177293
3	chr12:50373240:T:G	50373240	NA,G	NA,T	NA,1	NA,-inf	NA,inf	NA,2.03205	0.000889122	0.00175128
3	chr12:51404217:A:G	51404217	NA,G	NA,A	NA,1	NA,inf	NA,inf	NA,1.72102	0.000886192	0.0016662
3	chr12:51191846:G:A	51191846	A,NA	G,NA	1,NA	inf,NA	inf,NA	1.66775,NA	0.000879284	0.00172507
3	chr12:50745079:C:T	50745079	T,T	C,C	1,1	-inf,inf	inf,inf	6.56992,0.00521946	0.000870163	0.00187037
3	chr12:50613315:G:A	50613315	A,NA	G,NA	1,NA	inf,NA	inf,NA	1.39305,NA	0.000864477	0.00167911
3	chr12:50199671:G:A	50199671	NA,A	NA,G	NA,1	NA,-inf	NA,inf	NA,2.0038	0.000852164	0.00167847
3	chr12:50856795:C:T	50856795	T,T	C,C	1,1	-inf,-inf	inf,inf	3.11874,0.931063	0.000848072	0.00168747
3	chr12:51348542:A:G	51348542	G,NA	A,NA	1,NA	-inf,NA	inf,NA	2.32442,NA	0.000832828	0.00161698
3	chr12:50469458:G:A	50469458	NA,A	NA,G	NA,1	NA,-inf	NA,inf	NA,1.93294	0.000829881	0.00164805
3	chr12:50393601:C:T	50393601	NA,T	NA,C	NA,1	NA,-inf	NA,inf	NA,1.92495	0.00081499	0.0016183
3	chr12:51539354:T:C	51539354	NA,C	NA,T	NA,1	NA,-inf	NA,inf	NA,1.68657	0.000813352	0.00158648
3	chr12:51355688:C:T	51355688	NA,T	NA,C	NA,1	NA,inf	NA,inf	NA,1.54946	0.000807395	0.00157833
3	chr12:50456247:C:G	50456247	NA,G	NA,C	NA,1	NA,-inf	NA,inf	NA,1.91553	0.000803792	0.00159617
3	chr12:50397971:C:T	50397971	NA,T	NA,C	NA,1	NA,-inf	NA,inf	NA,1.91342	0.000798329	0.00158543
3	chr12:51589120:A:T	51589120	NA,T	NA,A	NA,1	NA,inf	NA,inf	NA,1.59186	0.000796386	0.00156051
3	chr12:51335543:C:T	51335543	NA,T	NA,C	NA,1	NA,-inf	NA,inf	NA,1.71014	0.000788693	0.0015444
3	chr12:50330661:G:C	50330661	C,NA	G,NA	1,NA	-inf,NA	inf,NA	2.46329,NA	0.000787441	0.00156967
3	chr12:51168873:C:T	51168873	NA,T	NA,C	NA,1	NA,inf	NA,inf	NA,1.44439	0.000786881	0.00152866
3	chr12:50169220:G:A	50169220	NA,A	NA,G	NA,1	NA,-inf	NA,inf	NA,1.99675	0.000786329	0.001557
3	chr12:51174476:G:A	51174476	NA,A	NA,G	NA,1	NA,inf	NA,inf	NA,1.44258	0.000785648	0.00152642
3	chr12:50180980:C:T	50180980	T,T	C,C	1,1	-inf,inf	inf,inf	2.04675,2.56782	0.000776698	0.00178206
3	chr12:50408592:G:A	50408592	NA,A	NA,G	NA,1	NA,-inf	NA,inf	NA,1.89172	0.000771677	0.00153218
3	chr12:51333501:C:T	51333501	NA,T	NA,C	NA,1	NA,-inf	NA,inf	NA,1.69225	0.000768192	0.00150442
3	chr12:50220924:A:G	50220924	G,G	A,A	1,1	-inf,inf	inf,inf	3.51038,2.62955	0.00076808	0.00184109
3	chr12:50460875:AGAGCTTGCAGTGAGCTGAGATGT:A	50460875	NA,A	NA,AGAGCTTGCAGTGAGCTGAGATGT	NA,1	NA,-inf	NA,inf	NA,1.94599	0.000766399	0.00150944
3	chr12:50388341:G:A	50388341	NA,A	NA,G	NA,1	NA,-inf	NA,inf	NA,1.93249	0.000757086	0.00149097
3	chr12:50465098:G:A	50465098	NA,A	NA,G	NA,1	NA,-inf	NA,inf	NA,1.88339	0.000756488	0.0015019
3	chr12:50403647:A:G	50403647	NA,G	NA,A	NA,1	NA,-inf	NA,inf	NA,1.87794	0.000754133	0.00149725
3	chr12:51405676:G:A	51405676	NA,A	NA,G	NA,1	NA,inf	NA,inf	NA,1.63757	0.000748408	0.00140863
3	chr12:50159101:C:T	50159101	NA,T	NA,C	NA,1	NA,-inf	NA,inf	NA,1.96571	0.000747738	0.00148047
3	chr12:50315753:T:C	50315753	C,C	T,T	1,1	-inf,inf	inf,inf	3.71396,2.53425	0.000742088	0.0017777
3	chr12:51282644:G:A	51282644	NA,A	NA,G	NA,1	NA,inf	NA,inf	NA,1.47223	0.000734934	0.00143238
3	chr12:50132763:A:G	50132763	NA,G	NA,A	NA,1	NA,-inf	NA,inf	NA,1.94897	0.000730848	0.0014468
3	chr12:50466548:A:G	50466548	NA,G	NA,A	NA,1	NA,-inf	NA,inf	NA,1.84569	0.000722392	0.0014339
3	chr12:50287756:C:T	50287756	T,T	C,C	1,1	-inf,inf	inf,inf	3.81415,2.46832	0.000717044	0.00171788
3	chr12:51405350:G:A	51405350	NA,A	NA,G	NA,1	NA,inf	NA,inf	NA,1.60746	0.000712654	0.00134205
3	chr12:50449434:C:T	50449434	NA,T	NA,C	NA,1	NA,-inf	NA,inf	NA,1.83086	0.000703615	0.00139653
3	chr12:50764933:A:G	50764933	NA,G	NA,A	NA,1	NA,-inf	NA,inf	NA,1.637	0.000703075	0.00137753
3	chr12:50802167:G:A	50802167	NA,A	NA,G	NA,1	NA,-inf	NA,inf	NA,1.64953	0.000693526	0.00136085
3	chr12:50585430:T:C	50585430	NA,C	NA,T	NA,1	NA,inf	NA,inf	NA,3.13195	0.000692772	0.00140105
3	chr12:50176736:G:A	50176736	A,A	G,G	1,1	inf,-inf	inf,inf	2.12428,2.45371	0.000690568	0.00158026
3	chr12:50156286:C:T	50156286	NA,T	NA,C	NA,1	NA,-inf	NA,inf	NA,1.91839	0.00068749	0.0013614
3	chr12:50760334:C:T	50760334	NA,T	NA,C	NA,1	NA,inf	NA,inf	NA,1.51821	0.00068427	0.00135646
3	chr12:50377079:G:A	50377079	A,A	G,G	1,1	inf,inf	inf,inf	0.0185327,2.7001	0.000682226	0.00149666
3	chr12:51593034:G:A	51593034	NA,A	NA,G	NA,1	NA,-inf	NA,inf	NA,1.52847	0.000680325	0.0013278
3	chr12:50405200:A:AT	50405200	NA,AT	NA,A	NA,1	NA,-inf	NA,inf	NA,1.81368	0.00067829	0.0013462
3	chr12:50358938:G:A	50358938	A,A	G,G	1,1	inf,-inf	inf,inf	3.34281,2.438	0.000671294	0.00156309
3	chr12:50132642:T:TTGATTATAGC	50132642	NA,TTGATTATAGC	NA,T	NA,1	NA,-inf	NA,inf	NA,1.89756	0.000671196	0.0013286
3	chr12:50827281:C:T	50827281	NA,T	NA,C	NA,1	NA,-inf	NA,inf	NA,1.8338	0.000664331	0.0013066
3	chr12:51469653:C:G	51469653	NA,G	NA,C	NA,1	NA,inf	NA,inf	NA,1.44398	0.000662129	0.00126637
3	chr12:51509831:A:T	51509831	NA,T	NA,A	NA,1	NA,inf	NA,inf	NA,1.53718	0.000661865	0.00129339
3	chr12:51590888:C:T	51590888	NA,T	NA,C	NA,1	NA,-inf	NA,inf	NA,1.50196	0.000658285	0.00128435
3	chr12:50381152:C:A	50381152	A,A	C,C	1,1	-inf,-inf	inf,inf	0.0981772,2.36957	0.00065715	0.00139977
3	chr12:50141833:G:A	50141833	NA,A	NA,G	NA,1	NA,-inf	NA,inf	NA,1.88206	0.00065179	0.00129017
3	chr12:50443467:A:G	50443467	NA,G	NA,A	NA,1	NA,-inf	NA,inf	NA,1.78349	0.000644385	0.00127885
3	chr12:50412301:TTAG:T	50412301	NA,T	NA,TTAG	NA,1	NA,-inf	NA,inf	NA,1.83919	0.000644383	0.00126873
3	chr12:50112104:A:C	50112104	NA,C	NA,A	NA,1	NA,-inf	NA,inf	NA,1.86976	0.00064434	0.00127508
3	chr12:50219712:G:A	50219712	NA,A	NA,G	NA,1	NA,-inf	NA,inf	NA,1.76805	0.000642792	0.00127674
3	chr12:51495856:C:T	51495856	NA,T	NA,C	NA,1	NA,inf	NA,inf	NA,1.50897	0.000629963	0.00123113
3	chr12:51351083:C:T	51351083	T,T	C,C	1,1	-inf,inf	inf,inf	0.846983,1.81599	0.000626632	0.00123009
3	chr12:50189421:C:T	50189421	T,T	C,C	1,1	-inf,inf	inf,inf	3.5165,2.33896	0.000626509	0.00145195
3	chr12:50275008:C:A	50275008	NA,A	NA,C	NA,1	NA,-inf	NA,inf	NA,1.92848	0.000624715	0.00124145
3	chr12:51329943:A:G	51329943	G,G	A,A	1,1	-inf,inf	inf,inf	1.07726,1.58242	0.000616306	0.00121364
3	chr12:51262644:A:G	51262644	NA,G	NA,A	NA,1	NA,inf	NA,inf	NA,1.31288	0.000614402	0.00120654
3	chr12:51346849:T:A	51346849	A,NA	T,NA	1,NA	inf,NA	inf,NA	1.90157,NA	0.000613889	0.00120239
3	chr12:50377591:G:T	50377591	T,T	G,G	1,1	-inf,-inf	inf,inf	0.0927663,2.3393	0.000613511	0.00130606
3	chr12:50756137:C:A	50756137	NA,A	NA,C	NA,1	NA,inf	NA,inf	NA,1.45689	0.00061344	0.00121429
3	chr12:51307894:G:A	51307894	NA,A	NA,G	NA,1	NA,inf	NA,inf	NA,1.28741	0.000611629	0.00118964
3	chr12:50377307:A:G	50377307	NA,G	NA,A	NA,1	NA,inf	NA,inf	NA,2.39573	0.000611377	0.00128742
3	chr12:50219210:G:A	50219210	NA,A	NA,G	NA,1	NA,-inf	NA,inf	NA,1.85636	0.000605489	0.00119831
3	chr12:50750010:C:G	50750010	NA,G	NA,C	NA,1	NA,-inf	NA,inf	NA,1.7501	0.000604511	0.00119705
3	chr12:50187707:C:T	50187707	T,T	C,C	1,1	-inf,inf	inf,inf	3.45727,2.34124	0.000601014	0.00139093
3	chr12:51419921:G:A	51419921	NA,A	NA,G	NA,1	NA,-inf	NA,inf	NA,1.49597	0.000600022	0.00117351
3	chr12:50550189:G:A	50550189	NA,A	NA,G	NA,1	NA,inf	NA,inf	NA,1.42362	0.000596052	0.00117883
3	chr12:50581113:C:T	50581113	NA,T	NA,C	NA,1	NA,inf	NA,inf	NA,1.27911	0.000595065	0.00116523
3	chr12:51431212:C:T	51431212	NA,T	NA,C	NA,1	NA,inf	NA,inf	NA,1.47466	0.000594711	0.00116203
3	chr12:50233567:C:T	50233567	NA,T	NA,C	NA,1	NA,inf	NA,inf	NA,1.33578	0.000593021	0.00115546
3	chr12:50382031:T:G	50382031	G,G	T,T	1,1	-inf,inf	inf,inf	0.000843645,2.64555	0.000589771	0.00129232
3	chr12:50628050:A:G	50628050	NA,G	NA,A	NA,1	NA,-inf	NA,inf	NA,1.56322	0.00058916	0.00115667
3	chr12:50049803:C:T	50049803	NA,T	NA,C	NA,1	NA,inf	NA,inf	NA,2.27897	0.000588957	0.00119177
3	chr12:51480889:G:A	51480889	NA,A	NA,G	NA,1	NA,inf	NA,inf	NA,1.37322	0.000580037	0.00111012
3	chr12:51428141:A:G	51428141	NA,G	NA,A	NA,1	NA,inf	NA,inf	NA,1.46002	0.000577842	0.00112909
3	chr12:50497152:T:C	50497152	NA,C	NA,T	NA,1	NA,-inf	NA,inf	NA,1.55567	0.000577435	0.00113369
3	chr12:50766315:CTAAGAT:C	50766315	NA,C	NA,CTAAGAT	NA,1	NA,inf	NA,inf	NA,1.42241	0.000575971	0.00113978
3	chr12:50349642:C:G	50349642	NA,G	NA,C	NA,1	NA,-inf	NA,inf	NA,1.61353	0.000573816	0.00123704
3	chr12:51261376:T:C	51261376	NA,C	NA,T	NA,1	NA,inf	NA,inf	NA,1.27597	0.000572473	0.00112415
3	chr12:51471255:A:G	51471255	NA,G	NA,A	NA,1	NA,inf	NA,inf	NA,1.45454	0.000572171	0.00111796
3	chr12:51262698:T:C	51262698	NA,C	NA,T	NA,1	NA,inf	NA,inf	NA,1.27549	0.000572018	0.00112326
3	chr12:50818010:T:C	50818010	NA,C	NA,T	NA,1	NA,-inf	NA,inf	NA,1.71988	0.000571272	0.00113105
3	chr12:50608486:C:T	50608486	NA,T	NA,C	NA,1	NA,inf	NA,inf	NA,1.27362	0.000570478	0.00111528
3	chr12:51447966:G:A	51447966	NA,A	NA,G	NA,1	NA,inf	NA,inf	NA,1.45258	0.000569875	0.00111352
3	chr12:51145479:T:C	51145479	NA,C	NA,T	NA,1	NA,inf	NA,inf	NA,1.29277	0.000569737	0.00110269
3	chr12:50239630:ACT:A	50239630	A,A	ACT,ACT	1,1	-inf,inf	inf,inf	3.54884,2.43292	0.000565093	0.00134373
3	chr12:51471153:G:C	51471153	NA,C	NA,G	NA,1	NA,inf	NA,inf	NA,1.35653	0.000562852	0.00107748
3	chr12:51075838:CAGG:C	51075838	NA,C	NA,CAGG	NA,1	NA,-inf	NA,inf	NA,1.64738	0.000560425	0.00110633
3	chr12:51447877:C:T	51447877	NA,T	NA,C	NA,1	NA,inf	NA,inf	NA,1.35365	0.000559901	0.00107177
3	chr12:50120310:C:T	50120310	NA,T	NA,C	NA,1	NA,-inf	NA,inf	NA,1.78348	0.000559523	0.00110704
3	chr12:50498955:C:T	50498955	NA,T	NA,C	NA,1	NA,-inf	NA,inf	NA,1.73857	0.000559484	0.00110087
3	chr12:50254884:A:G	50254884	NA,G	NA,A	NA,1	NA,-inf	NA,inf	NA,1.85903	0.000559284	0.0011111
3	chr12:50040316:C:G	50040316	G,G	C,C	1,1	-inf,inf	inf,inf	0.964965,2.65632	0.000558424	0.00114382
3	chr12:51770795:G:A	51770795	NA,A	NA,G	NA,1	NA,inf	NA,inf	NA,1.3501	0.000558404	0.00109141
3	chr12:50267666:C:T	50267666	NA,T	NA,C	NA,1	NA,-inf	NA,inf	NA,1.85124	0.00055255	0.00109766
3	chr12:50165345:A:G	50165345	G,G	A,A	1,1	inf,-inf	inf,inf	1.83612,2.50891	0.000551255	0.00124852
3	chr12:51216624:G:T	51216624	T,T	G,G	1,1	inf,inf	inf,inf	1.11076,0.984973	0.000550382	0.00107597
3	chr12:51452023:G:A	51452023	NA,A	NA,G	NA,1	NA,inf	NA,inf	NA,1.43178	0.000548967	0.00107267
3	chr12:51462538:A:G	51462538	NA,G	NA,A	NA,1	NA,inf	NA,inf	NA,1.42959	0.000547185	0.00106919
3	chr12:51432294:C:T	51432294	NA,T	NA,C	NA,1	NA,inf	NA,inf	NA,1.42899	0.000547023	0.00106891
3	chr12:51623255:C:T	51623255	NA,T	NA,C	NA,1	NA,inf	NA,inf	NA,1.35108	0.000546957	0.00106815
3	chr12:50790846:G:T	50790846	NA,T	NA,G	NA,1	NA,inf	NA,inf	NA,3.31374	0.000546376	0.00108482
3	chr12:50378303:G:T	50378303	T,T	G,G	1,1	inf,inf	inf,inf	0.00935444,2.58369	0.000544599	0.0011906
3	chr12:51299237:C:T	51299237	T,NA	C,NA	1,NA	inf,NA	inf,NA	1.46134,NA	0.000544374	0.00106607
3	chr12:50187110:G:A	50187110	NA,A	NA,G	NA,1	NA,inf	NA,inf	NA,2.09214	0.000544304	0.00112362
3	chr12:50260445:A:T	50260445	NA,T	NA,A	NA,1	NA,-inf	NA,inf	NA,1.8398	0.000543424	0.00107937
3	chr12:50270454:AG:A	50270454	NA,A	NA,AG	NA,1	NA,-inf	NA,inf	NA,1.8398	0.000543081	0.00107867
3	chr12:51478154:A:G	51478154	NA,G	NA,A	NA,1	NA,inf	NA,inf	NA,1.33803	0.000543065	0.00103977
3	chr12:50427062:T:C	50427062	NA,C	NA,T	NA,1	NA,-inf	NA,inf	NA,1.76279	0.000543012	0.00108205
3	chr12:51435326:T:C	51435326	NA,C	NA,T	NA,1	NA,inf	NA,inf	NA,1.42476	0.00054261	0.00106028
3	chr12:50280266:C:T	50280266	T,T	C,C	1,1	-inf,inf	inf,inf	3.69858,2.34668	0.000541199	0.00128386
3	chr12:50796355:C:T	50796355	NA,T	NA,C	NA,1	NA,-inf	NA,inf	NA,1.68595	0.000540723	0.00107038
3	chr12:50247174:C:T	50247174	NA,T	NA,C	NA,1	NA,-inf	NA,inf	NA,1.83531	0.000539809	0.00107215
3	chr12:50967628:A:G	50967628	NA,G	NA,A	NA,1	NA,inf	NA,inf	NA,1.95514	0.000539374	0.00106737
3	chr12:51518702:A:G	51518702	NA,G	NA,A	NA,1	NA,inf	NA,inf	NA,1.41758	0.000539053	0.00105346
3	chr12:51437353:A:G	51437353	NA,G	NA,A	NA,1	NA,inf	NA,inf	NA,1.42026	0.000538272	0.0010518
3	chr12:51384771:G:T	51384771	NA,T	NA,G	NA,1	NA,inf	NA,inf	NA,1.27457	0.000537763	0.00104894
3	chr12:50279739:C:T	50279739	NA,T	NA,C	NA,1	NA,-inf	NA,inf	NA,1.83289	0.000537712	0.00106796
3	chr12:50421375:G:A	50421375	NA,A	NA,G	NA,1	NA,-inf	NA,inf	NA,1.66755	0.000536363	0.00106353
3	chr12:50305712:C:T	50305712	T,T	C,C	1,1	-inf,inf	inf,inf	4.37458,1.80753	0.00053603	0.00125551
3	chr12:51470957:T:C	51470957	NA,C	NA,T	NA,1	NA,inf	NA,inf	NA,1.32923	0.000535068	0.00102456
3	chr12:51479784:A:G	51479784	NA,G	NA,A	NA,1	NA,inf	NA,inf	NA,1.41544	0.000533854	0.00104311
3	chr12:50258796:C:T	50258796	NA,T	NA,C	NA,1	NA,-inf	NA,inf	NA,1.82781	0.000533638	0.00105986
3	chr12:50263495:T:C	50263495	NA,C	NA,T	NA,1	NA,-inf	NA,inf	NA,1.81914	0.000528159	0.00104902
3	chr12:51469759:C:T	51469759	NA,T	NA,C	NA,1	NA,inf	NA,inf	NA,1.3141	0.00052269	0.00100114
3	chr12:50219646:A:C	50219646	NA,C	NA,A	NA,1	NA,-inf	NA,inf	NA,1.81272	0.000520342	0.00103345
3	chr12:50220779:C:CT	50220779	NA,CT	NA,C	NA,1	NA,-inf	NA,inf	NA,1.81205	0.000519908	0.00103259
3	chr12:51429459:C:T	51429459	NA,T	NA,C	NA,1	NA,inf	NA,inf	NA,1.39929	0.000519325	0.0010148
3	chr12:50582257:T:A	50582257	NA,A	NA,T	NA,1	NA,inf	NA,inf	NA,1.34768	0.000518951	0.00102605
3	chr12:50809182:T:C	50809182	NA,C	NA,T	NA,1	NA,-inf	NA,inf	NA,1.66157	0.000518787	0.00102685
3	chr12:51375644:G:A	51375644	A,NA	G,NA	1,NA	inf,NA	inf,NA	2.24371,NA	0.000518461	0.001018
3	chr12:50148617:C:T	50148617	NA,T	NA,C	NA,1	NA,-inf	NA,inf	NA,1.73291	0.000518231	0.00102445
3	chr12:50242791:A:G	50242791	NA,G	NA,A	NA,1	NA,-inf	NA,inf	NA,1.80928	0.000517386	0.00102755
3	chr12:50218067:A:G	50218067	NA,G	NA,A	NA,1	NA,-inf	NA,inf	NA,1.61891	0.000515672	0.00102289
3	chr12:50218066:A:G	50218066	NA,G	NA,A	NA,1	NA,-inf	NA,inf	NA,1.61726	0.000515056	0.00102168
3	chr12:50147344:A:G	50147344	G,G	A,A	1,1	-inf,inf	inf,inf	1.62973,2.45957	0.000513006	0.00114211
3	chr12:51339506:G:A	51339506	NA,A	NA,G	NA,1	NA,-inf	NA,inf	NA,1.46591	0.00051189	0.00100246
3	chr12:50256038:T:C	50256038	NA,C	NA,T	NA,1	NA,inf	NA,inf	NA,1.84253	0.000511494	0.00107159
3	chr12:51131058:G:A	51131058	NA,A	NA,G	NA,1	NA,inf	NA,inf	NA,1.23456	0.000511009	0.00098904
3	chr12:51318535:T:C	51318535	C,C	T,T	1,1	-inf,inf	inf,inf	1.31322,1.18717	0.000509155	0.000996028
3	chr12:50781313:C:T	50781313	NA,T	NA,C	NA,1	NA,inf	NA,inf	NA,3.25165	0.000508922	0.00101018
3	chr12:51716959:C:G	51716959	NA,G	NA,C	NA,1	NA,inf	NA,inf	NA,1.41438	0.000507413	0.000963731
3	chr12:51459260:C:T	51459260	NA,T	NA,C	NA,1	NA,inf	NA,inf	NA,1.30079	0.000506686	0.000970332
3	chr12:50254979:T:C	50254979	NA,C	NA,T	NA,1	NA,-inf	NA,inf	NA,1.79516	0.000505662	0.00100418
3	chr12:50790265:C:T	50790265	NA,T	NA,C	NA,1	NA,inf	NA,inf	NA,1.16312	0.000505468	0.000992721
3	chr12:51101108:C:T	51101108	NA,T	NA,C	NA,1	NA,inf	NA,inf	NA,1.90079	0.000505442	0.000999994
3	chr12:51295235:AT:A	51295235	A,A	AT,AT	1,1	-inf,inf	inf,inf	2.0355,0.15484	0.000505352	0.000989884
3	chr12:50244776:G:T	50244776	NA,T	NA,G	NA,1	NA,-inf	NA,inf	NA,1.79267	0.000505226	0.00100322
3	chr12:50666175:G:A	50666175	NA,A	NA,G	NA,1	NA,-inf	NA,inf	NA,1.67142	0.000504199	0.000991994
3	chr12:50268907:C:T	50268907	NA,T	NA,C	NA,1	NA,-inf	NA,inf	NA,1.78923	0.000502133	0.00099702
3	chr12:51402512:G:A	51402512	NA,A	NA,G	NA,1	NA,inf	NA,inf	NA,1.36589	0.000500825	0.00097842
3	chr12:50246421:C:T	50246421	NA,T	NA,C	NA,1	NA,-inf	NA,inf	NA,1.73358	0.00050021	0.000989445
3	chr12:50862956:G:A	50862956	A,NA	G,NA	1,NA	inf,NA	inf,NA	1.15259,NA	0.000499835	0.000983172
3	chr12:51494977:C:T	51494977	NA,T	NA,C	NA,1	NA,inf	NA,inf	NA,1.29255	0.000499174	0.000956111
3	chr12:51314435:A:G	51314435	NA,G	NA,A	NA,1	NA,-inf	NA,inf	NA,1.39386	0.000497741	0.000976944
3	chr12:51043190:C:G	51043190	NA,G	NA,C	NA,1	NA,inf	NA,inf	NA,1.15087	0.000497682	0.000969838
3	chr12:50225446:T:C	50225446	NA,C	NA,T	NA,1	NA,-inf	NA,inf	NA,1.78181	0.000495875	0.000984675
3	chr12:50436129:GTGTGTGTGTGT:G	50436129	NA,G	NA,GTGTGTGTGTGT	NA,1	NA,inf	NA,inf	NA,1.32223	0.000494426	0.000963778
3	chr12:50226711:C:T	50226711	NA,T	NA,C	NA,1	NA,-inf	NA,inf	NA,1.77964	0.000494168	0.000981276
3	chr12:51060252:C:T	51060252	NA,T	NA,C	NA,1	NA,inf	NA,inf	NA,1.31774	0.000487204	0.000962556
3	chr12:51265853:T:C	51265853	C,NA	T,NA	1,NA	inf,NA	inf,NA	1.81197,NA	0.000486403	0.000953233
3	chr12:51455324:G:A	51455324	NA,A	NA,G	NA,1	NA,inf	NA,inf	NA,1.27642	0.000485644	0.000930375
3	chr12:50357307:G:A	50357307	NA,A	NA,G	NA,1	NA,inf	NA,inf	NA,1.63226	0.000485445	0.000945006
3	chr12:50208792:G:A	50208792	NA,A	NA,G	NA,1	NA,-inf	NA,inf	NA,1.76675	0.000484756	0.000962454
3	chr12:50905068:G:A	50905068	A,NA	G,NA	1,NA	inf,NA	inf,NA	1.13907,NA	0.000483739	0.000951354
3	chr12:51265022:A:G	51265022	NA,G	NA,A	NA,1	NA,inf	NA,inf	NA,1.18605	0.000482756	0.000947847
3	chr12:50242472:C:T	50242472	NA,T	NA,C	NA,1	NA,-inf	NA,inf	NA,1.76381	0.000482529	0.000958062
3	chr12:51595551:G:T	51595551	NA,T	NA,G	NA,1	NA,inf	NA,inf	NA,1.39514	0.000482122	0.000926234
3	chr12:51025165:G:GA	51025165	NA,GA	NA,G	NA,1	NA,inf	NA,inf	NA,1.79801	0.000481973	0.000952514
3	chr12:51542808:T:G	51542808	NA,G	NA,T	NA,1	NA,-inf	NA,inf	NA,1.36946	0.000481923	0.000940489
3	chr12:50484908:A:G	50484908	NA,G	NA,A	NA,1	NA,-inf	NA,inf	NA,1.57544	0.000481304	0.00095198
3	chr12:51603112:A:G	51603112	NA,G	NA,A	NA,1	NA,inf	NA,inf	NA,1.28173	0.000479065	0.000935693
3	chr12:50189367:A:G	50189367	G,G	A,A	1,1	-inf,inf	inf,inf	3.49395,2.19063	0.000477706	0.00110018
3	chr12:50215418:G:A	50215418	NA,A	NA,G	NA,1	NA,-inf	NA,inf	NA,1.75705	0.000476716	0.000946511
3	chr12:51138491:G:T	51138491	NA,T	NA,G	NA,1	NA,inf	NA,inf	NA,1.19799	0.000475532	0.000920526
3	chr12:51021110:A:G	51021110	NA,G	NA,A	NA,1	NA,-inf	NA,inf	NA,1.5362	0.00047486	0.000932853
3	chr12:50958083:G:T	50958083	NA,T	NA,G	NA,1	NA,inf	NA,inf	NA,1.30656	0.000473617	0.000935843
3	chr12:51614403:C:T	51614403	NA,T	NA,C	NA,1	NA,inf	NA,inf	NA,1.27296	0.000473208	0.000924297
3	chr12:50208695:T:C	50208695	NA,C	NA,T	NA,1	NA,-inf	NA,inf	NA,1.75092	0.000472916	0.000938858
3	chr12:50908922:C:T	50908922	NA,T	NA,C	NA,1	NA,inf	NA,inf	NA,1.07651	0.000472044	0.00091747
3	chr12:51333594:T:C	51333594	C,C	T,T	1,1	-inf,inf	inf,inf	1.11408,1.3704	0.000469495	0.000925493
3	chr12:50213930:C:A	50213930	NA,A	NA,C	NA,1	NA,-inf	NA,inf	NA,1.5587	0.000468289	0.000928526
3	chr12:50030676:G:A	50030676	NA,A	NA,G	NA,1	NA,inf	NA,inf	NA,1.97674	0.000467888	0.000934968
3	chr12:51758507:G:A	51758507	NA,A	NA,G	NA,1	NA,inf	NA,inf	NA,1.24404	0.000465471	0.000909582
3	chr12:50271139:C:T	50271139	NA,T	NA,C	NA,1	NA,-inf	NA,inf	NA,1.73958	0.000464975	0.000922982
3	chr12:50203789:T:C	50203789	NA,C	NA,T	NA,1	NA,-inf	NA,inf	NA,1.56779	0.000464698	0.000921722
3	chr12:51492712:G:T	51492712	NA,T	NA,G	NA,1	NA,inf	NA,inf	NA,1.25006	0.000463341	0.000887774
3	chr12:51317267:A:G	51317267	NA,G	NA,A	NA,1	NA,-inf	NA,inf	NA,1.35152	0.000462916	0.000908619
3	chr12:51063323:A:G	51063323	NA,G	NA,A	NA,1	NA,inf	NA,inf	NA,1.77918	0.000462546	0.000914188
3	chr12:51100966:G:A	51100966	NA,A	NA,G	NA,1	NA,inf	NA,inf	NA,1.18334	0.000461854	0.000894138
3	chr12:51506704:G:A	51506704	NA,A	NA,G	NA,1	NA,inf	NA,inf	NA,1.33308	0.00046108	0.000901132
3	chr12:51014744:T:C	51014744	NA,C	NA,T	NA,1	NA,inf	NA,inf	NA,1.76995	0.000460965	0.000910895
3	chr12:51384217:G:C	51384217	C,C	G,G	1,1	inf,-inf	inf,inf	1.09093,1.39414	0.000460503	0.000910307
3	chr12:50599488:A:G	50599488	G,NA	A,NA	1,NA	-inf,NA	inf,NA	1.92777,NA	0.000459902	0.000910001
3	chr12:51491346:G:A	51491346	NA,A	NA,G	NA,1	NA,inf	NA,inf	NA,1.24354	0.000458265	0.00087813
3	chr12:50892437:A:G	50892437	G,NA	A,NA	1,NA	inf,NA	inf,NA	1.11314,NA	0.000457345	0.000899515
3	chr12:51504728:T:G	51504728	NA,G	NA,T	NA,1	NA,inf	NA,inf	NA,1.24243	0.000457178	0.000876005
3	chr12:50198645:C:T	50198645	NA,T	NA,C	NA,1	NA,-inf	NA,inf	NA,1.72866	0.000455975	0.000905017
3	chr12:50072161:G:A	50072161	NA,A	NA,G	NA,1	NA,-inf	NA,inf	NA,1.14673	0.000455598	0.000902464
3	chr12:51040074:T:C	51040074	NA,C	NA,T	NA,1	NA,inf	NA,inf	NA,1.17497	0.000454506	0.000879687
3	chr12:51326263:G:A	51326263	A,NA	G,NA	1,NA	inf,NA	inf,NA	1.365,NA	0.000453936	0.000888966
3	chr12:50393252:T:C	50393252	C,C	T,T	1,1	inf,-inf	inf,inf	1.17213,0.201011	0.000452689	0.000901729
3	chr12:51090735:T:C	51090735	NA,C	NA,T	NA,1	NA,inf	NA,inf	NA,1.7581	0.000451688	0.000892547
3	chr12:51327875:C:A	51327875	A,NA	C,NA	1,NA	-inf,NA	inf,NA	1.37272,NA	0.000450249	0.000880862
3	chr12:50778595:ACTT:A	50778595	NA,A	NA,ACTT	NA,1	NA,inf	NA,inf	NA,1.13058	0.000449705	0.000883052
3	chr12:51759978:A:G	51759978	NA,G	NA,A	NA,1	NA,inf	NA,inf	NA,1.22436	0.000448509	0.000876485
3	chr12:51734509:A:G	51734509	G,NA	A,NA	1,NA	inf,NA	inf,NA	1.66649,NA	0.000448166	0.000876541
3	chr12:50340155:C:T	50340155	NA,T	NA,C	NA,1	NA,-inf	NA,inf	NA,1.54682	0.000445919	0.000884366
3	chr12:50179650:G:C	50179650	C,C	G,G	1,1	-inf,inf	inf,inf	1.49062,2.46965	0.00044554	0.00100194
3	chr12:50692675:TA:T	50692675	NA,T	NA,TA	NA,1	NA,-inf	NA,inf	NA,1.58793	0.000444692	0.000881338
3	chr12:50159214:A:G	50159214	G,G	A,A	1,1	inf,-inf	inf,inf	1.7088,2.49043	0.000443898	0.000997644
3	chr12:51066114:G:A	51066114	NA,A	NA,G	NA,1	NA,inf	NA,inf	NA,1.16021	0.000442208	0.000855963
3	chr12:51063937:G:C	51063937	NA,C	NA,G	NA,1	NA,inf	NA,inf	NA,1.13825	0.000440805	0.000853248
3	chr12:51265854:G:A	51265854	A,NA	G,NA	1,NA	inf,NA	inf,NA	1.75596,NA	0.000440309	0.000862867
3	chr12:50830403:T:A	50830403	NA,A	NA,T	NA,1	NA,-inf	NA,inf	NA,1.63934	0.000440208	0.000867765
3	chr12:50382220:T:G	50382220	G,G	T,T	1,1	-inf,inf	inf,inf	0.017355,2.48108	0.000439396	0.000958368
3	chr12:50212077:A:C	50212077	NA,C	NA,A	NA,1	NA,-inf	NA,inf	NA,0.734117	0.000437604	0.000856749
3	chr12:50652441:G:A	50652441	A,A	G,G	1,1	-inf,-inf	inf,inf	5.88145,0.449147	0.000436792	0.000918145
3	chr12:50072302:A:G	50072302	G,G	A,A	1,1	-inf,-inf	inf,inf	1.22881,0.660734	0.00043673	0.000859673
3	chr12:50040219:G:A	50040219	NA,A	NA,G	NA,1	NA,-inf	NA,inf	NA,1.51355	0.000435468	0.000856653
3	chr12:51054563:A:G	51054563	NA,G	NA,A	NA,1	NA,inf	NA,inf	NA,1.14752	0.000431891	0.000836111
3	chr12:50359570:A:G	50359570	NA,G	NA,A	NA,1	NA,inf	NA,inf	NA,1.55958	0.000431498	0.000840046
3	chr12:51222567:A:G	51222567	NA,G	NA,A	NA,1	NA,-inf	NA,inf	NA,1.36568	0.000431268	0.000847236
3	chr12:51516867:T:C	51516867	C,NA	T,NA	1,NA	-inf,NA	inf,NA	1.35053,NA	0.000430947	0.000842455
3	chr12:50700137:C:T	50700137	NA,T	NA,C	NA,1	NA,-inf	NA,inf	NA,1.58195	0.000430461	0.000853364
3	chr12:51349164:G:T	51349164	T,T	G,G	1,1	-inf,inf	inf,inf	1.0112,1.44523	0.00042976	0.000846886
3	chr12:50528534:C:T	50528534	NA,T	NA,C	NA,1	NA,inf	NA,inf	NA,1.11322	0.000429418	0.000839219
3	chr12:50480876:GC:G	50480876	NA,G	NA,GC	NA,1	NA,-inf	NA,inf	NA,1.06374	0.000429376	0.00086448
3	chr12:50438223:G:A	50438223	NA,A	NA,G	NA,1	NA,inf	NA,inf	NA,1.26848	0.000428594	0.000850873
3	chr12:51601819:G:GC	51601819	NA,GC	NA,G	NA,1	NA,-inf	NA,inf	NA,1.2418	0.000425823	0.000831759
3	chr12:51726125:TATTC:T	51726125	NA,T	NA,TATTC	NA,1	NA,-inf	NA,inf	NA,1.31949	0.000425593	0.000833713
3	chr12:51197400:C:G	51197400	NA,G	NA,C	NA,1	NA,-inf	NA,inf	NA,1.40269	0.00042555	0.000834386
3	chr12:50362723:A:G	50362723	G,G	A,A	1,1	inf,-inf	inf,inf	3.31744,2.15967	0.000424456	0.000978572
3	chr12:51234971:A:T	51234971	NA,T	NA,A	NA,1	NA,inf	NA,inf	NA,1.15722	0.000419369	0.000817809
3	chr12:51276418:A:G	51276418	G,G	A,A	1,1	-inf,inf	inf,inf	1.55425,0.786583	0.00041869	0.000823886
3	chr12:51255234:C:T	51255234	T,NA	C,NA	1,NA	inf,NA	inf,NA	1.72942,NA	0.000417675	0.000818466
3	chr12:50504343:A:G	50504343	NA,G	NA,A	NA,1	NA,inf	NA,inf	NA,1.10395	0.000417546	0.000815471
3	chr12:50776087:C:T	50776087	NA,T	NA,C	NA,1	NA,inf	NA,inf	NA,1.07902	0.00041585	0.000816273
3	chr12:50300163:C:T	50300163	NA,T	NA,C	NA,1	NA,-inf	NA,inf	NA,1.5023	0.000415061	0.000822941
3	chr12:51389641:G:A	51389641	NA,A	NA,G	NA,1	NA,inf	NA,inf	NA,1.16517	0.000414337	0.000810793
3	chr12:50118834:T:C	50118834	NA,C	NA,T	NA,1	NA,inf	NA,inf	NA,1.11466	0.000411776	0.000803211
3	chr12:51615807:T:A	51615807	NA,A	NA,T	NA,1	NA,inf	NA,inf	NA,1.28878	0.000411583	0.000782066
3	chr12:50670281:A:G	50670281	G,G	A,A	1,1	-inf,-inf	inf,inf	5.87042,0.425509	0.000410387	0.000862911
3	chr12:51331847:A:G	51331847	NA,G	NA,A	NA,1	NA,inf	NA,inf	NA,1.16786	0.000410371	0.000803586
3	chr12:50759443:T:C	50759443	C,NA	T,NA	1,NA	inf,NA	inf,NA	0.849268,NA	0.000410326	0.000801843
3	chr12:51546740:A:C	51546740	NA,C	NA,A	NA,1	NA,-inf	NA,inf	NA,1.27278	0.000410201	0.000800591
3	chr12:50895120:C:T	50895120	NA,T	NA,C	NA,1	NA,inf	NA,inf	NA,1.00387	0.000409047	0.000795294
3	chr12:50088012:A:G	50088012	NA,G	NA,A	NA,1	NA,inf	NA,inf	NA,1.15618	0.000406438	0.000795664
3	chr12:50357635:T:A	50357635	NA,A	NA,T	NA,1	NA,inf	NA,inf	NA,1.50843	0.00040508	0.00078838
3	chr12:50573004:C:T	50573004	NA,T	NA,C	NA,1	NA,-inf	NA,inf	NA,1.52919	0.000403579	0.000793433
3	chr12:50087084:C:G	50087084	NA,G	NA,C	NA,1	NA,inf	NA,inf	NA,1.15052	0.000401801	0.000786602
3	chr12:50681090:T:A	50681090	A,A	T,T	1,1	-inf,-inf	inf,inf	5.84549,0.250363	0.000400952	0.000845331
3	chr12:51758797:G:GTTGTGATA	51758797	NA,GTTGTGATA	NA,G	NA,1	NA,inf	NA,inf	NA,1.27641	0.000400748	0.000764409
3	chr12:50744056:T:C	50744056	NA,C	NA,T	NA,1	NA,inf	NA,inf	NA,1.93736	0.00040023	0.000800778
3	chr12:51330502:T:C	51330502	C,C	T,T	1,1	-inf,inf	inf,inf	1.02363,1.38387	0.000400206	0.000788753
3	chr12:50203357:C:T	50203357	NA,T	NA,C	NA,1	NA,-inf	NA,inf	NA,1.46959	0.000399791	0.000792447
3	chr12:50904561:T:C	50904561	NA,C	NA,T	NA,1	NA,inf	NA,inf	NA,0.991407	0.000399195	0.000776175
3	chr12:50494043:A:G	50494043	NA,G	NA,A	NA,1	NA,inf	NA,inf	NA,2.48141	0.000397851	0.000798351
3	chr12:50296671:T:C	50296671	C,C	T,T	1,1	-inf,inf	inf,inf	3.50143,2.02426	0.000397851	0.00091676
3	chr12:51307507:A:G	51307507	G,G	A,A	1,1	-inf,inf	inf,inf	1.62375,0.612436	0.00039742	0.000779259
3	chr12:50287540:G:C	50287540	C,C	G,G	1,1	-inf,inf	inf,inf	3.5215,2.01544	0.000396082	0.000912708
3	chr12:50028598:G:A	50028598	A,NA	G,NA	1,NA	-inf,NA	inf,NA	1.97595,NA	0.000395274	0.000785151
3	chr12:51113091:TGG:T	51113091	NA,T	NA,TGG	NA,1	NA,inf	NA,inf	NA,1.10071	0.000395236	0.000765564
3	chr12:50804355:A:C	50804355	NA,C	NA,A	NA,1	NA,inf	NA,inf	NA,1.05129	0.000394469	0.000774285
3	chr12:50800721:A:G	50800721	NA,G	NA,A	NA,1	NA,inf	NA,inf	NA,1.05129	0.000394469	0.000774285
3	chr12:51113232:C:A	51113232	NA,A	NA,C	NA,1	NA,inf	NA,inf	NA,1.09937	0.000394253	0.000763665
3	chr12:50560675:C:T	50560675	NA,T	NA,C	NA,1	NA,-inf	NA,inf	NA,1.51567	0.00039386	0.000774483
3	chr12:51099143:G:A	51099143	A,NA	G,NA	1,NA	-inf,NA	inf,NA	1.41815,NA	0.000393384	0.000767024
3	chr12:51105044:T:C	51105044	NA,C	NA,T	NA,1	NA,inf	NA,inf	NA,1.09774	0.00039311	0.000761454
3	chr12:50728622:C:T	50728622	NA,T	NA,C	NA,1	NA,inf	NA,inf	NA,1.19011	0.000393066	0.000775313
3	chr12:50700087:T:C	50700087	NA,C	NA,T	NA,1	NA,-inf	NA,inf	NA,1.51725	0.000392531	0.000777811
3	chr12:51331852:A:G	51331852	G,G	A,A	1,1	-inf,inf	inf,inf	1.00223,1.3941	0.000390424	0.000769474
3	chr12:51078814:C:T	51078814	NA,T	NA,C	NA,1	NA,inf	NA,inf	NA,1.09502	0.000389914	0.000755126
3	chr12:50311905:C:A	50311905	A,A	C,C	1,1	-inf,inf	inf,inf	3.48257,2.01663	0.000388275	0.000894055
3	chr12:50933915:C:T	50933915	NA,T	NA,C	NA,1	NA,-inf	NA,inf	NA,0.829046	0.000385504	0.000758718
3	chr12:50362125:G:A	50362125	NA,A	NA,G	NA,1	NA,inf	NA,inf	NA,1.47605	0.000384495	0.000748438
3	chr12:51427822:T:C	51427822	NA,C	NA,T	NA,1	NA,inf	NA,inf	NA,1.09339	0.000383741	0.000750143
3	chr12:50582159:T:G	50582159	NA,G	NA,T	NA,1	NA,inf	NA,inf	NA,1.05438	0.000382809	0.000748251
3	chr12:50267972:G:A	50267972	A,A	G,G	1,1	inf,-inf	inf,inf	0.998552,0.570856	0.000381629	0.000762004
3	chr12:51683293:C:T	51683293	NA,T	NA,C	NA,1	NA,-inf	NA,inf	NA,1.22068	0.000379909	0.000742278
3	chr12:50680187:C:T	50680187	NA,T	NA,C	NA,1	NA,-inf	NA,inf	NA,1.50488	0.000378763	0.000750748
3	chr12:50291970:T:G	50291970	G,G	T,T	1,1	-inf,inf	inf,inf	3.42211,2.06194	0.000378633	0.000873341
3	chr12:51597438:T:C	51597438	C,NA	T,NA	1,NA	-inf,NA	inf,NA	1.53496,NA	0.00037772	0.000737441
3	chr12:51149401:T:C	51149401	NA,C	NA,T	NA,1	NA,inf	NA,inf	NA,1.02763	0.000376963	0.000733172
3	chr12:51202034:A:AT	51202034	NA,AT	NA,A	NA,1	NA,inf	NA,inf	NA,1.06554	0.000375854	0.000733279
3	chr12:50326397:C:T	50326397	NA,T	NA,C	NA,1	NA,inf	NA,inf	NA,1.09994	0.000374956	0.000731137
3	chr12:50286793:A:G	50286793	G,G	A,A	1,1	-inf,inf	inf,inf	3.46604,2.03876	0.000374013	0.000862728
3	chr12:50640951:A:G	50640951	G,NA	A,NA	1,NA	inf,NA	inf,NA	0.813534,NA	0.000369243	0.000714169
3	chr12:51468874:C:G	51468874	NA,G	NA,C	NA,1	NA,inf	NA,inf	NA,1.15031	0.000366718	0.000716364
3	chr12:51055566:G:A	51055566	NA,A	NA,G	NA,1	NA,inf	NA,inf	NA,0.989051	0.000365679	0.000712397
3	chr12:51051936:T:C	51051936	NA,C	NA,T	NA,1	NA,inf	NA,inf	NA,1.05694	0.000365106	0.000707204
3	chr12:50299583:G:A	50299583	A,A	G,G	1,1	-inf,inf	inf,inf	3.38412,2.01699	0.000364516	0.000837473
3	chr12:50079972:A:G	50079972	NA,G	NA,A	NA,1	NA,-inf	NA,inf	NA,1.17059	0.000364463	0.000727075
3	chr12:50351632:G:C	50351632	NA,C	NA,G	NA,1	NA,-inf	NA,inf	NA,1.41683	0.000362266	0.000717822
3	chr12:50512733:C:T	50512733	NA,T	NA,C	NA,1	NA,-inf	NA,inf	NA,1.46238	0.000361831	0.00071136
3	chr12:51222612:G:A	51222612	A,A	G,G	1,1	inf,inf	inf,inf	1.01517,0.885234	0.00036049	0.000704946
3	chr12:51354969:G:A	51354969	NA,A	NA,G	NA,1	NA,inf	NA,inf	NA,1.08024	0.000360479	0.000704069
3	chr12:51420646:A:G	51420646	NA,G	NA,A	NA,1	NA,inf	NA,inf	NA,1.14124	0.000360306	0.000703801
3	chr12:50736422:G:T	50736422	NA,T	NA,G	NA,1	NA,inf	NA,inf	NA,1.01949	0.000360278	0.000704162
3	chr12:51585536:C:T	51585536	NA,T	NA,C	NA,1	NA,-inf	NA,inf	NA,1.17216	0.000360129	0.000703386
3	chr12:51124813:C:G	51124813	NA,G	NA,C	NA,1	NA,inf	NA,inf	NA,1.04788	0.000360021	0.000697548
3	chr12:51608921:G:A	51608921	NA,A	NA,G	NA,1	NA,inf	NA,inf	NA,1.11866	0.000359498	0.000702429
3	chr12:50788587:A:T	50788587	NA,T	NA,A	NA,1	NA,-inf	NA,inf	NA,1.49367	0.000358181	0.00070566
3	chr12:50319721:G:A	50319721	A,A	G,G	1,1	-inf,inf	inf,inf	3.47737,1.97325	0.000358038	0.000822813
3	chr12:50132210:A:G	50132210	NA,G	NA,A	NA,1	NA,-inf	NA,inf	NA,0.64116	0.000358006	0.000701677
3	chr12:51328849:G:A	51328849	A,A	G,G	1,1	-inf,inf	inf,inf	1.00861,1.33563	0.000356595	0.000702616
3	chr12:50761063:T:C	50761063	NA,C	NA,T	NA,1	NA,-inf	NA,inf	NA,1.42504	0.000355944	0.000703544
3	chr12:50250710:G:A	50250710	NA,A	NA,G	NA,1	NA,inf	NA,inf	NA,1.43433	0.000355024	0.000692873
3	chr12:51572384:C:T	51572384	NA,T	NA,C	NA,1	NA,-inf	NA,inf	NA,1.17785	0.000354847	0.000693683
3	chr12:50070471:G:A	50070471	NA,A	NA,G	NA,1	NA,-inf	NA,inf	NA,1.06184	0.000354658	0.000704771
3	chr12:51343778:T:C	51343778	C,C	T,T	1,1	-inf,inf	inf,inf	1.05182,1.28242	0.00035374	0.000697205
3	chr12:51602085:C:G	51602085	NA,G	NA,C	NA,1	NA,-inf	NA,inf	NA,1.13495	0.000352913	0.000689495
3	chr12:50913278:C:T	50913278	NA,T	NA,C	NA,1	NA,inf	NA,inf	NA,0.913093	0.000350686	0.00068172
3	chr12:50620208:C:T	50620208	T,NA	C,NA	1,NA	inf,NA	inf,NA	0.7896,NA	0.000349123	0.000675369
3	chr12:50911894:C:T	50911894	NA,T	NA,C	NA,1	NA,inf	NA,inf	NA,0.909828	0.000348853	0.00067821
3	chr12:51543683:G:C	51543683	NA,C	NA,G	NA,1	NA,-inf	NA,inf	NA,1.15958	0.00034863	0.000681264
3	chr12:50910429:T:A	50910429	NA,A	NA,T	NA,1	NA,inf	NA,inf	NA,0.907035	0.000346795	0.000674224
3	chr12:51508414:C:T	51508414	NA,T	NA,C	NA,1	NA,inf	NA,inf	NA,1.11363	0.000343514	0.000671151
3	chr12:51329814:A:AG	51329814	AG,AG	A,A	1,1	-inf,inf	inf,inf	1.00608,1.31594	0.000343406	0.000676593
3	chr12:50767709:CT:C	50767709	NA,C	NA,CT	NA,1	NA,-inf	NA,inf	NA,1.47168	0.000343405	0.000677213
3	chr12:50874166:G:A	50874166	NA,A	NA,G	NA,1	NA,inf	NA,inf	NA,0.938554	0.000343247	0.000669835
3	chr12:50073125:A:G	50073125	NA,G	NA,A	NA,1	NA,-inf	NA,inf	NA,1.15068	0.00034218	0.000682745
3	chr12:51159597:C:T	51159597	NA,T	NA,C	NA,1	NA,inf	NA,inf	NA,1.11533	0.000341867	0.00067488
3	chr12:50479762:G:T	50479762	T,NA	G,NA	1,NA	inf,NA	inf,NA	0.780562,NA	0.000341702	0.000674205
3	chr12:51350695:A:G	51350695	NA,G	NA,A	NA,1	NA,inf	NA,inf	NA,1.07822	0.000341001	0.000664911
3	chr12:50323797:T:C	50323797	C,C	T,T	1,1	-inf,inf	inf,inf	3.5289,1.96344	0.000340337	0.000783617
3	chr12:50595918:A:C	50595918	NA,C	NA,A	NA,1	NA,-inf	NA,inf	NA,1.41935	0.000339282	0.000666964
3	chr12:50417597:G:A	50417597	NA,A	NA,G	NA,1	NA,inf	NA,inf	NA,1.79688	0.000337963	0.000665401
3	chr12:50504945:G:A	50504945	A,A	G,G	1,1	-inf,-inf	inf,inf	5.52904,0.215734	0.000337873	0.000711256
3	chr12:50410952:A:G	50410952	G,NA	A,NA	1,NA	inf,NA	inf,NA	0.959906,NA	0.000337617	0.000663904
3	chr12:51668333:C:T	51668333	NA,T	NA,C	NA,1	NA,inf	NA,inf	NA,1.07744	0.000337282	0.000661018
3	chr12:50937213:G:A	50937213	NA,A	NA,G	NA,1	NA,inf	NA,inf	NA,1.0856	0.000336814	0.000659772
3	chr12:51542624:G:A	51542624	NA,A	NA,G	NA,1	NA,-inf	NA,inf	NA,1.11031	0.000334769	0.000653735
3	chr12:50517172:G:A	50517172	NA,A	NA,G	NA,1	NA,-inf	NA,inf	NA,1.41183	0.00033464	0.000657827
3	chr12:50792015:G:A	50792015	NA,A	NA,G	NA,1	NA,-inf	NA,inf	NA,1.44989	0.000334585	0.000659097
3	chr12:50783176:G:A	50783176	NA,A	NA,G	NA,1	NA,-inf	NA,inf	NA,1.44958	0.000334442	0.000658819
3	chr12:50607173:A:G	50607173	NA,G	NA,A	NA,1	NA,inf	NA,inf	NA,1.0997	0.000334277	0.000658947
3	chr12:50691602:T:C	50691602	NA,C	NA,T	NA,1	NA,-inf	NA,inf	NA,1.4097	0.000333689	0.000655991
3	chr12:50763898:C:T	50763898	NA,T	NA,C	NA,1	NA,-inf	NA,inf	NA,1.45241	0.000333684	0.000657263
3	chr12:51384767:C:A	51384767	NA,A	NA,C	NA,1	NA,inf	NA,inf	NA,1.03989	0.00033266	0.000649488
3	chr12:50819604:C:T	50819604	NA,T	NA,C	NA,1	NA,-inf	NA,inf	NA,1.44564	0.000332264	0.0006545
3	chr12:50627176:C:T	50627176	NA,T	NA,C	NA,1	NA,-inf	NA,inf	NA,1.40392	0.000330505	0.000649716
3	chr12:50459907:G:A	50459907	NA,A	NA,G	NA,1	NA,inf	NA,inf	NA,1.78084	0.00033041	0.000650483
3	chr12:50608102:T:C	50608102	NA,C	NA,T	NA,1	NA,-inf	NA,inf	NA,1.40322	0.00033038	0.000649482
3	chr12:51542315:C:T	51542315	T,T	C,C	1,1	inf,-inf	inf,inf	0.08295,2.09465	0.000330262	0.00064004
3	chr12:51532597:G:A	51532597	NA,A	NA,G	NA,1	NA,-inf	NA,inf	NA,1.10285	0.000330256	0.000643548
3	chr12:51001147:A:G	51001147	NA,G	NA,A	NA,1	NA,-inf	NA,inf	NA,0.66087	0.000330196	0.000651653
3	chr12:50509833:G:A	50509833	NA,A	NA,G	NA,1	NA,-inf	NA,inf	NA,1.4025	0.000329879	0.000648443
3	chr12:50620141:C:G	50620141	NA,G	NA,C	NA,1	NA,-inf	NA,inf	NA,1.40258	0.000329669	0.000648097
3	chr12:50608971:A:G	50608971	NA,G	NA,A	NA,1	NA,-inf	NA,inf	NA,1.40058	0.000329028	0.000646819
3	chr12:50774986:C:T	50774986	NA,T	NA,C	NA,1	NA,-inf	NA,inf	NA,1.43728	0.000327864	0.000645848
3	chr12:50859978:A:G	50859978	G,NA	A,NA	1,NA	inf,NA	inf,NA	0.95773,NA	0.000327455	0.000643735
3	chr12:50398336:G:C	50398336	C,NA	G,NA	1,NA	inf,NA	inf,NA	0.946884,NA	0.00032732	0.000643631
3	chr12:50448284:A:G	50448284	NA,G	NA,A	NA,1	NA,inf	NA,inf	NA,1.77315	0.000326974	0.000643699
3	chr12:51607177:G:A	51607177	NA,A	NA,G	NA,1	NA,-inf	NA,inf	NA,1.09241	0.000326761	0.000638401
3	chr12:50872340:C:T	50872340	NA,T	NA,C	NA,1	NA,inf	NA,inf	NA,0.912903	0.000326433	0.000636944
3	chr12:50476872:G:A	50476872	NA,A	NA,G	NA,1	NA,inf	NA,inf	NA,1.77126	0.000326163	0.000642099
3	chr12:50684929:TA:T	50684929	NA,T	NA,TA	NA,1	NA,-inf	NA,inf	NA,1.39476	0.000326129	0.000641119
3	chr12:50775335:G:T	50775335	NA,T	NA,G	NA,1	NA,-inf	NA,inf	NA,1.43348	0.000325989	0.000642132
3	chr12:51280240:A:T	51280240	NA,T	NA,A	NA,1	NA,inf	NA,inf	NA,1.0333	0.000325204	0.000639611
3	chr12:50043372:T:A	50043372	NA,A	NA,T	NA,1	NA,-inf	NA,inf	NA,0.927215	0.000324992	0.000639161
3	chr12:50113656:G:A	50113656	NA,A	NA,G	NA,1	NA,-inf	NA,inf	NA,1.12564	0.000324319	0.00064692
3	chr12:51093288:G:A	51093288	NA,A	NA,G	NA,1	NA,inf	NA,inf	NA,1.08367	0.000323766	0.00063906
3	chr12:50745484:G:A	50745484	NA,A	NA,G	NA,1	NA,-inf	NA,inf	NA,1.38842	0.000323036	0.000635029
3	chr12:50676871:A:T	50676871	NA,T	NA,A	NA,1	NA,-inf	NA,inf	NA,1.38842	0.000323036	0.000635029
3	chr12:50708311:A:G	50708311	NA,G	NA,A	NA,1	NA,-inf	NA,inf	NA,1.38842	0.000323036	0.000635029
3	chr12:51069943:G:A	51069943	NA,A	NA,G	NA,1	NA,-inf	NA,inf	NA,1.17544	0.000322879	0.000632867
3	chr12:51571096:G:A	51571096	NA,A	NA,G	NA,1	NA,inf	NA,inf	NA,1.0486	0.000322844	0.000631441
3	chr12:50778780:A:G	50778780	NA,G	NA,A	NA,1	NA,-inf	NA,inf	NA,1.42584	0.00032276	0.000635722
3	chr12:51516205:G:A	51516205	NA,A	NA,G	NA,1	NA,inf	NA,inf	NA,1.08817	0.000322466	0.000629765
3	chr12:50509381:T:C	50509381	NA,C	NA,T	NA,1	NA,-inf	NA,inf	NA,1.38749	0.000322386	0.000633688
3	chr12:50654295:A:G	50654295	NA,G	NA,A	NA,1	NA,-inf	NA,inf	NA,1.38732	0.000322355	0.000633679
3	chr12:50520740:C:T	50520740	NA,T	NA,C	NA,1	NA,-inf	NA,inf	NA,1.38631	0.00032177	0.000632478
3	chr12:50539019:A:G	50539019	NA,G	NA,A	NA,1	NA,-inf	NA,inf	NA,1.38519	0.000321239	0.000631433
3	chr12:51314132:T:C	51314132	C,C	T,T	1,1	-inf,inf	inf,inf	1.40019,0.751847	0.000321156	0.000629405
3	chr12:51476202:C:T	51476202	NA,T	NA,C	NA,1	NA,-inf	NA,inf	NA,1.13786	0.000321047	0.000627687
3	chr12:50589800:T:C	50589800	NA,C	NA,T	NA,1	NA,-inf	NA,inf	NA,1.38286	0.000320881	0.000630726
3	chr12:51003279:T:C	51003279	NA,C	NA,T	NA,1	NA,-inf	NA,inf	NA,0.646449	0.000320234	0.000631927
3	chr12:51001551:T:G	51001551	NA,G	NA,T	NA,1	NA,-inf	NA,inf	NA,0.645699	0.000319294	0.000630068
3	chr12:50413202:G:A	50413202	NA,A	NA,G	NA,1	NA,inf	NA,inf	NA,1.76901	0.000319145	0.000628057
3	chr12:50780190:A:G	50780190	NA,G	NA,A	NA,1	NA,-inf	NA,inf	NA,1.41707	0.00031871	0.000627727
3	chr12:50440922:C:T	50440922	NA,T	NA,C	NA,1	NA,inf	NA,inf	NA,1.75697	0.000318481	0.000627008
3	chr12:51023452:T:C	51023452	NA,C	NA,T	NA,1	NA,-inf	NA,inf	NA,0.643257	0.000318278	0.000628066
3	chr12:50525476:A:G	50525476	NA,G	NA,A	NA,1	NA,-inf	NA,inf	NA,1.37925	0.000318212	0.000625474
3	chr12:50685649:A:G	50685649	NA,G	NA,A	NA,1	NA,-inf	NA,inf	NA,1.37832	0.000318061	0.000625234
3	chr12:51217877:C:A	51217877	NA,A	NA,C	NA,1	NA,inf	NA,inf	NA,0.97572	0.000317257	0.000618996
3	chr12:50989640:A:G	50989640	NA,G	NA,A	NA,1	NA,-inf	NA,inf	NA,0.641984	0.000316919	0.000625371
3	chr12:50828718:C:T	50828718	NA,T	NA,C	NA,1	NA,-inf	NA,inf	NA,1.70254	0.000316679	0.000622754
3	chr12:51239637:G:A	51239637	NA,A	NA,G	NA,1	NA,inf	NA,inf	NA,0.985873	0.000316074	0.000616044
3	chr12:50412202:CT:C	50412202	NA,C	NA,CT	NA,1	NA,inf	NA,inf	NA,1.74696	0.000315692	0.000621462
3	chr12:50446243:T:A	50446243	NA,A	NA,T	NA,1	NA,inf	NA,inf	NA,1.76875	0.000315277	0.000620866
3	chr12:50429920:G:A	50429920	NA,A	NA,G	NA,1	NA,inf	NA,inf	NA,1.74626	0.000315249	0.000620566
3	chr12:50065995:A:G	50065995	G,G	A,A	1,1	-inf,-inf	inf,inf	1.07758,0.688436	0.000314475	0.000619016
3	chr12:50385186:G:A	50385186	A,A	G,G	1,1	-inf,-inf	inf,inf	0.0304334,2.06781	0.000314309	0.000665235
3	chr12:51050750:A:G	51050750	NA,G	NA,A	NA,1	NA,-inf	NA,inf	NA,1.23539	0.000313988	0.000619181
3	chr12:51472169:C:T	51472169	NA,T	NA,C	NA,1	NA,-inf	NA,inf	NA,1.12385	0.000313457	0.000612834
3	chr12:50772020:G:A	50772020	NA,A	NA,G	NA,1	NA,-inf	NA,inf	NA,1.40572	0.000313336	0.000617115
3	chr12:51492523:C:T	51492523	NA,T	NA,C	NA,1	NA,inf	NA,inf	NA,1.07929	0.000311566	0.000608648
3	chr12:50757741:G:A	50757741	A,A	G,G	1,1	-inf,-inf	inf,inf	6.96391,0.5193	0.000311321	0.000694693
3	chr12:50794877:C:T	50794877	NA,T	NA,C	NA,1	NA,-inf	NA,inf	NA,1.3363	0.000311101	0.000614636
3	chr12:51343736:G:T	51343736	T,T	G,G	1,1	-inf,inf	inf,inf	1.05541,1.19995	0.000310379	0.000611592
3	chr12:51479530:T:TA	51479530	NA,TA	NA,T	NA,1	NA,inf	NA,inf	NA,1.07508	0.000309323	0.000604101
3	chr12:50795461:T:A	50795461	NA,A	NA,T	NA,1	NA,-inf	NA,inf	NA,1.39847	0.000307957	0.000607108
3	chr12:50132378:G:A	50132378	NA,A	NA,G	NA,1	NA,-inf	NA,inf	NA,1.08844	0.000307728	0.000613556
3	chr12:50388823:C:T	50388823	T,NA	C,NA	1,NA	inf,NA	inf,NA	0.734462,NA	0.000307606	0.000606575
3	chr12:50357363:G:A	50357363	A,A	G,G	1,1	inf,-inf	inf,inf	3.72797,1.71969	0.000307546	0.000701911
3	chr12:50205926:T:C	50205926	C,C	T,T	1,1	-inf,inf	inf,inf	4.25616,1.53206	0.000307013	0.000707952
3	chr12:51260582:G:A	51260582	NA,A	NA,G	NA,1	NA,inf	NA,inf	NA,0.97205	0.000306954	0.000602677
3	chr12:50543377:CT:C	50543377	NA,C	NA,CT	NA,1	NA,-inf	NA,inf	NA,1.35299	0.000306112	0.000601661
3	chr12:50319715:T:C	50319715	C,C	T,T	1,1	-inf,inf	inf,inf	3.53255,2.09243	0.00030589	0.000714574
3	chr12:50522818:A:C	50522818	NA,C	NA,A	NA,1	NA,-inf	NA,inf	NA,1.35029	0.000304893	0.00059926
3	chr12:51170296:A:G	51170296	NA,G	NA,A	NA,1	NA,inf	NA,inf	NA,0.920234	0.00030488	0.000593161
3	chr12:50549323:G:A	50549323	NA,A	NA,G	NA,1	NA,inf	NA,inf	NA,1.04401	0.00030407	0.000599217
3	chr12:51186676:T:C	51186676	NA,C	NA,T	NA,1	NA,inf	NA,inf	NA,1.25817	0.000303917	0.000595748
3	chr12:50135531:C:T	50135531	T,T	C,C	1,1	-inf,inf	inf,inf	1.34667,2.38831	0.000302991	0.000671697
3	chr12:51407268:C:T	51407268	NA,T	NA,C	NA,1	NA,-inf	NA,inf	NA,1.11867	0.000302664	0.000591276
3	chr12:50237098:A:G	50237098	NA,G	NA,A	NA,1	NA,-inf	NA,inf	NA,1.19601	0.00030199	0.000596
3	chr12:50759794:G:A	50759794	A,A	G,G	1,1	-inf,-inf	inf,inf	6.97132,0.387872	0.000301495	0.000669346
3	chr12:50453103:A:T	50453103	NA,T	NA,A	NA,1	NA,inf	NA,inf	NA,1.71323	0.00030102	0.000592499
3	chr12:50089663:G:C	50089663	NA,C	NA,G	NA,1	NA,-inf	NA,inf	NA,1.05715	0.000300417	0.000598344
3	chr12:50167754:C:T	50167754	NA,T	NA,C	NA,1	NA,inf	NA,inf	NA,0.96206	0.00030034	0.000586068
3	chr12:51674629:C:G	51674629	NA,G	NA,C	NA,1	NA,-inf	NA,inf	NA,1.08135	0.000299956	0.000586086
3	chr12:50135953:G:A	50135953	A,A	G,G	1,1	-inf,inf	inf,inf	1.30123,2.40241	0.000299801	0.000663459
3	chr12:50199755:T:G	50199755	G,NA	T,NA	1,NA	inf,NA	inf,NA	0.898376,NA	0.000298728	0.000587412
3	chr12:50841935:C:T	50841935	NA,T	NA,C	NA,1	NA,-inf	NA,inf	NA,1.80349	0.000298605	0.000586753
3	chr12:50564317:G:A	50564317	NA,A	NA,G	NA,1	NA,inf	NA,inf	NA,0.851293	0.000297837	0.000578872
3	chr12:51757230:G:A	51757230	NA,A	NA,G	NA,1	NA,inf	NA,inf	NA,0.996467	0.00029594	0.000578798
3	chr12:51403330:G:A	51403330	NA,A	NA,G	NA,1	NA,-inf	NA,inf	NA,1.1058	0.000295863	0.000578032
3	chr12:50558143:G:A	50558143	NA,A	NA,G	NA,1	NA,-inf	NA,inf	NA,1.32948	0.000295472	0.000580723
3	chr12:51548818:A:G	51548818	NA,G	NA,A	NA,1	NA,-inf	NA,inf	NA,1.07021	0.000295283	0.000577043
3	chr12:51515055:C:T	51515055	NA,T	NA,C	NA,1	NA,-inf	NA,inf	NA,1.10587	0.000294697	0.000575713
3	chr12:51159756:G:A	51159756	NA,A	NA,G	NA,1	NA,inf	NA,inf	NA,0.97964	0.000294463	0.000573547
3	chr12:50923919:G:A	50923919	NA,A	NA,G	NA,1	NA,inf	NA,inf	NA,0.809447	0.000294348	0.000572282
3	chr12:50811933:C:T	50811933	NA,T	NA,C	NA,1	NA,-inf	NA,inf	NA,1.36049	0.000293008	0.000576983
3	chr12:50368178:G:A	50368178	A,NA	G,NA	1,NA	-inf,NA	inf,NA	1.67359,NA	0.000293007	0.000569971
3	chr12:50425423:G:A	50425423	NA,A	NA,G	NA,1	NA,-inf	NA,inf	NA,1.1786	0.000292662	0.000577513
3	chr12:51262580:G:A	51262580	NA,A	NA,G	NA,1	NA,inf	NA,inf	NA,0.945672	0.000292207	0.000573681
3	chr12:51513896:C:A	51513896	NA,A	NA,C	NA,1	NA,inf	NA,inf	NA,1.03134	0.000291812	0.00056998
3	chr12:50739102:G:A	50739102	NA,A	NA,G	NA,1	NA,inf	NA,inf	NA,0.909259	0.000290985	0.000570304
3	chr12:51440440:C:T	51440440	NA,T	NA,C	NA,1	NA,-inf	NA,inf	NA,1.07843	0.000290821	0.00056861
3	chr12:51502865:GTC:G	51502865	NA,G	NA,GTC	NA,1	NA,inf	NA,inf	NA,1.02716	0.000290772	0.000567869
3	chr12:51513643:T:C	51513643	NA,C	NA,T	NA,1	NA,inf	NA,inf	NA,1.02838	0.000290114	0.000566649
3	chr12:50801677:A:G	50801677	NA,G	NA,A	NA,1	NA,-inf	NA,inf	NA,1.34566	0.000289733	0.000570509
3	chr12:50439460:TG:T	50439460	NA,T	NA,TG	NA,1	NA,inf	NA,inf	NA,1.68432	0.00028973	0.000570291
3	chr12:50834569:C:G	50834569	NA,G	NA,C	NA,1	NA,inf	NA,inf	NA,1.01314	0.000289485	0.000572886
3	chr12:51478071:C:T	51478071	NA,T	NA,C	NA,1	NA,-inf	NA,inf	NA,1.07507	0.000289255	0.000565544
3	chr12:50811666:T:C	50811666	NA,C	NA,T	NA,1	NA,-inf	NA,inf	NA,1.35622	0.000289145	0.000569443
3	chr12:51209406:G:A	51209406	NA,A	NA,G	NA,1	NA,inf	NA,inf	NA,0.905185	0.000288397	0.000562628
3	chr12:51598806:C:T	51598806	NA,T	NA,C	NA,1	NA,inf	NA,inf	NA,0.954876	0.000288312	0.000563701
3	chr12:51483985:G:A	51483985	NA,A	NA,G	NA,1	NA,inf	NA,inf	NA,1.02106	0.000288034	0.000562536
3	chr12:50497288:T:TA	50497288	NA,TA	NA,T	NA,1	NA,-inf	NA,inf	NA,1.31224	0.000287053	0.000564136
3	chr12:51537242:CA:C	51537242	NA,C	NA,CA	NA,1	NA,-inf	NA,inf	NA,1.06556	0.000286651	0.000560296
3	chr12:50222892:G:C	50222892	C,NA	G,NA	1,NA	inf,NA	inf,NA	0.87864,NA	0.000286223	0.000562785
3	chr12:50839824:G:A	50839824	NA,A	NA,G	NA,1	NA,-inf	NA,inf	NA,1.77452	0.00028608	0.00056217
3	chr12:50633021:CT:C	50633021	NA,C	NA,CT	NA,1	NA,-inf	NA,inf	NA,1.3033	0.00028541	0.000564724
3	chr12:50132004:C:T	50132004	T,T	C,C	1,1	-inf,inf	inf,inf	1.40782,2.24116	0.000285004	0.000628241
3	chr12:51209018:A:C	51209018	NA,C	NA,A	NA,1	NA,inf	NA,inf	NA,0.789514	0.000283858	0.00055209
3	chr12:50924973:G:A	50924973	NA,A	NA,G	NA,1	NA,inf	NA,inf	NA,0.790526	0.000283351	0.000550936
3	chr12:50152363:A:G	50152363	NA,G	NA,A	NA,1	NA,inf	NA,inf	NA,1.70155	0.000282595	0.000565159
3	chr12:50951007:T:C	50951007	NA,C	NA,T	NA,1	NA,inf	NA,inf	NA,0.791857	0.000282277	0.000549602
3	chr12:51483883:C:T	51483883	NA,T	NA,C	NA,1	NA,inf	NA,inf	NA,1.01098	0.000282197	0.000551225
3	chr12:51089826:G:A	51089826	NA,A	NA,G	NA,1	NA,inf	NA,inf	NA,0.857923	0.00028197	0.000549556
3	chr12:50527790:A:G	50527790	NA,G	NA,A	NA,1	NA,-inf	NA,inf	NA,1.29759	0.000281946	0.000557877
3	chr12:50985658:A:G	50985658	NA,G	NA,A	NA,1	NA,-inf	NA,inf	NA,1.14342	0.000281902	0.000555534
3	chr12:51019465:C:G	51019465	NA,G	NA,C	NA,1	NA,-inf	NA,inf	NA,1.14314	0.000281759	0.00055525
3	chr12:51053257:T:A	51053257	NA,A	NA,T	NA,1	NA,-inf	NA,inf	NA,1.09638	0.000280634	0.000550045
3	chr12:50746558:C:T	50746558	NA,T	NA,C	NA,1	NA,inf	NA,inf	NA,0.888068	0.000279916	0.000548614
3	chr12:51646605:A:G	51646605	NA,G	NA,A	NA,1	NA,-inf	NA,inf	NA,1.03575	0.000279687	0.000546542
3	chr12:50539674:G:T	50539674	NA,T	NA,G	NA,1	NA,inf	NA,inf	NA,0.889694	0.000279316	0.000547331
3	chr12:50195503:G:A	50195503	NA,A	NA,G	NA,1	NA,-inf	NA,inf	NA,1.10209	0.000278659	0.000548031
3	chr12:51218829:T:C	51218829	NA,C	NA,T	NA,1	NA,inf	NA,inf	NA,0.892337	0.000278484	0.000543441
3	chr12:50982687:T:C	50982687	NA,C	NA,T	NA,1	NA,-inf	NA,inf	NA,0.579418	0.00027818	0.000548645
3	chr12:50529547:A:G	50529547	NA,G	NA,A	NA,1	NA,-inf	NA,inf	NA,1.2995	0.000278175	0.000550562
3	chr12:50617913:G:C	50617913	NA,C	NA,G	NA,1	NA,-inf	NA,inf	NA,1.29815	0.000278142	0.000550475
3	chr12:50115239:G:A	50115239	NA,A	NA,G	NA,1	NA,-inf	NA,inf	NA,1.03291	0.00027794	0.000553765
3	chr12:50475735:T:C	50475735	NA,C	NA,T	NA,1	NA,inf	NA,inf	NA,1.65171	0.000277912	0.000546913
3	chr12:50427300:AAGTTATGTAAAT:A	50427300	NA,A	NA,AAGTTATGTAAAT	NA,1	NA,inf	NA,inf	NA,1.65364	0.000277818	0.000546752
3	chr12:51554672:A:G	51554672	NA,G	NA,A	NA,1	NA,-inf	NA,inf	NA,0.979335	0.000277422	0.000541569
3	chr12:50014282:G:C	50014282	C,C	G,G	1,1	-inf,inf	inf,inf	0.624722,2.35241	0.000277166	0.000564703
3	chr12:50698236:A:G	50698236	NA,G	NA,A	NA,1	NA,-inf	NA,inf	NA,1.29572	0.000277154	0.000548474
3	chr12:50786360:C:T	50786360	T,T	C,C	1,1	-inf,-inf	inf,inf	6.87747,0.409255	0.000276502	0.000610444
3	chr12:51154555:G:A	51154555	NA,A	NA,G	NA,1	NA,inf	NA,inf	NA,0.99323	0.000276394	0.000545325
3	chr12:51228912:G:A	51228912	NA,A	NA,G	NA,1	NA,inf	NA,inf	NA,0.90784	0.000275871	0.000537781
3	chr12:50123299:A:G	50123299	NA,G	NA,A	NA,1	NA,-inf	NA,inf	NA,1.02519	0.000275527	0.000548871
3	chr12:50797944:G:A	50797944	A,A	G,G	1,1	-inf,-inf	inf,inf	6.87381,0.418175	0.000275312	0.000607944
3	chr12:51502773:C:T	51502773	T,NA	C,NA	1,NA	-inf,NA	inf,NA	1.31074,NA	0.000275085	0.000538402
3	chr12:51232594:TA:T	51232594	NA,T	NA,TA	NA,1	NA,inf	NA,inf	NA,0.905461	0.000274704	0.000535509
3	chr12:50520299:G:A	50520299	NA,A	NA,G	NA,1	NA,-inf	NA,inf	NA,1.29062	0.000274628	0.00054351
3	chr12:50783845:C:T	50783845	T,NA	C,NA	1,NA	inf,NA	inf,NA	0.868279,NA	0.000274626	0.000539859
3	chr12:51403861:C:A	51403861	NA,A	NA,C	NA,1	NA,-inf	NA,inf	NA,1.05932	0.000274013	0.000535344
3	chr12:50690396:T:A	50690396	NA,A	NA,T	NA,1	NA,inf	NA,inf	NA,0.874676	0.000273824	0.000536633
3	chr12:50766932:C:T	50766932	T,T	C,C	1,1	-inf,-inf	inf,inf	6.83888,0.509283	0.00027319	0.000604124
3	chr12:50064947:C:A	50064947	NA,A	NA,C	NA,1	NA,-inf	NA,inf	NA,1.0039	0.000272243	0.000541515
3	chr12:51482848:A:C	51482848	NA,C	NA,A	NA,1	NA,-inf	NA,inf	NA,1.03771	0.000271757	0.000531299
3	chr12:51487598:A:G	51487598	NA,G	NA,A	NA,1	NA,inf	NA,inf	NA,0.983715	0.000270767	0.000528854
3	chr12:51601726:CTT:C	51601726	NA,C	NA,CTT	NA,1	NA,inf	NA,inf	NA,0.944968	0.000270699	0.000529751
3	chr12:51344257:C:T	51344257	NA,T	NA,C	NA,1	NA,inf	NA,inf	NA,0.895846	0.000270649	0.000528062
3	chr12:50435768:T:A	50435768	NA,A	NA,T	NA,1	NA,inf	NA,inf	NA,1.64075	0.00027044	0.000532247
3	chr12:50323062:G:A	50323062	NA,A	NA,G	NA,1	NA,inf	NA,inf	NA,1.0101	0.000270217	0.000535557
3	chr12:51538840:G:A	51538840	NA,A	NA,G	NA,1	NA,inf	NA,inf	NA,0.945303	0.000269809	0.000525527
3	chr12:51225410:C:T	51225410	NA,T	NA,C	NA,1	NA,inf	NA,inf	NA,0.85843	0.000269698	0.000531149
3	chr12:50802291:C:T	50802291	NA,T	NA,C	NA,1	NA,-inf	NA,inf	NA,1.29665	0.000269555	0.000530781
3	chr12:51236087:C:T	51236087	NA,T	NA,C	NA,1	NA,inf	NA,inf	NA,0.886279	0.000269452	0.000525318
3	chr12:50652318:A:G	50652318	NA,G	NA,A	NA,1	NA,inf	NA,inf	NA,0.823084	0.00026871	0.000526826
3	chr12:51489006:T:G	51489006	NA,G	NA,T	NA,1	NA,inf	NA,inf	NA,0.979	0.000268502	0.000524421
3	chr12:51534052:T:C	51534052	C,NA	T,NA	1,NA	inf,NA	inf,NA	1.30839,NA	0.000268014	0.000524511
3	chr12:51292590:G:A	51292590	NA,A	NA,G	NA,1	NA,-inf	NA,inf	NA,1.07141	0.00026786	0.000525855
3	chr12:51502354:G:T	51502354	NA,T	NA,G	NA,1	NA,inf	NA,inf	NA,0.977411	0.000267677	0.000522795
3	chr12:51337938:G:A	51337938	NA,A	NA,G	NA,1	NA,-inf	NA,inf	NA,1.03908	0.000267615	0.000524249
3	chr12:51490858:A:G	51490858	NA,G	NA,A	NA,1	NA,inf	NA,inf	NA,0.976909	0.000267547	0.000522557
3	chr12:50170765:G:T	50170765	NA,T	NA,G	NA,1	NA,-inf	NA,inf	NA,1.27048	0.000266536	0.000534648
3	chr12:51192900:G:A	51192900	NA,A	NA,G	NA,1	NA,-inf	NA,inf	NA,0.895428	0.000266393	0.000520461
3	chr12:50591060:A:G	50591060	NA,G	NA,A	NA,1	NA,-inf	NA,inf	NA,1.27009	0.000266243	0.000526806
3	chr12:50968698:C:T	50968698	NA,T	NA,C	NA,1	NA,inf	NA,inf	NA,1.31426	0.000265931	0.000526833
3	chr12:50528229:T:G	50528229	NA,G	NA,T	NA,1	NA,-inf	NA,inf	NA,1.27021	0.000265765	0.000525889
3	chr12:50395642:G:A	50395642	NA,A	NA,G	NA,1	NA,-inf	NA,inf	NA,1.18028	0.000265734	0.000528628
3	chr12:50819982:T:C	50819982	C,C	T,T	1,1	-inf,-inf	inf,inf	6.64358,0.948691	0.000265702	0.000592295
3	chr12:51509896:G:A	51509896	NA,A	NA,G	NA,1	NA,inf	NA,inf	NA,0.972121	0.000265175	0.000517912
3	chr12:50024319:A:C	50024319	NA,C	NA,A	NA,1	NA,inf	NA,inf	NA,0.890384	0.000264982	0.000517759
3	chr12:50549923:T:G	50549923	NA,G	NA,T	NA,1	NA,inf	NA,inf	NA,0.859279	0.000264726	0.000518756
3	chr12:50141207:C:T	50141207	T,T	C,C	1,1	-inf,inf	inf,inf	1.22071,2.35166	0.000264696	0.000583633
3	chr12:51306134:T:C	51306134	C,C	T,T	1,1	-inf,inf	inf,inf	1.35058,0.716069	0.000264688	0.000518975
3	chr12:50918674:G:A	50918674	A,NA	G,NA	1,NA	-inf,NA	inf,NA	1.52738,NA	0.000264648	0.000516051
3	chr12:51292420:T:C	51292420	C,C	T,T	1,1	inf,inf	inf,inf	1.44754,0.779027	0.000264531	0.000517053
3	chr12:51503852:T:C	51503852	NA,C	NA,T	NA,1	NA,inf	NA,inf	NA,0.97022	0.000264341	0.000516285
3	chr12:50089221:C:T	50089221	NA,T	NA,C	NA,1	NA,-inf	NA,inf	NA,0.873626	0.000264198	0.000523865
3	chr12:50534594:C:T	50534594	NA,T	NA,C	NA,1	NA,inf	NA,inf	NA,0.857587	0.000264002	0.000517305
3	chr12:50574460:G:A	50574460	NA,A	NA,G	NA,1	NA,-inf	NA,inf	NA,1.26351	0.000263648	0.000521663
3	chr12:51611714:G:A	51611714	A,NA	G,NA	1,NA	-inf,NA	inf,NA	1.13299,NA	0.000263081	0.000514719
3	chr12:51543802:T:A	51543802	NA,A	NA,T	NA,1	NA,-inf	NA,inf	NA,0.994042	0.000262091	0.000511884
3	chr12:50091666:A:T	50091666	NA,T	NA,A	NA,1	NA,-inf	NA,inf	NA,0.867081	0.000261146	0.000517769
3	chr12:50639451:T:C	50639451	NA,C	NA,T	NA,1	NA,-inf	NA,inf	NA,1.25611	0.000261041	0.000516457
3	chr12:50829786:T:C	50829786	NA,C	NA,T	NA,1	NA,inf	NA,inf	NA,0.954258	0.000260972	0.000516121
3	chr12:51543737:C:T	51543737	NA,T	NA,C	NA,1	NA,-inf	NA,inf	NA,0.991421	0.000260679	0.000509145
3	chr12:50615002:T:A	50615002	NA,A	NA,T	NA,1	NA,inf	NA,inf	NA,0.847056	0.000260661	0.000510796
3	chr12:50316546:T:C	50316546	C,C	T,T	1,1	-inf,inf	inf,inf	3.5189,1.81638	0.000260545	0.000595652
3	chr12:50713620:G:C	50713620	NA,C	NA,G	NA,1	NA,inf	NA,inf	NA,0.845469	0.000260502	0.000510398
3	chr12:50794743:G:T	50794743	T,T	G,G	1,1	-inf,-inf	inf,inf	6.8258,0.375839	0.000260379	0.000572559
3	chr12:50057959:G:C	50057959	C,C	G,G	1,1	-inf,-inf	inf,inf	1.11366,0.296288	0.000260286	0.000510926
3	chr12:50923291:T:A	50923291	NA,A	NA,T	NA,1	NA,-inf	NA,inf	NA,1.06628	0.000260124	0.000511393
3	chr12:50781490:G:A	50781490	NA,A	NA,G	NA,1	NA,inf	NA,inf	NA,0.808563	0.000259808	0.000508444
3	chr12:50190605:C:A	50190605	NA,A	NA,C	NA,1	NA,-inf	NA,inf	NA,1.26591	0.000259638	0.000511691
3	chr12:51484117:G:GGGA	51484117	NA,GGGA	NA,G	NA,1	NA,inf	NA,inf	NA,0.959266	0.000259216	0.000506303
3	chr12:50793507:C:T	50793507	T,T	C,C	1,1	-inf,-inf	inf,inf	6.81452,0.410411	0.000259072	0.000569882
3	chr12:51231537:T:C	51231537	NA,C	NA,T	NA,1	NA,inf	NA,inf	NA,0.872051	0.000258759	0.000504461
3	chr12:50098230:A:T	50098230	NA,T	NA,A	NA,1	NA,-inf	NA,inf	NA,1.16322	0.000258241	0.0005095
3	chr12:50077459:C:T	50077459	NA,T	NA,C	NA,1	NA,-inf	NA,inf	NA,0.865617	0.00025819	0.000511948
3	chr12:51117460:T:G	51117460	NA,G	NA,T	NA,1	NA,-inf	NA,inf	NA,1.18276	0.000257734	0.000505408
3	chr12:51070458:T:C	51070458	NA,C	NA,T	NA,1	NA,inf	NA,inf	NA,1.06675	0.000257549	0.000504491
3	chr12:50790794:A:G	50790794	G,G	A,A	1,1	-inf,-inf	inf,inf	6.7818,0.490898	0.000257232	0.000566258
3	chr12:50602008:T:A	50602008	NA,A	NA,T	NA,1	NA,inf	NA,inf	NA,0.840385	0.000256024	0.00050169
3	chr12:51202882:T:TA	51202882	NA,TA	NA,T	NA,1	NA,-inf	NA,inf	NA,0.715328	0.000255894	0.000500966
3	chr12:51348872:G:A	51348872	NA,A	NA,G	NA,1	NA,inf	NA,inf	NA,0.811753	0.000255699	0.000497932
3	chr12:50807966:T:C	50807966	C,C	T,T	1,1	-inf,-inf	inf,inf	6.77405,0.164341	0.000254156	0.000556486
3	chr12:50084376:AAAATCTGAGG:A	50084376	NA,A	NA,AAAATCTGAGG	NA,1	NA,-inf	NA,inf	NA,0.852839	0.000254092	0.000503803
3	chr12:50202616:T:C	50202616	NA,C	NA,T	NA,1	NA,inf	NA,inf	NA,1.40949	0.000254059	0.000521785
3	chr12:50603511:G:A	50603511	NA,A	NA,G	NA,1	NA,inf	NA,inf	NA,0.835695	0.000253988	0.000497693
3	chr12:51344922:T:C	51344922	C,C	T,T	1,1	-inf,inf	inf,inf	1.72672,0.397195	0.000253872	0.000500987
3	chr12:50858376:G:A	50858376	A,NA	G,NA	1,NA	-inf,NA	inf,NA	1.64011,NA	0.000253646	0.000501124
3	chr12:50679916:T:C	50679916	NA,C	NA,T	NA,1	NA,inf	NA,inf	NA,0.836394	0.000253465	0.000496752
3	chr12:51641974:C:T	51641974	NA,T	NA,C	NA,1	NA,-inf	NA,inf	NA,0.977064	0.000253301	0.000494968
3	chr12:50760875:T:TTC	50760875	TTC,TTC	T,T	1,1	-inf,-inf	inf,inf	6.7905,0.44838	0.000253253	0.000557179
3	chr12:50369642:C:T	50369642	NA,T	NA,C	NA,1	NA,inf	NA,inf	NA,0.970011	0.000253214	0.000501651
3	chr12:51115412:G:A	51115412	NA,A	NA,G	NA,1	NA,-inf	NA,inf	NA,1.14983	0.00025284	0.000497062
3	chr12:50495382:C:T	50495382	NA,T	NA,C	NA,1	NA,-inf	NA,inf	NA,1.23524	0.000252643	0.000499839
3	chr12:50771027:A:G	50771027	G,G	A,A	1,1	-inf,-inf	inf,inf	6.79271,0.457378	0.000252634	0.000556483
3	chr12:50629411:G:A	50629411	NA,A	NA,G	NA,1	NA,inf	NA,inf	NA,0.828888	0.00025225	0.000494322
3	chr12:51560272:C:T	51560272	T,NA	C,NA	1,NA	inf,NA	inf,NA	1.14034,NA	0.000252084	0.000492922
3	chr12:51618379:T:C	51618379	NA,C	NA,T	NA,1	NA,-inf	NA,inf	NA,0.916046	0.000252006	0.000492072
3	chr12:50597404:G:A	50597404	NA,A	NA,G	NA,1	NA,inf	NA,inf	NA,0.831215	0.000252005	0.000493806
3	chr12:50437973:C:T	50437973	NA,T	NA,C	NA,1	NA,inf	NA,inf	NA,1.58552	0.00025182	0.00049551
3	chr12:50594356:A:G	50594356	NA,G	NA,A	NA,1	NA,inf	NA,inf	NA,0.830603	0.000251742	0.000493299
3	chr12:51461846:C:T	51461846	NA,T	NA,C	NA,1	NA,inf	NA,inf	NA,0.952204	0.000251496	0.000491279
3	chr12:51661618:G:A	51661618	NA,A	NA,G	NA,1	NA,-inf	NA,inf	NA,0.972277	0.000251316	0.000491091
3	chr12:51391400:A:G	51391400	NA,G	NA,A	NA,1	NA,-inf	NA,inf	NA,1.00472	0.000250247	0.000488838
3	chr12:51656115:T:A	51656115	NA,A	NA,T	NA,1	NA,-inf	NA,inf	NA,0.968372	0.000249719	0.000487974
3	chr12:51538713:C:T	51538713	NA,T	NA,C	NA,1	NA,-inf	NA,inf	NA,0.945023	0.000249341	0.000487774
3	chr12:50057045:C:T	50057045	T,T	C,C	1,1	-inf,-inf	inf,inf	1.04429,0.395523	0.000248573	0.000488186
3	chr12:51099987:A:T	51099987	NA,T	NA,A	NA,1	NA,inf	NA,inf	NA,1.3464	0.000248158	0.000491149
3	chr12:51502584:G:C	51502584	NA,C	NA,G	NA,1	NA,inf	NA,inf	NA,0.93386	0.000248026	0.000484438
3	chr12:50650491:C:G	50650491	NA,G	NA,C	NA,1	NA,inf	NA,inf	NA,0.818585	0.000247885	0.000485771
3	chr12:50799654:G:A	50799654	NA,A	NA,G	NA,1	NA,inf	NA,inf	NA,0.782608	0.000247625	0.000484577
3	chr12:50778697:C:T	50778697	T,T	C,C	1,1	-inf,-inf	inf,inf	6.74408,0.515159	0.000247394	0.000544062
3	chr12:50811980:C:T	50811980	T,T	C,C	1,1	-inf,-inf	inf,inf	6.64532,0.839296	0.000247252	0.000547695
3	chr12:50063351:G:A	50063351	A,NA	G,NA	1,NA	-inf,NA	inf,NA	1.82071,NA	0.000247064	0.000491621
3	chr12:50163022:C:T	50163022	T,NA	C,NA	1,NA	inf,NA	inf,NA	0.665588,NA	0.000246804	0.000486384
3	chr12:51344324:C:G	51344324	NA,G	NA,C	NA,1	NA,inf	NA,inf	NA,0.843976	0.000246766	0.0004815
3	chr12:50777732:G:A	50777732	NA,A	NA,G	NA,1	NA,inf	NA,inf	NA,0.780353	0.000246323	0.000482047
3	chr12:50319935:G:A	50319935	NA,A	NA,G	NA,1	NA,inf	NA,inf	NA,0.965056	0.000246191	0.000488296
3	chr12:51532509:T:C	51532509	NA,C	NA,T	NA,1	NA,inf	NA,inf	NA,0.900481	0.000245982	0.000480843
3	chr12:50477232:C:T	50477232	NA,T	NA,C	NA,1	NA,inf	NA,inf	NA,1.56713	0.000245881	0.000483796
3	chr12:50427768:G:T	50427768	T,NA	G,NA	1,NA	inf,NA	inf,NA	0.721897,NA	0.00024566	0.000483513
3	chr12:50807824:T:G	50807824	G,G	T,T	1,1	-inf,-inf	inf,inf	6.79639,0.527791	0.00024564	0.000543561
3	chr12:51644417:A:G	51644417	NA,G	NA,A	NA,1	NA,-inf	NA,inf	NA,0.953995	0.000244794	0.000478391
3	chr12:50600133:G:A	50600133	NA,A	NA,G	NA,1	NA,-inf	NA,inf	NA,0.46754	0.000244761	0.000479049
3	chr12:50817755:A:C	50817755	NA,C	NA,A	NA,1	NA,inf	NA,inf	NA,0.885869	0.000243868	0.000480275
3	chr12:51536011:A:G	51536011	NA,G	NA,A	NA,1	NA,-inf	NA,inf	NA,0.97513	0.000243567	0.000476023
3	chr12:51435863:C:T	51435863	NA,T	NA,C	NA,1	NA,inf	NA,inf	NA,0.922975	0.000243126	0.000474915
3	chr12:50987110:T:G	50987110	NA,G	NA,T	NA,1	NA,-inf	NA,inf	NA,0.802529	0.000243103	0.000468698
3	chr12:51462966:G:A	51462966	NA,A	NA,G	NA,1	NA,inf	NA,inf	NA,0.920448	0.000242641	0.000473956
3	chr12:51358836:A:G	51358836	G,G	A,A	1,1	-inf,inf	inf,inf	1.45839,0.256783	0.000242223	0.000478912
3	chr12:50421967:G:A	50421967	NA,A	NA,G	NA,1	NA,inf	NA,inf	NA,1.56059	0.000242171	0.000476162
3	chr12:50451865:G:A	50451865	NA,A	NA,G	NA,1	NA,inf	NA,inf	NA,1.5494	0.000241647	0.000475437
3	chr12:50551119:A:G	50551119	NA,G	NA,A	NA,1	NA,-inf	NA,inf	NA,1.20241	0.000241577	0.000478063
3	chr12:50425814:CAT:C	50425814	C,NA	CAT,NA	1,NA	inf,NA	inf,NA	0.712672,NA	0.000240619	0.000473573
3	chr12:50370183:A:G	50370183	NA,G	NA,A	NA,1	NA,inf	NA,inf	NA,1.18812	0.000240462	0.000468367
3	chr12:51570824:G:T	51570824	NA,T	NA,G	NA,1	NA,inf	NA,inf	NA,0.878074	0.000239853	0.000469138
3	chr12:50576130:C:T	50576130	NA,T	NA,C	NA,1	NA,inf	NA,inf	NA,0.803044	0.00023955	0.000469377
3	chr12:51608603:T:A	51608603	NA,A	NA,T	NA,1	NA,inf	NA,inf	NA,0.878782	0.000239371	0.000467827
3	chr12:50033694:C:G	50033694	NA,G	NA,C	NA,1	NA,-inf	NA,inf	NA,1.12913	0.000239204	0.000472986
3	chr12:51206689:G:T	51206689	NA,T	NA,G	NA,1	NA,inf	NA,inf	NA,0.695392	0.000239089	0.000465196
3	chr12:50026048:T:C	50026048	NA,C	NA,T	NA,1	NA,-inf	NA,inf	NA,0.971153	0.000238823	0.000473169
3	chr12:50448389:GT:G	50448389	NA,G	NA,GT	NA,1	NA,inf	NA,inf	NA,1.5443	0.000238552	0.00046934
3	chr12:51555065:T:C	51555065	NA,C	NA,T	NA,1	NA,inf	NA,inf	NA,0.872667	0.000238196	0.000465909
3	chr12:50825918:G:A	50825918	A,A	G,G	1,1	-inf,-inf	inf,inf	6.72811,0.348474	0.000238107	0.000520799
3	chr12:51417690:G:A	51417690	NA,A	NA,G	NA,1	NA,-inf	NA,inf	NA,0.973767	0.000237357	0.00046373
3	chr12:50377925:T:G	50377925	NA,G	NA,T	NA,1	NA,inf	NA,inf	NA,0.933388	0.000237289	0.000469932
3	chr12:50174769:C:T	50174769	NA,T	NA,C	NA,1	NA,-inf	NA,inf	NA,1.69919	0.00023684	0.000482785
3	chr12:51283552:ATCC:A	51283552	NA,A	NA,ATCC	NA,1	NA,inf	NA,inf	NA,0.814419	0.000236703	0.000464035
3	chr12:50252971:G:A	50252971	A,A	G,G	1,1	-inf,inf	inf,inf	3.49355,1.66823	0.00023654	0.000536127
3	chr12:50894702:G:T	50894702	NA,T	NA,G	NA,1	NA,inf	NA,inf	NA,1.55109	0.000236414	0.000465565
3	chr12:51377987:ACT:A	51377987	NA,A	NA,ACT	NA,1	NA,-inf	NA,inf	NA,0.906695	0.000236298	0.000463516
3	chr12:50804835:G:A	50804835	NA,A	NA,G	NA,1	NA,inf	NA,inf	NA,0.732556	0.000236258	0.000458578
3	chr12:50026709:A:G	50026709	NA,G	NA,A	NA,1	NA,-inf	NA,inf	NA,0.96398	0.000236185	0.000467926
3	chr12:51497176:T:C	51497176	NA,C	NA,T	NA,1	NA,inf	NA,inf	NA,0.813206	0.000236069	0.000461452
3	chr12:51054318:C:A	51054318	NA,A	NA,C	NA,1	NA,-inf	NA,inf	NA,0.866619	0.000235627	0.000463282
3	chr12:50764871:G:T	50764871	NA,T	NA,G	NA,1	NA,inf	NA,inf	NA,0.753234	0.00023502	0.000459942
3	chr12:51647485:G:A	51647485	NA,A	NA,G	NA,1	NA,-inf	NA,inf	NA,0.92903	0.000234709	0.000458664
3	chr12:50392661:C:T	50392661	T,NA	C,NA	1,NA	inf,NA	inf,NA	0.821757,NA	0.000234037	0.000459676
3	chr12:51486588:A:G	51486588	NA,G	NA,A	NA,1	NA,-inf	NA,inf	NA,0.943379	0.000234006	0.00045749
3	chr12:51496423:G:A	51496423	A,NA	G,NA	1,NA	inf,NA	inf,NA	1.22336,NA	0.000233793	0.000457266
3	chr12:50263949:C:G	50263949	G,G	C,C	1,1	-inf,inf	inf,inf	3.45343,1.67588	0.000233504	0.000528896
3	chr12:51520357:G:A	51520357	A,NA	G,NA	1,NA	inf,NA	inf,NA	1.22342,NA	0.000233484	0.000456668
3	chr12:51550067:T:G	51550067	NA,G	NA,T	NA,1	NA,-inf	NA,inf	NA,0.893632	0.000232931	0.00045502
3	chr12:51245908:G:A	51245908	NA,A	NA,G	NA,1	NA,inf	NA,inf	NA,0.812989	0.000232532	0.000453444
3	chr12:50823107:T:C	50823107	C,C	T,T	1,1	-inf,-inf	inf,inf	6.68467,1.12033	0.00023238	0.000544213
3	chr12:50186613:A:C	50186613	C,NA	A,NA	1,NA	inf,NA	inf,NA	0.776489,NA	0.000232284	0.000451644
3	chr12:50817909:A:G	50817909	G,G	A,A	1,1	-inf,-inf	inf,inf	6.72279,0.367248	0.000232104	0.000508202
3	chr12:51166052:C:CATCTGTA	51166052	NA,CATCTGTA	NA,C	NA,1	NA,-inf	NA,inf	NA,1.0219	0.000231791	0.000456487
3	chr12:50829044:C:T	50829044	NA,T	NA,C	NA,1	NA,-inf	NA,inf	NA,1.42183	0.000231586	0.00045848
3	chr12:50038557:T:A	50038557	NA,A	NA,T	NA,1	NA,-inf	NA,inf	NA,1.09458	0.000231447	0.000457426
3	chr12:50501768:G:A	50501768	NA,A	NA,G	NA,1	NA,-inf	NA,inf	NA,1.17046	0.000231064	0.000457181
3	chr12:50105281:C:T	50105281	NA,T	NA,C	NA,1	NA,-inf	NA,inf	NA,1.16036	0.000231048	0.000455805
3	chr12:50817992:A:AT	50817992	AT,AT	A,A	1,1	-inf,-inf	inf,inf	6.52834,1.35389	0.000230407	0.000544647
3	chr12:50777307:A:G	50777307	G,G	A,A	1,1	-inf,-inf	inf,inf	6.67388,0.510402	0.000230113	0.000503848
3	chr12:50060697:C:T	50060697	NA,T	NA,C	NA,1	NA,-inf	NA,inf	NA,1.21304	0.000230084	0.000454638
3	chr12:50091869:C:T	50091869	NA,T	NA,C	NA,1	NA,-inf	NA,inf	NA,0.794242	0.000229761	0.000455188
3	chr12:51558548:C:A	51558548	NA,A	NA,C	NA,1	NA,inf	NA,inf	NA,0.850114	0.000229166	0.00044824
3	chr12:50069178:G:A	50069178	NA,A	NA,G	NA,1	NA,-inf	NA,inf	NA,1.20903	0.000228973	0.000452473
3	chr12:51317341:G:C	51317341	NA,C	NA,G	NA,1	NA,inf	NA,inf	NA,0.852334	0.00022856	0.000445786
3	chr12:51178148:T:C	51178148	NA,C	NA,T	NA,1	NA,inf	NA,inf	NA,0.747444	0.000228452	0.000445341
3	chr12:51252152:G:A	51252152	NA,A	NA,G	NA,1	NA,inf	NA,inf	NA,0.802261	0.000228098	0.000444844
3	chr12:50481470:A:G	50481470	NA,G	NA,A	NA,1	NA,-inf	NA,inf	NA,1.25175	0.00022793	0.00046109
3	chr12:50027364:C:T	50027364	NA,T	NA,C	NA,1	NA,-inf	NA,inf	NA,0.941775	0.000227779	0.00045117
3	chr12:51285484:A:C	51285484	C,NA	A,NA	1,NA	-inf,NA	inf,NA	1.51757,NA	0.000227358	0.000442319
3	chr12:50563423:G:A	50563423	NA,A	NA,G	NA,1	NA,inf	NA,inf	NA,0.770651	0.000227204	0.000445208
3	chr12:50306896:T:A	50306896	A,A	T,T	1,1	-inf,inf	inf,inf	2.45564,1.77289	0.000225566	0.000501804
3	chr12:50562746:A:G	50562746	NA,G	NA,A	NA,1	NA,-inf	NA,inf	NA,1.15399	0.000225109	0.000445048
3	chr12:50021128:A:G	50021128	NA,G	NA,A	NA,1	NA,-inf	NA,inf	NA,0.935271	0.000225106	0.000445805
3	chr12:50021150:A:AT	50021150	NA,AT	NA,A	NA,1	NA,-inf	NA,inf	NA,0.934745	0.000224921	0.00044544
3	chr12:50284851:G:C	50284851	C,C	G,G	1,1	-inf,inf	inf,inf	3.48616,1.64212	0.000224859	0.000509021
3	chr12:50354226:T:C	50354226	NA,C	NA,T	NA,1	NA,inf	NA,inf	NA,1.12589	0.000224799	0.000438279
3	chr12:50131254:T:A	50131254	NA,A	NA,T	NA,1	NA,inf	NA,inf	NA,0.853837	0.000224717	0.000444599
3	chr12:50356510:C:T	50356510	NA,T	NA,C	NA,1	NA,inf	NA,inf	NA,1.12496	0.000224636	0.000437964
3	chr12:50811155:T:C	50811155	C,C	T,T	1,1	-inf,-inf	inf,inf	6.56613,1.23657	0.000224398	0.000524404
3	chr12:50799230:C:G	50799230	G,G	C,C	1,1	-inf,-inf	inf,inf	6.65303,0.478574	0.000224331	0.000489997
3	chr12:51292047:T:C	51292047	C,C	T,T	1,1	inf,inf	inf,inf	1.39305,0.740169	0.000223931	0.000437697
3	chr12:51290849:T:C	51290849	C,C	T,T	1,1	inf,inf	inf,inf	1.36843,0.765832	0.000222645	0.000435213
3	chr12:50183067:T:C	50183067	NA,C	NA,T	NA,1	NA,-inf	NA,inf	NA,1.08858	0.000222385	0.000439118
3	chr12:50175593:A:AT	50175593	NA,AT	NA,A	NA,1	NA,-inf	NA,inf	NA,1.63839	0.000222351	0.000452612
3	chr12:51552710:A:G	51552710	NA,G	NA,A	NA,1	NA,inf	NA,inf	NA,0.832002	0.000221739	0.000433754
3	chr12:50809593:T:C	50809593	C,C	T,T	1,1	-inf,-inf	inf,inf	6.64639,0.438216	0.000221597	0.000483181
3	chr12:50234159:G:A	50234159	NA,A	NA,G	NA,1	NA,inf	NA,inf	NA,1.30906	0.000221477	0.000453556
3	chr12:51309049:T:C	51309049	NA,C	NA,T	NA,1	NA,-inf	NA,inf	NA,0.884941	0.000221369	0.000432353
3	chr12:50272163:G:T	50272163	T,T	G,G	1,1	-inf,inf	inf,inf	3.5042,1.62788	0.000221359	0.000500946
3	chr12:51753116:G:A	51753116	A,NA	G,NA	1,NA	inf,NA	inf,NA	1.11219,NA	0.000221095	0.000432266
3	chr12:51219899:G:GTGTGTATACATATGTACGTGTATGTA	51219899	GTGTGTATACATATGTACGTGTATGTA,NA	G,NA	1,NA	inf,NA	inf,NA	1.85384,NA	0.000220859	0.000433174
3	chr12:50118849:T:C	50118849	C,C	T,T	1,1	-inf,inf	inf,inf	1.45281,2.11974	0.000219893	0.000484139
3	chr12:51491233:A:T	51491233	NA,T	NA,A	NA,1	NA,inf	NA,inf	NA,0.863552	0.000219835	0.000430671
3	chr12:51651253:G:A	51651253	NA,A	NA,G	NA,1	NA,-inf	NA,inf	NA,0.88831	0.00021972	0.000429388
3	chr12:50104692:A:G	50104692	NA,G	NA,A	NA,1	NA,-inf	NA,inf	NA,1.18505	0.000219533	0.000433837
3	chr12:50119736:G:T	50119736	T,T	G,G	1,1	-inf,inf	inf,inf	1.44607,2.12067	0.000219339	0.000482862
3	chr12:50603551:C:T	50603551	NA,T	NA,C	NA,1	NA,-inf	NA,inf	NA,1.13704	0.000219005	0.000432871
3	chr12:51582697:C:G	51582697	NA,G	NA,C	NA,1	NA,-inf	NA,inf	NA,0.835641	0.000218945	0.000427472
3	chr12:50378564:ATATATATATACACATATGTAAATTG:A	50378564	A,A	ATATATATATACACATATGTAAATTG,ATATATATATACACATATGTAAATTG	1,1	inf,-inf	inf,inf	0.0375527,1.39827	0.000218589	0.000441672
3	chr12:50023650:T:C	50023650	NA,C	NA,T	NA,1	NA,-inf	NA,inf	NA,0.915533	0.000218054	0.000431753
3	chr12:51534896:C:T	51534896	NA,T	NA,C	NA,1	NA,-inf	NA,inf	NA,0.883443	0.000218017	0.000426421
3	chr12:51573407:G:T	51573407	NA,T	NA,G	NA,1	NA,inf	NA,inf	NA,0.81965	0.000217631	0.000425715
3	chr12:50119192:G:A	50119192	A,A	G,G	1,1	-inf,inf	inf,inf	1.42207,2.12428	0.000217553	0.000478672
3	chr12:50705811:T:C	50705811	NA,C	NA,T	NA,1	NA,inf	NA,inf	NA,2.49388	0.000217298	0.000430073
3	chr12:51309600:G:A	51309600	NA,A	NA,G	NA,1	NA,inf	NA,inf	NA,1.0163	0.000217218	0.000426502
3	chr12:51763703:C:T	51763703	T,T	C,C	1,1	-inf,-inf	inf,inf	1.59007,0.521713	0.000216971	0.000424651
3	chr12:51304654:CTTG:C	51304654	NA,C	NA,CTTG	NA,1	NA,inf	NA,inf	NA,1.01307	0.000216851	0.00042569
3	chr12:51523066:C:G	51523066	NA,G	NA,C	NA,1	NA,inf	NA,inf	NA,0.844266	0.000216804	0.000423523
3	chr12:51187462:C:T	51187462	NA,T	NA,C	NA,1	NA,inf	NA,inf	NA,0.873085	0.000216699	0.000421703
3	chr12:51740070:A:G	51740070	NA,G	NA,A	NA,1	NA,inf	NA,inf	NA,0.819053	0.000216154	0.000422798
3	chr12:51250982:C:T	51250982	T,T	C,C	1,1	-inf,inf	inf,inf	1.71372,0.458071	0.000216089	0.000428358
3	chr12:50411348:A:C	50411348	NA,C	NA,A	NA,1	NA,inf	NA,inf	NA,1.44841	0.000215826	0.000424763
3	chr12:50678808:C:G	50678808	NA,G	NA,C	NA,1	NA,inf	NA,inf	NA,2.48701	0.000215711	0.000426929
3	chr12:51521976:A:G	51521976	NA,G	NA,A	NA,1	NA,inf	NA,inf	NA,0.840368	0.000215425	0.000420832
3	chr12:50092206:G:A	50092206	NA,A	NA,G	NA,1	NA,-inf	NA,inf	NA,0.755772	0.000215306	0.000426389
3	chr12:51293200:T:C	51293200	C,C	T,T	1,1	inf,inf	inf,inf	1.36874,0.741417	0.000214525	0.000419323
3	chr12:51571429:G:A	51571429	NA,A	NA,G	NA,1	NA,inf	NA,inf	NA,0.809549	0.000214469	0.000419494
3	chr12:50484728:T:C	50484728	NA,C	NA,T	NA,1	NA,-inf	NA,inf	NA,0.660806	0.000214029	0.000424209
3	chr12:50024660:T:A	50024660	NA,A	NA,T	NA,1	NA,-inf	NA,inf	NA,0.902306	0.000213832	0.000423325
3	chr12:51292501:A:T	51292501	T,T	A,A	1,1	inf,inf	inf,inf	1.3794,0.725465	0.000213746	0.000417789
3	chr12:51467771:CTTAAT:C	51467771	NA,C	NA,CTTAAT	NA,1	NA,inf	NA,inf	NA,0.844115	0.000213554	0.000417174
3	chr12:51516644:G:A	51516644	NA,A	NA,G	NA,1	NA,-inf	NA,inf	NA,0.885486	0.000213361	0.000417151
3	chr12:51576153:A:G	51576153	NA,G	NA,A	NA,1	NA,inf	NA,inf	NA,0.805629	0.000213026	0.000416702
3	chr12:51574765:C:T	51574765	NA,T	NA,C	NA,1	NA,inf	NA,inf	NA,0.805141	0.000212482	0.000415648
3	chr12:51744411:G:A	51744411	NA,A	NA,G	NA,1	NA,-inf	NA,inf	NA,0.885903	0.00021227	0.000415526
3	chr12:50022496:C:T	50022496	NA,T	NA,C	NA,1	NA,-inf	NA,inf	NA,0.897952	0.00021222	0.000420137
3	chr12:50061286:C:T	50061286	T,T	C,C	1,1	-inf,inf	inf,inf	1.15122,0.0932204	0.000211743	0.00041555
3	chr12:51658452:C:T	51658452	NA,T	NA,C	NA,1	NA,-inf	NA,inf	NA,0.867714	0.000211587	0.000413506
3	chr12:51577192:A:G	51577192	NA,G	NA,A	NA,1	NA,inf	NA,inf	NA,0.801117	0.000211538	0.000413776
3	chr12:51396443:G:A	51396443	NA,A	NA,G	NA,1	NA,-inf	NA,inf	NA,0.897531	0.000211276	0.000412713
3	chr12:51530647:G:A	51530647	A,NA	G,NA	1,NA	inf,NA	inf,NA	1.33789,NA	0.000211237	0.000413487
3	chr12:50679740:G:A	50679740	A,A	G,G	1,1	-inf,inf	inf,inf	5.40574,0.0447435	0.000211177	0.000446784
3	chr12:50510663:G:T	50510663	NA,T	NA,G	NA,1	NA,inf	NA,inf	NA,0.461015	0.000210575	0.000429342
3	chr12:50563299:A:AC	50563299	AC,NA	A,NA	1,NA	inf,NA	inf,NA	0.749379,NA	0.000210529	0.000413693
3	chr12:51365413:G:A	51365413	NA,A	NA,G	NA,1	NA,inf	NA,inf	NA,0.748981	0.000210442	0.000410774
3	chr12:50074724:T:A	50074724	NA,A	NA,T	NA,1	NA,-inf	NA,inf	NA,0.845538	0.00021027	0.000418085
3	chr12:50990872:G:A	50990872	NA,A	NA,G	NA,1	NA,-inf	NA,inf	NA,0.761916	0.000209493	0.000411253
3	chr12:51725937:C:T	51725937	NA,T	NA,C	NA,1	NA,inf	NA,inf	NA,0.803034	0.000209469	0.000409717
3	chr12:51627752:AT:A	51627752	A,NA	AT,NA	1,NA	inf,NA	inf,NA	1.08152,NA	0.000209392	0.000409294
3	chr12:50898310:C:T	50898310	NA,T	NA,C	NA,1	NA,inf	NA,inf	NA,1.45526	0.000209386	0.000412183
3	chr12:51232709:C:T	51232709	NA,T	NA,C	NA,1	NA,inf	NA,inf	NA,0.742666	0.000209031	0.000411282
3	chr12:50719644:C:T	50719644	NA,T	NA,C	NA,1	NA,inf	NA,inf	NA,0.728926	0.00020903	0.000413061
3	chr12:50374098:C:A	50374098	NA,A	NA,C	NA,1	NA,inf	NA,inf	NA,1.12869	0.000208941	0.000407453
3	chr12:50413927:T:C	50413927	NA,C	NA,T	NA,1	NA,inf	NA,inf	NA,1.42135	0.000208634	0.000410566
3	chr12:51573650:A:C	51573650	NA,C	NA,A	NA,1	NA,inf	NA,inf	NA,0.793021	0.000208448	0.000407744
3	chr12:51587594:A:G	51587594	NA,G	NA,A	NA,1	NA,inf	NA,inf	NA,0.793021	0.000208448	0.000407744
3	chr12:50896610:T:C	50896610	NA,C	NA,T	NA,1	NA,inf	NA,inf	NA,1.44798	0.000208288	0.000410002
3	chr12:50851610:G:A	50851610	NA,A	NA,G	NA,1	NA,inf	NA,inf	NA,0.664049	0.000207577	0.000405229
3	chr12:51570842:T:G	51570842	NA,G	NA,T	NA,1	NA,inf	NA,inf	NA,0.788423	0.000206831	0.000404566
3	chr12:50031738:T:A	50031738	NA,A	NA,T	NA,1	NA,-inf	NA,inf	NA,0.937628	0.000206551	0.00040645
3	chr12:50807308:G:A	50807308	NA,A	NA,G	NA,1	NA,inf	NA,inf	NA,0.676666	0.000206288	0.00040355
3	chr12:50562116:T:A	50562116	NA,A	NA,T	NA,1	NA,inf	NA,inf	NA,2.4362	0.000206065	0.000407709
3	chr12:51728883:T:C	51728883	NA,C	NA,T	NA,1	NA,inf	NA,inf	NA,0.789101	0.000205758	0.000402475
3	chr12:50062619:C:T	50062619	T,T	C,C	1,1	-inf,inf	inf,inf	1.141,0.0789369	0.000205573	0.000403417
3	chr12:50757458:T:C	50757458	NA,C	NA,T	NA,1	NA,-inf	NA,inf	NA,1.07076	0.000205479	0.000405397
3	chr12:51351694:G:C	51351694	C,C	G,G	1,1	-inf,inf	inf,inf	0.910938,1.28942	0.000204759	0.000403671
3	chr12:50229390:C:T	50229390	T,T	C,C	1,1	-inf,inf	inf,inf	3.36069,1.62676	0.00020469	0.000461729
3	chr12:51218347:T:G	51218347	G,G	T,T	1,1	inf,inf	inf,inf	0.791243,0.848168	0.0002046	0.000399956
3	chr12:50068200:G:T	50068200	NA,T	NA,G	NA,1	NA,inf	NA,inf	NA,0.684562	0.000204273	0.000396836
3	chr12:50483367:CTA:C	50483367	NA,C	NA,CTA	NA,1	NA,-inf	NA,inf	NA,0.946109	0.000204011	0.000402126
3	chr12:50141695:T:G	50141695	NA,G	NA,T	NA,1	NA,-inf	NA,inf	NA,1.02364	0.000203942	0.000402304
3	chr12:50021255:A:G	50021255	NA,G	NA,A	NA,1	NA,-inf	NA,inf	NA,0.663394	0.000203865	0.000400953
3	chr12:51091804:AG:A	51091804	NA,A	NA,AG	NA,1	NA,-inf	NA,inf	NA,0.786478	0.00020366	0.000400119
3	chr12:51194771:T:C	51194771	NA,C	NA,T	NA,1	NA,-inf	NA,inf	NA,1.02842	0.000203421	0.000398675
3	chr12:50015217:A:G	50015217	G,G	A,A	1,1	-inf,inf	inf,inf	0.707955,2.24638	0.000203198	0.000414726
3	chr12:51371193:T:C	51371193	C,C	T,T	1,1	inf,-inf	inf,inf	1.72617,0.565199	0.000203021	0.000394781
3	chr12:50037843:T:C	50037843	NA,C	NA,T	NA,1	NA,inf	NA,inf	NA,0.778306	0.000202998	0.000395644
3	chr12:51613042:G:A	51613042	NA,A	NA,G	NA,1	NA,inf	NA,inf	NA,0.77297	0.000202837	0.000397045
3	chr12:51213555:C:T	51213555	T,T	C,C	1,1	inf,inf	inf,inf	0.80976,0.7999	0.000202833	0.000396551
3	chr12:50847163:A:G	50847163	NA,G	NA,A	NA,1	NA,inf	NA,inf	NA,0.62122	0.000202661	0.000395675
3	chr12:51646893:T:C	51646893	NA,C	NA,T	NA,1	NA,inf	NA,inf	NA,0.825065	0.000202642	0.000397423
3	chr12:50540788:C:T	50540788	T,NA	C,NA	1,NA	inf,NA	inf,NA	0.724603,NA	0.000202489	0.000397886
3	chr12:50763267:A:G	50763267	NA,G	NA,A	NA,1	NA,inf	NA,inf	NA,1.34457	0.000202006	0.000401244
3	chr12:51574005:T:C	51574005	NA,C	NA,T	NA,1	NA,inf	NA,inf	NA,0.773375	0.000201952	0.000395041
3	chr12:51131052:G:A	51131052	NA,A	NA,G	NA,1	NA,-inf	NA,inf	NA,0.82277	0.000201926	0.000396826
3	chr12:50040426:G:A	50040426	NA,A	NA,G	NA,1	NA,-inf	NA,inf	NA,1.31792	0.000201707	0.000399069
3	chr12:50634103:A:G	50634103	NA,G	NA,A	NA,1	NA,inf	NA,inf	NA,1.90524	0.000201593	0.000401903
3	chr12:51597444:C:T	51597444	NA,T	NA,C	NA,1	NA,inf	NA,inf	NA,0.860074	0.000201372	0.000386205
3	chr12:50277587:T:C	50277587	C,C	T,T	1,1	-inf,inf	inf,inf	3.47123,1.58269	0.000201353	0.000454417
3	chr12:50865559:G:A	50865559	NA,A	NA,G	NA,1	NA,inf	NA,inf	NA,0.689101	0.000201143	0.00039055
3	chr12:50917581:C:T	50917581	T,NA	C,NA	1,NA	inf,NA	inf,NA	0.858445,NA	0.000201129	0.00039506
3	chr12:51109354:A:G	51109354	NA,G	NA,A	NA,1	NA,-inf	NA,inf	NA,0.983565	0.000200957	0.000394143
3	chr12:51559793:G:A	51559793	NA,A	NA,G	NA,1	NA,inf	NA,inf	NA,0.770126	0.000200858	0.000392873
3	chr12:50734358:C:T	50734358	NA,T	NA,C	NA,1	NA,-inf	NA,inf	NA,1.34656	0.00020083	0.000399562
3	chr12:50146942:T:G	50146942	NA,G	NA,T	NA,1	NA,-inf	NA,inf	NA,0.849274	0.000200509	0.0003956
3	chr12:50359651:A:G	50359651	NA,G	NA,A	NA,1	NA,-inf	NA,inf	NA,0.932116	0.000200385	0.000394944
3	chr12:50229875:G:A	50229875	A,A	G,G	1,1	-inf,inf	inf,inf	3.33675,1.62539	0.000200205	0.000451351
3	chr12:51385508:C:T	51385508	T,NA	C,NA	1,NA	-inf,NA	inf,NA	1.11158,NA	0.000200095	0.000391604
3	chr12:50984786:C:T	50984786	NA,T	NA,C	NA,1	NA,inf	NA,inf	NA,0.705886	0.000199398	0.000388581
3	chr12:50026012:G:A	50026012	NA,A	NA,G	NA,1	NA,-inf	NA,inf	NA,0.651961	0.000199274	0.000391886
3	chr12:50026188:GGT:G	50026188	NA,G	NA,GGT	NA,1	NA,-inf	NA,inf	NA,0.651672	0.000199179	0.000391699
3	chr12:50083690:G:C	50083690	C,NA	G,NA	1,NA	inf,NA	inf,NA	0.756663,NA	0.000198771	0.000390211
3	chr12:51184822:C:T	51184822	NA,T	NA,C	NA,1	NA,-inf	NA,inf	NA,0.99203	0.000198726	0.000390317
3	chr12:50383650:C:T	50383650	NA,T	NA,C	NA,1	NA,-inf	NA,inf	NA,0.459474	0.000198345	0.000392452
3	chr12:51355799:G:A	51355799	NA,A	NA,G	NA,1	NA,inf	NA,inf	NA,0.761326	0.000198265	0.000387622
3	chr12:50160479:TG:T	50160479	NA,T	NA,TG	NA,1	NA,-inf	NA,inf	NA,1.00986	0.000198214	0.000391149
3	chr12:50342432:A:G	50342432	NA,G	NA,A	NA,1	NA,inf	NA,inf	NA,1.04698	0.000198141	0.000386384
3	chr12:50225835:T:C	50225835	C,C	T,T	1,1	-inf,inf	inf,inf	3.30323,1.62521	0.000197949	0.00044592
3	chr12:51537106:C:T	51537106	NA,T	NA,C	NA,1	NA,-inf	NA,inf	NA,0.754588	0.000197711	0.000386644
3	chr12:50839800:C:A	50839800	A,NA	C,NA	1,NA	-inf,NA	inf,NA	1.52533,NA	0.00019755	0.000391166
3	chr12:50028157:T:A	50028157	NA,A	NA,T	NA,1	NA,-inf	NA,inf	NA,0.859339	0.000197317	0.000390428
3	chr12:50042591:C:T	50042591	T,T	C,C	1,1	-inf,inf	inf,inf	0.784687,1.95156	0.000197159	0.000403003
3	chr12:51446067:T:C	51446067	C,NA	T,NA	1,NA	-inf,NA	inf,NA	1.12094,NA	0.000197136	0.000387296
3	chr12:50089006:A:AT	50089006	NA,AT	NA,A	NA,1	NA,-inf	NA,inf	NA,1.10728	0.000197012	0.000389107
3	chr12:50824005:A:G	50824005	NA,G	NA,A	NA,1	NA,inf	NA,inf	NA,0.757257	0.000196955	0.000387579
3	chr12:50009147:G:A	50009147	NA,A	NA,G	NA,1	NA,-inf	NA,inf	NA,0.914932	0.000196937	0.000391201
3	chr12:50096223:T:C	50096223	NA,C	NA,T	NA,1	NA,-inf	NA,inf	NA,1.10668	0.000196856	0.000388798
3	chr12:50030014:T:TAATC	50030014	NA,TAATC	NA,T	NA,1	NA,-inf	NA,inf	NA,0.868969	0.000196753	0.000386758
3	chr12:50140818:A:G	50140818	NA,G	NA,A	NA,1	NA,-inf	NA,inf	NA,1.03164	0.00019639	0.000388076
3	chr12:51541420:G:A	51541420	NA,A	NA,G	NA,1	NA,-inf	NA,inf	NA,0.779523	0.000196316	0.000383261
3	chr12:50063746:G:A	50063746	A,A	G,G	1,1	-inf,-inf	inf,inf	1.02276,0.428939	0.000195514	0.000384255
3	chr12:50037170:C:T	50037170	NA,T	NA,C	NA,1	NA,-inf	NA,inf	NA,0.642728	0.00019543	0.000384315
3	chr12:51380664:G:A	51380664	NA,A	NA,G	NA,1	NA,-inf	NA,inf	NA,0.757161	0.000195282	0.000381615
3	chr12:51386165:G:A	51386165	NA,A	NA,G	NA,1	NA,inf	NA,inf	NA,0.802054	0.000195167	0.000375471
3	chr12:50850417:A:G	50850417	NA,G	NA,A	NA,1	NA,inf	NA,inf	NA,0.775541	0.000194915	0.000384763
3	chr12:50601332:TA:T	50601332	NA,T	NA,TA	NA,1	NA,-inf	NA,inf	NA,1.72132	0.000194913	0.000389657
3	chr12:50146917:C:A	50146917	NA,A	NA,C	NA,1	NA,-inf	NA,inf	NA,0.997645	0.000194615	0.000384027
3	chr12:51534741:G:A	51534741	NA,A	NA,G	NA,1	NA,-inf	NA,inf	NA,0.811828	0.000194318	0.00038009
3	chr12:51391667:C:T	51391667	NA,T	NA,C	NA,1	NA,-inf	NA,inf	NA,0.64779	0.000194157	0.000378392
3	chr12:50067671:G:A	50067671	NA,A	NA,G	NA,1	NA,-inf	NA,inf	NA,1.09344	0.000193927	0.000382951
3	chr12:50077601:G:A	50077601	NA,A	NA,G	NA,1	NA,-inf	NA,inf	NA,0.70084	0.000193777	0.000383557
3	chr12:51324601:G:A	51324601	NA,A	NA,G	NA,1	NA,inf	NA,inf	NA,0.659264	0.000193741	0.000377135
3	chr12:50606636:C:G	50606636	NA,G	NA,C	NA,1	NA,inf	NA,inf	NA,0.597572	0.000193689	0.000378314
3	chr12:50710723:C:T	50710723	NA,T	NA,C	NA,1	NA,-inf	NA,inf	NA,1.03016	0.000193446	0.000381862
3	chr12:50052632:G:A	50052632	NA,A	NA,G	NA,1	NA,-inf	NA,inf	NA,0.42862	0.000193217	0.000380737
3	chr12:50809096:G:A	50809096	NA,A	NA,G	NA,1	NA,-inf	NA,inf	NA,0.932435	0.000193111	0.000380292
3	chr12:50682133:T:G	50682133	NA,G	NA,T	NA,1	NA,inf	NA,inf	NA,2.39237	0.00019272	0.000381226
3	chr12:50437548:T:C	50437548	NA,C	NA,T	NA,1	NA,inf	NA,inf	NA,1.35717	0.000192594	0.000378893
3	chr12:50235829:G:A	50235829	A,A	G,G	1,1	-inf,inf	inf,inf	3.3443,1.59608	0.000192256	0.000432955
3	chr12:51617242:G:A	51617242	NA,A	NA,G	NA,1	NA,-inf	NA,inf	NA,0.789966	0.000192172	0.000375784
3	chr12:51551702:C:T	51551702	NA,T	NA,C	NA,1	NA,-inf	NA,inf	NA,0.793888	0.000191869	0.000375405
3	chr12:51371233:A:G	51371233	G,G	A,A	1,1	inf,-inf	inf,inf	1.6505,0.666846	0.000191738	0.00037319
3	chr12:50242581:A:G	50242581	G,G	A,A	1,1	-inf,inf	inf,inf	3.38936,1.54873	0.000191732	0.000430962
3	chr12:51289155:C:T	51289155	NA,T	NA,C	NA,1	NA,inf	NA,inf	NA,0.832687	0.000191658	0.000375885
3	chr12:50211972:A:AC	50211972	AC,AC	A,A	1,1	-inf,inf	inf,inf	3.45068,1.53246	0.000191477	0.000430214
3	chr12:51236212:G:A	51236212	NA,A	NA,G	NA,1	NA,inf	NA,inf	NA,0.588766	0.000191452	0.000374254
3	chr12:51067448:C:A	51067448	NA,A	NA,C	NA,1	NA,-inf	NA,inf	NA,0.58786	0.000191332	0.000377734
3	chr12:51509632:T:C	51509632	NA,C	NA,T	NA,1	NA,-inf	NA,inf	NA,0.748086	0.00019112	0.000373939
3	chr12:50144638:C:A	50144638	NA,A	NA,C	NA,1	NA,-inf	NA,inf	NA,0.983254	0.000190858	0.000376569
3	chr12:50723446:A:G	50723446	G,G	A,A	1,1	-inf,-inf	inf,inf	3.88713,0.504173	0.000190637	0.0003869
3	chr12:51172790:G:A	51172790	NA,A	NA,G	NA,1	NA,inf	NA,inf	NA,0.657247	0.000190622	0.000371166
3	chr12:50027968:G:A	50027968	NA,A	NA,G	NA,1	NA,-inf	NA,inf	NA,0.810519	0.000190332	0.000377746
3	chr12:50813226:C:G	50813226	NA,G	NA,C	NA,1	NA,inf	NA,inf	NA,0.593631	0.000190051	0.000369167
3	chr12:51772708:C:T	51772708	NA,T	NA,C	NA,1	NA,inf	NA,inf	NA,0.722634	0.000189848	0.000371147
3	chr12:50205436:A:G	50205436	G,G	A,A	1,1	-inf,inf	inf,inf	3.42519,1.53642	0.000189646	0.000425938
3	chr12:51599966:T:C	51599966	NA,C	NA,T	NA,1	NA,inf	NA,inf	NA,0.750542	0.000189338	0.00037013
3	chr12:51409072:C:T	51409072	NA,T	NA,C	NA,1	NA,inf	NA,inf	NA,0.761582	0.00018857	0.000370021
3	chr12:51637468:C:T	51637468	T,T	C,C	1,1	-inf,-inf	inf,inf	1.49989,0.0359175	0.000188409	0.000368924
3	chr12:50208158:G:T	50208158	T,T	G,G	1,1	-inf,inf	inf,inf	3.428,1.53644	0.000188051	0.000422334
3	chr12:51289206:T:A	51289206	NA,A	NA,T	NA,1	NA,inf	NA,inf	NA,0.820267	0.000187933	0.000368569
3	chr12:50057319:A:G	50057319	G,G	A,A	1,1	-inf,-inf	inf,inf	1.03267,0.18119	0.000187756	0.00036853
3	chr12:50297587:T:C	50297587	NA,C	NA,T	NA,1	NA,inf	NA,inf	NA,1.09524	0.000187732	0.000379353
3	chr12:51018523:G:A	51018523	NA,A	NA,G	NA,1	NA,inf	NA,inf	NA,0.636405	0.000187728	0.000366191
3	chr12:51639563:C:T	51639563	NA,T	NA,C	NA,1	NA,inf	NA,inf	NA,0.776047	0.000187701	0.000368074
3	chr12:51572293:A:G	51572293	NA,G	NA,A	NA,1	NA,-inf	NA,inf	NA,0.774542	0.00018755	0.000366719
3	chr12:50288749:C:T	50288749	NA,T	NA,C	NA,1	NA,inf	NA,inf	NA,1.00749	0.000187283	0.000365249
3	chr12:51691891:C:T	51691891	NA,T	NA,C	NA,1	NA,inf	NA,inf	NA,0.724999	0.000187185	0.000366708
3	chr12:51684413:C:T	51684413	NA,T	NA,C	NA,1	NA,inf	NA,inf	NA,0.713588	0.000186932	0.000365482
3	chr12:50141832:G:A	50141832	NA,A	NA,G	NA,1	NA,-inf	NA,inf	NA,0.965708	0.000186756	0.000368425
3	chr12:51271592:A:C	51271592	NA,C	NA,A	NA,1	NA,inf	NA,inf	NA,0.625638	0.000186753	0.000363602
3	chr12:50068485:A:G	50068485	NA,G	NA,A	NA,1	NA,-inf	NA,inf	NA,1.06595	0.000186731	0.000368668
3	chr12:50064290:T:C	50064290	C,C	T,T	1,1	-inf,inf	inf,inf	1.10204,0.0283579	0.000186691	0.000366264
3	chr12:51552323:G:C	51552323	NA,C	NA,G	NA,1	NA,-inf	NA,inf	NA,0.771517	0.00018648	0.000364636
3	chr12:50842441:T:C	50842441	NA,C	NA,T	NA,1	NA,inf	NA,inf	NA,1.13083	0.000186462	0.000367103
3	chr12:50080110:T:C	50080110	NA,C	NA,T	NA,1	NA,-inf	NA,inf	NA,0.672996	0.000186114	0.000368313
3	chr12:51285817:A:G	51285817	NA,G	NA,A	NA,1	NA,inf	NA,inf	NA,0.813199	0.000185947	0.000364661
3	chr12:50201480:A:T	50201480	T,T	A,A	1,1	-inf,inf	inf,inf	3.38719,1.53639	0.000185129	0.00041543
3	chr12:51497801:G:C	51497801	NA,C	NA,G	NA,1	NA,inf	NA,inf	NA,0.740228	0.00018475	0.000361008
3	chr12:50122045:G:A	50122045	A,A	G,G	1,1	-inf,inf	inf,inf	1.33744,2.05416	0.000184561	0.000404234
3	chr12:50060308:G:T	50060308	T,T	G,G	1,1	-inf,inf	inf,inf	1.08263,0.210392	0.00018432	0.000361969
3	chr12:51197417:A:G	51197417	NA,G	NA,A	NA,1	NA,-inf	NA,inf	NA,0.626487	0.000184211	0.000359407
3	chr12:51409248:A:G	51409248	NA,G	NA,A	NA,1	NA,inf	NA,inf	NA,0.750215	0.000184039	0.000361155
3	chr12:51243140:A:G	51243140	NA,G	NA,A	NA,1	NA,inf	NA,inf	NA,0.648878	0.000183086	0.000360132
3	chr12:51478159:C:T	51478159	NA,T	NA,C	NA,1	NA,-inf	NA,inf	NA,0.720899	0.000183078	0.000358194
3	chr12:50046367:A:G	50046367	NA,G	NA,A	NA,1	NA,-inf	NA,inf	NA,0.401872	0.000182793	0.000360091
3	chr12:51651561:T:C	51651561	NA,C	NA,T	NA,1	NA,inf	NA,inf	NA,0.75957	0.000182732	0.000358325
3	chr12:51320935:A:AC	51320935	AC,AC	A,A	1,1	-inf,inf	inf,inf	1.75629,0.28425	0.000182666	0.000358722
3	chr12:50117164:C:A	50117164	A,A	C,C	1,1	-inf,inf	inf,inf	1.40174,2.03099	0.000182458	0.000399904
3	chr12:50786690:C:T	50786690	NA,T	NA,C	NA,1	NA,-inf	NA,inf	NA,0.946498	0.000182373	0.000360481
3	chr12:51356164:GTGTGTGTATATATATA:G	51356164	G,NA	GTGTGTGTATATATATA,NA	1,NA	inf,NA	inf,NA	0.928482,NA	0.000182175	0.000356779
3	chr12:51091397:T:C	51091397	NA,C	NA,T	NA,1	NA,-inf	NA,inf	NA,0.913563	0.000182055	0.000357003
3	chr12:50648775:G:A	50648775	NA,A	NA,G	NA,1	NA,inf	NA,inf	NA,2.33414	0.000181939	0.000359772
3	chr12:50030005:T:G	50030005	NA,G	NA,T	NA,1	NA,-inf	NA,inf	NA,0.947235	0.000181889	0.000359308
3	chr12:50047651:G:A	50047651	A,NA	G,NA	1,NA	inf,NA	inf,NA	2.5443,NA	0.000181871	0.000358191
3	chr12:50808126:A:T	50808126	NA,T	NA,A	NA,1	NA,inf	NA,inf	NA,0.567812	0.000181491	0.000352604
3	chr12:51689313:T:C	51689313	NA,C	NA,T	NA,1	NA,-inf	NA,inf	NA,0.765168	0.000181456	0.000354725
3	chr12:50075133:C:T	50075133	NA,T	NA,C	NA,1	NA,-inf	NA,inf	NA,0.661926	0.000181301	0.000358949
3	chr12:51366543:C:T	51366543	T,T	C,C	1,1	inf,-inf	inf,inf	1.93801,0.15241	0.000181184	0.000353374
3	chr12:50235882:C:T	50235882	NA,T	NA,C	NA,1	NA,inf	NA,inf	NA,0.981705	0.000180838	0.000352701
3	chr12:50276422:T:C	50276422	NA,C	NA,T	NA,1	NA,inf	NA,inf	NA,0.978262	0.000179992	0.000351055
3	chr12:50117318:G:A	50117318	NA,A	NA,G	NA,1	NA,-inf	NA,inf	NA,0.257655	0.000179819	0.000355315
3	chr12:50296017:G:T	50296017	NA,T	NA,G	NA,1	NA,inf	NA,inf	NA,0.977767	0.000179746	0.000350575
3	chr12:50149465:T:C	50149465	NA,C	NA,T	NA,1	NA,-inf	NA,inf	NA,0.940806	0.000179744	0.000354532
3	chr12:51380657:A:G	51380657	NA,G	NA,A	NA,1	NA,inf	NA,inf	NA,0.637749	0.000179673	0.000353852
3	chr12:50992457:G:A	50992457	A,NA	G,NA	1,NA	-inf,NA	inf,NA	1.34396,NA	0.000179669	0.000349609
3	chr12:50877734:T:A	50877734	NA,A	NA,T	NA,1	NA,inf	NA,inf	NA,1.22537	0.000179524	0.000354059
3	chr12:50016356:T:A	50016356	NA,A	NA,T	NA,1	NA,-inf	NA,inf	NA,0.852433	0.000179401	0.000356095
3	chr12:50916107:A:C	50916107	C,NA	A,NA	1,NA	inf,NA	inf,NA	0.487945,NA	0.000179219	0.00035333
3	chr12:50300446:T:C	50300446	NA,C	NA,T	NA,1	NA,inf	NA,inf	NA,0.974892	0.00017907	0.000349261
3	chr12:51057120:C:A	51057120	NA,A	NA,C	NA,1	NA,-inf	NA,inf	NA,0.739756	0.000179051	0.000351804
3	chr12:50281597:TAAC:T	50281597	NA,T	NA,TAAC	NA,1	NA,inf	NA,inf	NA,0.973493	0.000178819	0.00034877
3	chr12:50377358:AG:A	50377358	NA,A	NA,AG	NA,1	NA,-inf	NA,inf	NA,0.407187	0.000178634	0.000353209
3	chr12:50311458:T:C	50311458	NA,C	NA,T	NA,1	NA,inf	NA,inf	NA,0.973144	0.000178608	0.000348359
3	chr12:50223549:G:A	50223549	NA,A	NA,G	NA,1	NA,inf	NA,inf	NA,0.972078	0.000178483	0.000348122
3	chr12:50899271:T:C	50899271	NA,C	NA,T	NA,1	NA,-inf	NA,inf	NA,0.831471	0.000178411	0.000350906
3	chr12:51754278:A:G	51754278	NA,G	NA,A	NA,1	NA,inf	NA,inf	NA,0.695061	0.000178363	0.000348962
3	chr12:50302373:G:A	50302373	NA,A	NA,G	NA,1	NA,inf	NA,inf	NA,0.970731	0.000178044	0.000347264
3	chr12:50017048:T:C	50017048	NA,C	NA,T	NA,1	NA,-inf	NA,inf	NA,0.846645	0.000177919	0.000353116
3	chr12:50160562:C:T	50160562	NA,T	NA,C	NA,1	NA,-inf	NA,inf	NA,0.933217	0.00017791	0.000350902
3	chr12:50328177:A:G	50328177	NA,G	NA,A	NA,1	NA,inf	NA,inf	NA,0.969792	0.000177832	0.000346851
3	chr12:50256968:C:T	50256968	NA,T	NA,C	NA,1	NA,inf	NA,inf	NA,0.969827	0.000177812	0.000346812
3	chr12:51293599:A:G	51293599	NA,G	NA,A	NA,1	NA,inf	NA,inf	NA,0.562808	0.000177665	0.000346734
3	chr12:50957773:T:C	50957773	NA,C	NA,T	NA,1	NA,-inf	NA,inf	NA,0.806748	0.000177491	0.000349025
3	chr12:50863339:G:A	50863339	NA,A	NA,G	NA,1	NA,inf	NA,inf	NA,0.69574	0.000177485	0.000349998
3	chr12:50283850:A:G	50283850	NA,G	NA,A	NA,1	NA,inf	NA,inf	NA,0.968177	0.000177438	0.000346084
3	chr12:50256530:G:A	50256530	NA,A	NA,G	NA,1	NA,inf	NA,inf	NA,0.968108	0.000177393	0.000345997
3	chr12:51617323:C:A	51617323	NA,A	NA,C	NA,1	NA,-inf	NA,inf	NA,0.738144	0.000177234	0.000346578
3	chr12:50912373:C:T	50912373	NA,T	NA,C	NA,1	NA,inf	NA,inf	NA,0.60907	0.000177073	0.000346378
3	chr12:51356801:C:T	51356801	NA,T	NA,C	NA,1	NA,inf	NA,inf	NA,0.724324	0.000176458	0.000344869
3	chr12:50875581:C:T	50875581	NA,T	NA,C	NA,1	NA,inf	NA,inf	NA,1.09012	0.000176422	0.000347247
3	chr12:51668873:G:A	51668873	A,NA	G,NA	1,NA	inf,NA	inf,NA	1.09598,NA	0.000176334	0.000344865
3	chr12:51592986:A:G	51592986	NA,G	NA,A	NA,1	NA,inf	NA,inf	NA,0.680978	0.000176199	0.00034455
3	chr12:50929070:T:C	50929070	NA,C	NA,T	NA,1	NA,inf	NA,inf	NA,0.597549	0.000176117	0.000343593
3	chr12:50029646:A:C	50029646	NA,C	NA,A	NA,1	NA,-inf	NA,inf	NA,0.924263	0.000176053	0.000347733
3	chr12:51281424:C:T	51281424	NA,T	NA,C	NA,1	NA,inf	NA,inf	NA,0.556217	0.000175931	0.000343384
3	chr12:50477022:T:A	50477022	NA,A	NA,T	NA,1	NA,-inf	NA,inf	NA,0.836166	0.000175841	0.000345755
3	chr12:51243441:A:G	51243441	NA,G	NA,A	NA,1	NA,inf	NA,inf	NA,0.624608	0.000175798	0.000345742
3	chr12:50849042:G:A	50849042	NA,A	NA,G	NA,1	NA,inf	NA,inf	NA,0.300072	0.000175787	0.000347846
3	chr12:50305289:C:T	50305289	NA,T	NA,C	NA,1	NA,inf	NA,inf	NA,0.960759	0.00017559	0.000342485
3	chr12:51624026:G:A	51624026	NA,A	NA,G	NA,1	NA,-inf	NA,inf	NA,0.73244	0.000175403	0.000343
3	chr12:50962218:T:C	50962218	NA,C	NA,T	NA,1	NA,inf	NA,inf	NA,0.593243	0.000175186	0.000341773
3	chr12:50321069:C:T	50321069	NA,T	NA,C	NA,1	NA,inf	NA,inf	NA,0.957868	0.000174909	0.00034116
3	chr12:50395617:T:C	50395617	C,NA	T,NA	1,NA	inf,NA	inf,NA	0.513019,NA	0.000174598	0.00033826
3	chr12:50050183:C:G	50050183	NA,G	NA,C	NA,1	NA,-inf	NA,inf	NA,0.377521	0.000174122	0.000342922
3	chr12:50263075:C:T	50263075	NA,T	NA,C	NA,1	NA,inf	NA,inf	NA,0.953943	0.00017398	0.000339354
3	chr12:50772391:G:A	50772391	NA,A	NA,G	NA,1	NA,inf	NA,inf	NA,0.893948	0.000173756	0.000340943
3	chr12:50651647:G:C	50651647	NA,C	NA,G	NA,1	NA,inf	NA,inf	NA,2.4194	0.000173068	0.000342087
3	chr12:50049685:T:C	50049685	C,NA	T,NA	1,NA	-inf,NA	inf,NA	1.40035,NA	0.000172823	0.000342617
3	chr12:50743110:G:T	50743110	NA,T	NA,G	NA,1	NA,-inf	NA,inf	NA,0.841345	0.000172637	0.000339698
3	chr12:51484654:GCTCTCA:G	51484654	NA,G	NA,GCTCTCA	NA,1	NA,-inf	NA,inf	NA,0.785087	0.000172498	0.000337132
3	chr12:51101907:T:C	51101907	NA,C	NA,T	NA,1	NA,-inf	NA,inf	NA,0.304599	0.000172159	0.000338603
3	chr12:50317037:G:A	50317037	NA,A	NA,G	NA,1	NA,inf	NA,inf	NA,0.946002	0.000172149	0.000335786
3	chr12:50407146:C:T	50407146	NA,T	NA,C	NA,1	NA,-inf	NA,inf	NA,0.84933	0.000171528	0.000337554
3	chr12:51060557:C:G	51060557	NA,G	NA,C	NA,1	NA,inf	NA,inf	NA,0.597857	0.000171463	0.000333121
3	chr12:51652907:T:C	51652907	NA,C	NA,T	NA,1	NA,inf	NA,inf	NA,0.656561	0.000171421	0.000335153
3	chr12:50071444:T:G	50071444	NA,G	NA,T	NA,1	NA,-inf	NA,inf	NA,1.00417	0.000171352	0.000337977
3	chr12:51284550:C:T	51284550	NA,T	NA,C	NA,1	NA,inf	NA,inf	NA,0.757873	0.000171064	0.000335434
3	chr12:50633095:T:G	50633095	G,G	T,T	1,1	-inf,-inf	inf,inf	3.91302,0.347429	0.000170926	0.000348149
3	chr12:51485392:TGCAAATAGACTG:T	51485392	NA,T	NA,TGCAAATAGACTG	NA,1	NA,-inf	NA,inf	NA,0.675159	0.000170907	0.000334379
3	chr12:51070000:G:T	51070000	NA,T	NA,G	NA,1	NA,-inf	NA,inf	NA,0.710483	0.000170898	0.000335745
3	chr12:50474418:C:T	50474418	NA,T	NA,C	NA,1	NA,-inf	NA,inf	NA,0.826111	0.000170788	0.00033628
3	chr12:51661477:A:G	51661477	NA,G	NA,A	NA,1	NA,inf	NA,inf	NA,0.66441	0.000170719	0.000333731
3	chr12:50382908:A:G	50382908	G,G	A,A	1,1	-inf,-inf	inf,inf	0.0296613,1.55387	0.000170451	0.00035754
3	chr12:50010164:C:T	50010164	NA,T	NA,C	NA,1	NA,-inf	NA,inf	NA,0.817254	0.000170308	0.000337886
3	chr12:51069942:C:T	51069942	NA,T	NA,C	NA,1	NA,-inf	NA,inf	NA,0.708243	0.000170236	0.000334437
3	chr12:51725091:G:A	51725091	NA,A	NA,G	NA,1	NA,inf	NA,inf	NA,0.664741	0.000170161	0.000332738
3	chr12:50492390:C:T	50492390	NA,T	NA,C	NA,1	NA,-inf	NA,inf	NA,0.826903	0.000170086	0.000334576
3	chr12:51594885:AG:A	51594885	NA,A	NA,AG	NA,1	NA,-inf	NA,inf	NA,0.710992	0.000170077	0.000332583
3	chr12:50957250:G:A	50957250	A,NA	G,NA	1,NA	-inf,NA	inf,NA	1.39169,NA	0.000169904	0.000336017
3	chr12:50009616:A:G	50009616	NA,G	NA,A	NA,1	NA,-inf	NA,inf	NA,0.815151	0.000169873	0.000337008
3	chr12:50520315:C:T	50520315	NA,T	NA,C	NA,1	NA,inf	NA,inf	NA,2.21852	0.000169861	0.000335631
3	chr12:50046435:G:A	50046435	NA,A	NA,G	NA,1	NA,-inf	NA,inf	NA,0.975587	0.000169701	0.000334673
3	chr12:50849909:C:G	50849909	NA,G	NA,C	NA,1	NA,inf	NA,inf	NA,1.06204	0.000169528	0.000333621
3	chr12:51452448:A:G	51452448	NA,G	NA,A	NA,1	NA,inf	NA,inf	NA,0.6856	0.000169431	0.000331081
3	chr12:50660914:A:T	50660914	NA,T	NA,A	NA,1	NA,inf	NA,inf	NA,0.527813	0.000168975	0.000328348
3	chr12:51277659:G:A	51277659	NA,A	NA,G	NA,1	NA,inf	NA,inf	NA,0.532922	0.000168876	0.000329631
3	chr12:50374556:C:T	50374556	NA,T	NA,C	NA,1	NA,-inf	NA,inf	NA,0.378792	0.000168855	0.000333749
3	chr12:50603177:T:A	50603177	NA,A	NA,T	NA,1	NA,inf	NA,inf	NA,0.746053	0.000168691	0.00033202
3	chr12:51480130:G:A	51480130	NA,A	NA,G	NA,1	NA,inf	NA,inf	NA,0.707477	0.000168439	0.000329189
3	chr12:50618332:C:G	50618332	G,NA	C,NA	1,NA	inf,NA	inf,NA	0.668786,NA	0.000168082	0.00033001
3	chr12:51557006:G:C	51557006	NA,C	NA,G	NA,1	NA,-inf	NA,inf	NA,0.68359	0.000167965	0.000328074
3	chr12:50219734:G:T	50219734	NA,T	NA,G	NA,1	NA,inf	NA,inf	NA,0.926321	0.000167666	0.000327057
3	chr12:51379368:C:G	51379368	NA,G	NA,C	NA,1	NA,inf	NA,inf	NA,0.61998	0.00016731	0.000326239
3	chr12:50954615:C:T	50954615	NA,T	NA,C	NA,1	NA,-inf	NA,inf	NA,0.337498	0.000167149	0.000329073
3	chr12:50496121:G:A	50496121	NA,A	NA,G	NA,1	NA,inf	NA,inf	NA,1.52254	0.000167054	0.000334217
3	chr12:51465534:C:G	51465534	NA,G	NA,C	NA,1	NA,inf	NA,inf	NA,0.642917	0.000166786	0.000326782
3	chr12:51580058:G:T	51580058	NA,T	NA,G	NA,1	NA,inf	NA,inf	NA,0.647595	0.000166763	0.000326116
3	chr12:51417080:A:G	51417080	NA,G	NA,A	NA,1	NA,inf	NA,inf	NA,0.682848	0.000166561	0.000326805
3	chr12:50314242:C:T	50314242	NA,T	NA,C	NA,1	NA,inf	NA,inf	NA,0.921212	0.000166443	0.000324678
3	chr12:50498587:T:C	50498587	NA,C	NA,T	NA,1	NA,-inf	NA,inf	NA,0.810959	0.000166326	0.000327156
3	chr12:51224750:T:G	51224750	NA,G	NA,T	NA,1	NA,inf	NA,inf	NA,0.592477	0.000166321	0.000327105
3	chr12:50799926:C:T	50799926	T,NA	C,NA	1,NA	-inf,NA	inf,NA	1.52212,NA	0.000165908	0.000328773
3	chr12:50820544:G:T	50820544	NA,T	NA,G	NA,1	NA,inf	NA,inf	NA,1.15983	0.000165892	0.000329427
3	chr12:50068196:A:G	50068196	G,G	A,A	1,1	-inf,inf	inf,inf	1.05219,0.0503583	0.000165258	0.00032422
3	chr12:51713199:A:G	51713199	NA,G	NA,A	NA,1	NA,inf	NA,inf	NA,0.644922	0.000165163	0.00032297
3	chr12:51121615:G:A	51121615	NA,A	NA,G	NA,1	NA,inf	NA,inf	NA,0.55957	0.000165161	0.000321734
3	chr12:50067290:A:T	50067290	NA,T	NA,A	NA,1	NA,-inf	NA,inf	NA,0.973541	0.000165161	0.000325835
3	chr12:51339571:C:T	51339571	T,NA	C,NA	1,NA	inf,NA	inf,NA	1.03356,NA	0.000164706	0.000322378
3	chr12:50748100:A:G	50748100	NA,G	NA,A	NA,1	NA,inf	NA,inf	NA,1.3644	0.000164476	0.000327462
3	chr12:51678548:C:T	51678548	T,T	C,C	1,1	-inf,inf	inf,inf	0.674556,1.57258	0.000164122	0.00031293
3	chr12:51053595:A:G	51053595	NA,G	NA,A	NA,1	NA,-inf	NA,inf	NA,0.684084	0.000164013	0.000322188
3	chr12:50208213:C:T	50208213	T,NA	C,NA	1,NA	-inf,NA	inf,NA	1.33041,NA	0.000163946	0.000323991
3	chr12:51067351:A:C	51067351	NA,C	NA,A	NA,1	NA,-inf	NA,inf	NA,0.683337	0.000163864	0.000321895
3	chr12:51740718:A:G	51740718	NA,G	NA,A	NA,1	NA,-inf	NA,inf	NA,0.673172	0.0001638	0.000320431
3	chr12:51051687:A:G	51051687	NA,G	NA,A	NA,1	NA,-inf	NA,inf	NA,0.68186	0.000163761	0.000321694
3	chr12:51053362:G:A	51053362	NA,A	NA,G	NA,1	NA,-inf	NA,inf	NA,0.682935	0.000163725	0.000321621
3	chr12:50034804:A:G	50034804	NA,G	NA,A	NA,1	NA,-inf	NA,inf	NA,0.918533	0.000163632	0.000323973
3	chr12:50132773:A:T	50132773	T,NA	A,NA	1,NA	inf,NA	inf,NA	0.576506,NA	0.000163169	0.000320783
3	chr12:51334997:G:A	51334997	NA,A	NA,G	NA,1	NA,inf	NA,inf	NA,0.595675	0.000163157	0.000318436
3	chr12:51322146:ACT:A	51322146	A,A	ACT,ACT	1,1	-inf,inf	inf,inf	1.18933,0.642569	0.000163145	0.000320739
3	chr12:50300064:C:T	50300064	NA,T	NA,C	NA,1	NA,inf	NA,inf	NA,0.899997	0.000163131	0.000318207
3	chr12:50522425:C:T	50522425	NA,T	NA,C	NA,1	NA,inf	NA,inf	NA,0.487055	0.000163037	0.000317165
3	chr12:51254530:G:A	51254530	NA,A	NA,G	NA,1	NA,inf	NA,inf	NA,0.599269	0.000162715	0.000317531
3	chr12:51050404:G:A	51050404	NA,A	NA,G	NA,1	NA,-inf	NA,inf	NA,0.678817	0.000162707	0.000319615
3	chr12:51006126:C:A	51006126	NA,A	NA,C	NA,1	NA,-inf	NA,inf	NA,0.746522	0.000162524	0.00031908
3	chr12:51295311:G:C	51295311	C,C	G,G	1,1	-inf,inf	inf,inf	1.44886,0.292104	0.000162458	0.000318392
3	chr12:51069515:G:A	51069515	A,NA	G,NA	1,NA	inf,NA	inf,NA	1.07968,NA	0.000162447	0.000317417
3	chr12:50308229:AG:A	50308229	NA,A	NA,AG	NA,1	NA,inf	NA,inf	NA,0.909661	0.00016222	0.000316435
3	chr12:50838144:G:A	50838144	NA,A	NA,G	NA,1	NA,inf	NA,inf	NA,0.651943	0.000161872	0.000319208
3	chr12:51703242:G:T	51703242	NA,T	NA,G	NA,1	NA,inf	NA,inf	NA,0.582586	0.000161863	0.000316633
3	chr12:50182533:G:C	50182533	C,C	G,G	1,1	-inf,inf	inf,inf	5.73976,0.734917	0.000161789	0.000341175
3	chr12:51127983:G:A	51127983	A,NA	G,NA	1,NA	inf,NA	inf,NA	0.802465,NA	0.000161703	0.000315395
3	chr12:51225815:T:C	51225815	NA,C	NA,T	NA,1	NA,inf	NA,inf	NA,0.575431	0.000161698	0.000317982
3	chr12:51314540:T:C	51314540	C,C	T,T	1,1	-inf,inf	inf,inf	1.61499,0.101773	0.000161329	0.000316155
3	chr12:51501348:A:G	51501348	NA,G	NA,A	NA,1	NA,inf	NA,inf	NA,0.653065	0.000161317	0.000315274
3	chr12:51123874:G:A	51123874	NA,A	NA,G	NA,1	NA,-inf	NA,inf	NA,0.824492	0.000161194	0.000315773
3	chr12:51525554:T:G	51525554	NA,G	NA,T	NA,1	NA,inf	NA,inf	NA,0.601667	0.000161163	0.000315348
3	chr12:50778956:C:T	50778956	NA,T	NA,C	NA,1	NA,inf	NA,inf	NA,1.13413	0.000160913	0.000319441
3	chr12:50375086:G:A	50375086	A,A	G,G	1,1	-inf,-inf	inf,inf	0.148304,1.38346	0.000160721	0.000332321
3	chr12:51094596:T:C	51094596	NA,C	NA,T	NA,1	NA,inf	NA,inf	NA,0.747982	0.000160702	0.000314794
3	chr12:50780577:G:T	50780577	NA,T	NA,G	NA,1	NA,inf	NA,inf	NA,1.1334	0.0001607	0.000319013
3	chr12:50164868:C:T	50164868	NA,T	NA,C	NA,1	NA,-inf	NA,inf	NA,0.845579	0.000160578	0.000316353
3	chr12:51544781:A:T	51544781	NA,T	NA,A	NA,1	NA,-inf	NA,inf	NA,0.547454	0.000160457	0.000312991
3	chr12:51713889:AT:A	51713889	NA,A	NA,AT	NA,1	NA,inf	NA,inf	NA,0.591391	0.00016033	0.000313299
3	chr12:51130300:C:T	51130300	NA,T	NA,C	NA,1	NA,inf	NA,inf	NA,0.559837	0.00016028	0.000312563
3	chr12:51215383:C:T	51215383	NA,T	NA,C	NA,1	NA,-inf	NA,inf	NA,0.746049	0.000160045	0.000314048
3	chr12:50766829:A:C	50766829	NA,C	NA,A	NA,1	NA,inf	NA,inf	NA,0.835197	0.000160004	0.000313886
3	chr12:51620476:T:C	51620476	NA,C	NA,T	NA,1	NA,inf	NA,inf	NA,0.6376	0.000159727	0.000312855
3	chr12:50288042:A:G	50288042	NA,G	NA,A	NA,1	NA,-inf	NA,inf	NA,0.774003	0.000159596	0.000315614
3	chr12:50777441:C:T	50777441	NA,T	NA,C	NA,1	NA,inf	NA,inf	NA,1.12707	0.000159569	0.000316743
3	chr12:51755223:A:G	51755223	NA,G	NA,A	NA,1	NA,-inf	NA,inf	NA,0.685206	0.000159489	0.000312132
3	chr12:50366938:T:A	50366938	NA,A	NA,T	NA,1	NA,-inf	NA,inf	NA,0.185863	0.000159015	0.000314105
3	chr12:51236681:G:A	51236681	A,NA	G,NA	1,NA	-inf,NA	inf,NA	0.492628,NA	0.000158998	0.00031034
3	chr12:51245154:C:G	51245154	NA,G	NA,C	NA,1	NA,inf	NA,inf	NA,0.563403	0.000158506	0.000311645
3	chr12:50565520:T:G	50565520	G,NA	T,NA	1,NA	-inf,NA	inf,NA	1.3374,NA	0.000158503	0.000313049
3	chr12:50285539:T:A	50285539	NA,A	NA,T	NA,1	NA,-inf	NA,inf	NA,0.831115	0.000158201	0.000317302
3	chr12:51714462:G:A	51714462	NA,A	NA,G	NA,1	NA,inf	NA,inf	NA,0.639187	0.000158157	0.00030931
3	chr12:51725020:CACTT:C	51725020	NA,C	NA,CACTT	NA,1	NA,-inf	NA,inf	NA,0.616422	0.000158022	0.000309045
3	chr12:50789528:C:T	50789528	T,T	C,C	1,1	-inf,-inf	inf,inf	6.3377,0.409023	0.000157977	0.000339623
3	chr12:50185849:T:G	50185849	NA,G	NA,T	NA,1	NA,-inf	NA,inf	NA,0.848935	0.000157759	0.000310924
3	chr12:51376999:C:T	51376999	NA,T	NA,C	NA,1	NA,-inf	NA,inf	NA,0.700861	0.000157733	0.00030924
3	chr12:50593303:G:A	50593303	NA,A	NA,G	NA,1	NA,inf	NA,inf	NA,0.718597	0.00015746	0.000309997
3	chr12:50968716:A:G	50968716	NA,G	NA,A	NA,1	NA,inf	NA,inf	NA,0.560716	0.000157447	0.00030698
3	chr12:51127997:G:A	51127997	NA,A	NA,G	NA,1	NA,inf	NA,inf	NA,0.53137	0.000157302	0.000306354
3	chr12:50019565:G:A	50019565	NA,A	NA,G	NA,1	NA,inf	NA,inf	NA,1.05604	0.000156946	0.000309282
3	chr12:50588238:G:A	50588238	NA,A	NA,G	NA,1	NA,-inf	NA,inf	NA,1.23808	0.000156934	0.000311375
3	chr12:51319319:G:A	51319319	NA,A	NA,G	NA,1	NA,-inf	NA,inf	NA,0.712077	0.000156264	0.000306508
3	chr12:50681328:C:T	50681328	NA,T	NA,C	NA,1	NA,inf	NA,inf	NA,0.707047	0.000156258	0.000307675
3	chr12:50067405:C:T	50067405	T,T	C,C	1,1	-inf,inf	inf,inf	1.02385,0.108423	0.000156007	0.000306105
3	chr12:51566902:T:C	51566902	NA,C	NA,T	NA,1	NA,inf	NA,inf	NA,0.651062	0.000155952	0.000306017
3	chr12:51193500:C:T	51193500	NA,T	NA,C	NA,1	NA,-inf	NA,inf	NA,0.826529	0.000155757	0.000305146
3	chr12:50383482:G:A	50383482	NA,A	NA,G	NA,1	NA,inf	NA,inf	NA,0.915308	0.000155329	0.000303093
3	chr12:50047972:A:G	50047972	NA,G	NA,A	NA,1	NA,-inf	NA,inf	NA,0.332301	0.000155076	0.000305316
3	chr12:50500826:A:G	50500826	NA,G	NA,A	NA,1	NA,-inf	NA,inf	NA,0.761607	0.000155068	0.000304932
3	chr12:50031377:A:G	50031377	NA,G	NA,A	NA,1	NA,-inf	NA,inf	NA,0.831681	0.000154986	0.000305851
3	chr12:50613551:C:T	50613551	NA,T	NA,C	NA,1	NA,inf	NA,inf	NA,2.1081	0.000154905	0.000305914
3	chr12:50503399:G:A	50503399	NA,A	NA,G	NA,1	NA,-inf	NA,inf	NA,0.760581	0.000154843	0.000304488
3	chr12:50973334:A:G	50973334	NA,G	NA,A	NA,1	NA,-inf	NA,inf	NA,0.689513	0.000154672	0.000303213
3	chr12:51643567:A:G	51643567	NA,G	NA,A	NA,1	NA,-inf	NA,inf	NA,0.623213	0.000154479	0.000301763
3	chr12:50198830:A:T	50198830	T,T	A,A	1,1	-inf,inf	inf,inf	3.37979,1.43843	0.000154447	0.000345011
3	chr12:50581990:GCC:G	50581990	NA,G	NA,GCC	NA,1	NA,inf	NA,inf	NA,0.473358	0.000154443	0.000300187
3	chr12:51629813:A:G	51629813	NA,G	NA,A	NA,1	NA,inf	NA,inf	NA,0.580131	0.000154418	0.000302056
3	chr12:51216711:T:C	51216711	NA,C	NA,T	NA,1	NA,-inf	NA,inf	NA,0.71933	0.000154058	0.000302273
3	chr12:50337491:G:A	50337491	NA,A	NA,G	NA,1	NA,inf	NA,inf	NA,0.493768	0.000153984	0.00029924
3	chr12:51360845:A:G	51360845	G,G	A,A	1,1	inf,-inf	inf,inf	0.525261,0.7321	0.000153947	0.00030216
3	chr12:51650580:T:C	51650580	NA,C	NA,T	NA,1	NA,-inf	NA,inf	NA,0.613691	0.000153631	0.000300192
3	chr12:51223595:C:T	51223595	NA,T	NA,C	NA,1	NA,inf	NA,inf	NA,0.5279	0.000153548	0.000301175
3	chr12:51293529:G:A	51293529	A,A	G,G	1,1	-inf,inf	inf,inf	1.46822,0.554825	0.000153506	0.000304016
3	chr12:50575623:A:T	50575623	T,T	A,A	1,1	-inf,-inf	inf,inf	3.77648,0.412052	0.00015335	0.000311386
3	chr12:51148484:A:G	51148484	NA,G	NA,A	NA,1	NA,-inf	NA,inf	NA,0.813669	0.000153291	0.000300821
3	chr12:51315498:T:C	51315498	C,C	T,T	1,1	-inf,inf	inf,inf	1.20119,0.584733	0.000153268	0.000301271
3	chr12:51505984:C:T	51505984	NA,T	NA,C	NA,1	NA,inf	NA,inf	NA,0.598337	0.000152985	0.000295486
3	chr12:51545463:C:T	51545463	NA,T	NA,C	NA,1	NA,-inf	NA,inf	NA,0.678331	0.000152913	0.000299286
3	chr12:50917773:T:G	50917773	NA,G	NA,T	NA,1	NA,-inf	NA,inf	NA,0.68172	0.000152856	0.000299861
3	chr12:50026220:G:A	50026220	A,A	G,G	1,1	-inf,inf	inf,inf	0.606628,2.02184	0.000152695	0.000311966
3	chr12:51716016:A:G	51716016	NA,G	NA,A	NA,1	NA,inf	NA,inf	NA,0.594603	0.000152676	0.000298562
3	chr12:51665064:A:G	51665064	NA,G	NA,A	NA,1	NA,-inf	NA,inf	NA,0.562102	0.000152568	0.000298263
3	chr12:50408910:A:G	50408910	G,G	A,A	1,1	-inf,-inf	inf,inf	2.58279,0.397883	0.000152382	0.000304186
3	chr12:50504513:A:T	50504513	NA,T	NA,A	NA,1	NA,-inf	NA,inf	NA,0.748362	0.000152185	0.00029924
3	chr12:50014436:A:C	50014436	C,NA	A,NA	1,NA	-inf,NA	inf,NA	0.334903,NA	0.000152118	0.000296479
3	chr12:50286187:C:T	50286187	NA,T	NA,C	NA,1	NA,inf	NA,inf	NA,0.860079	0.000152016	0.000296612
3	chr12:51003785:T:A	51003785	NA,A	NA,T	NA,1	NA,-inf	NA,inf	NA,0.808799	0.000151821	0.000291597
3	chr12:50150858:T:C	50150858	C,NA	T,NA	1,NA	inf,NA	inf,NA	0.448922,NA	0.000151723	0.000296786
3	chr12:50086431:T:G	50086431	NA,G	NA,T	NA,1	NA,-inf	NA,inf	NA,0.284831	0.000151718	0.000298981
3	chr12:50741926:T:C	50741926	NA,C	NA,T	NA,1	NA,-inf	NA,inf	NA,1.113	0.000151696	0.000300981
3	chr12:51601722:C:T	51601722	NA,T	NA,C	NA,1	NA,inf	NA,inf	NA,0.589121	0.000151352	0.000296067
3	chr12:50355538:C:T	50355538	NA,T	NA,C	NA,1	NA,inf	NA,inf	NA,0.480364	0.000151184	0.000293804
3	chr12:50846101:C:T	50846101	T,NA	C,NA	1,NA	-inf,NA	inf,NA	1.1734,NA	0.000151147	0.000297651
3	chr12:51762860:T:C	51762860	NA,C	NA,T	NA,1	NA,-inf	NA,inf	NA,0.632273	0.000151105	0.000295344
3	chr12:50321419:T:C	50321419	C,NA	T,NA	1,NA	-inf,NA	inf,NA	1.27276,NA	0.000150874	0.000298047
3	chr12:51635911:C:T	51635911	NA,T	NA,C	NA,1	NA,inf	NA,inf	NA,0.573507	0.000150827	0.000294902
3	chr12:51612635:T:C	51612635	NA,C	NA,T	NA,1	NA,-inf	NA,inf	NA,0.638848	0.000150542	0.000294244
3	chr12:50840149:G:A	50840149	NA,A	NA,G	NA,1	NA,-inf	NA,inf	NA,0.755803	0.000150468	0.000295837
3	chr12:51107994:A:C	51107994	NA,C	NA,A	NA,1	NA,-inf	NA,inf	NA,0.629173	0.000150461	0.000295703
3	chr12:50835437:G:A	50835437	NA,A	NA,G	NA,1	NA,-inf	NA,inf	NA,0.755656	0.000150328	0.000295555
3	chr12:51621663:G:A	51621663	NA,A	NA,G	NA,1	NA,inf	NA,inf	NA,0.561951	0.000150277	0.000293954
3	chr12:51679265:A:C	51679265	NA,C	NA,A	NA,1	NA,inf	NA,inf	NA,0.572443	0.000150195	0.000293687
3	chr12:51609475:G:A	51609475	NA,A	NA,G	NA,1	NA,-inf	NA,inf	NA,0.644008	0.000150128	0.000293847
3	chr12:51181832:T:G	51181832	G,G	T,T	1,1	-inf,-inf	inf,inf	1.51649,1.18348	0.000150038	0.0002947
3	chr12:50113331:T:C	50113331	C,NA	T,NA	1,NA	inf,NA	inf,NA	0.740903,NA	0.000149962	0.000295293
3	chr12:50289621:G:A	50289621	NA,A	NA,G	NA,1	NA,inf	NA,inf	NA,0.847249	0.000149912	0.000292514
3	chr12:51082818:T:A	51082818	NA,A	NA,T	NA,1	NA,-inf	NA,inf	NA,0.625671	0.000149681	0.000294067
3	chr12:51702411:A:G	51702411	NA,G	NA,A	NA,1	NA,inf	NA,inf	NA,0.576959	0.000149676	0.000292734
3	chr12:51685346:A:T	51685346	NA,T	NA,A	NA,1	NA,inf	NA,inf	NA,0.56998	0.000149549	0.000292417
3	chr12:50357371:G:A	50357371	NA,A	NA,G	NA,1	NA,-inf	NA,inf	NA,0.729113	0.000149536	0.000295549
3	chr12:50558834:C:T	50558834	NA,T	NA,C	NA,1	NA,inf	NA,inf	NA,0.799645	0.000149437	0.000293124
3	chr12:50721526:A:G	50721526	NA,G	NA,A	NA,1	NA,inf	NA,inf	NA,0.435998	0.000149214	0.000290386
3	chr12:50842323:G:T	50842323	NA,T	NA,G	NA,1	NA,-inf	NA,inf	NA,1.27075	0.000149069	0.000292161
3	chr12:51058623:T:C	51058623	NA,C	NA,T	NA,1	NA,-inf	NA,inf	NA,0.622672	0.000149009	0.000292566
3	chr12:51187606:A:C	51187606	NA,C	NA,A	NA,1	NA,inf	NA,inf	NA,0.542211	0.000148859	0.000290933
3	chr12:50092644:A:G	50092644	NA,G	NA,A	NA,1	NA,-inf	NA,inf	NA,0.530089	0.000148782	0.000293884
3	chr12:51647216:G:A	51647216	NA,A	NA,G	NA,1	NA,inf	NA,inf	NA,0.565859	0.000148754	0.00029085
3	chr12:51088519:C:T	51088519	T,NA	C,NA	1,NA	-inf,NA	inf,NA	0.424789,NA	0.000148499	0.000289996
3	chr12:50171512:C:T	50171512	NA,T	NA,C	NA,1	NA,-inf	NA,inf	NA,0.796531	0.000148377	0.000292267
3	chr12:51263997:T:C	51263997	NA,C	NA,T	NA,1	NA,inf	NA,inf	NA,0.533219	0.000148222	0.000290013
3	chr12:51502164:A:T	51502164	NA,T	NA,A	NA,1	NA,inf	NA,inf	NA,0.563252	0.000148152	0.000286021
3	chr12:51109848:A:G	51109848	NA,G	NA,A	NA,1	NA,-inf	NA,inf	NA,0.618154	0.000147966	0.000290737
3	chr12:50834473:T:C	50834473	NA,C	NA,T	NA,1	NA,-inf	NA,inf	NA,1.26308	0.000147895	0.000289815
3	chr12:51511824:C:T	51511824	NA,T	NA,C	NA,1	NA,inf	NA,inf	NA,0.561728	0.00014787	0.000285484
3	chr12:50106174:G:A	50106174	A,NA	G,NA	1,NA	-inf,NA	inf,NA	1.25208,NA	0.000147814	0.000291893
3	chr12:51256612:C:T	51256612	NA,T	NA,C	NA,1	NA,-inf	NA,inf	NA,0.41379	0.0001475	0.000287537
3	chr12:50656763:G:A	50656763	NA,A	NA,G	NA,1	NA,inf	NA,inf	NA,0.428336	0.000147482	0.000287028
3	chr12:51306843:T:C	51306843	NA,C	NA,T	NA,1	NA,inf	NA,inf	NA,0.744168	0.000147354	0.000287245
3	chr12:51540911:G:A	51540911	NA,A	NA,G	NA,1	NA,inf	NA,inf	NA,0.60964	0.000147229	0.000283328
3	chr12:51615557:A:C	51615557	NA,C	NA,A	NA,1	NA,inf	NA,inf	NA,0.548249	0.000147134	0.000287807
3	chr12:50231649:AT:A	50231649	NA,A	NA,AT	NA,1	NA,inf	NA,inf	NA,0.832017	0.000147034	0.00028691
3	chr12:51257488:T:C	51257488	NA,C	NA,T	NA,1	NA,-inf	NA,inf	NA,0.410052	0.000146984	0.000286525
3	chr12:50234816:C:A	50234816	NA,A	NA,C	NA,1	NA,inf	NA,inf	NA,0.830046	0.000146705	0.00028627
3	chr12:50602598:C:T	50602598	T,NA	C,NA	1,NA	inf,NA	inf,NA	0.423222,NA	0.00014661	0.000288546
3	chr12:50972848:C:T	50972848	NA,T	NA,C	NA,1	NA,inf	NA,inf	NA,0.516906	0.000146541	0.000285808
3	chr12:51044415:C:T	51044415	T,NA	C,NA	1,NA	-inf,NA	inf,NA	1.13474,NA	0.000146508	0.000288354
3	chr12:51668560:A:G	51668560	NA,G	NA,A	NA,1	NA,inf	NA,inf	NA,0.556733	0.000146424	0.000286321
3	chr12:51708930:T:C	51708930	NA,C	NA,T	NA,1	NA,inf	NA,inf	NA,0.553495	0.00014634	0.000286227
3	chr12:50113036:G:T	50113036	NA,T	NA,G	NA,1	NA,-inf	NA,inf	NA,0.640163	0.000146223	0.000284446
3	chr12:51012156:G:A	51012156	NA,A	NA,G	NA,1	NA,inf	NA,inf	NA,0.515786	0.000146167	0.000285074
3	chr12:51126324:A:G	51126324	NA,G	NA,A	NA,1	NA,inf	NA,inf	NA,0.534539	0.000146138	0.000288148
3	chr12:51607277:G:A	51607277	NA,A	NA,G	NA,1	NA,-inf	NA,inf	NA,0.643148	0.000146033	0.000285849
3	chr12:51225056:C:T	51225056	NA,T	NA,C	NA,1	NA,-inf	NA,inf	NA,0.746526	0.000145821	0.000286324
3	chr12:50601338:TTTG:T	50601338	NA,T	NA,TTTG	NA,1	NA,-inf	NA,inf	NA,0.725565	0.000145787	0.000283979
3	chr12:51667259:A:G	51667259	NA,G	NA,A	NA,1	NA,-inf	NA,inf	NA,0.579554	0.000145448	0.000284125
3	chr12:51611405:G:A	51611405	NA,A	NA,G	NA,1	NA,-inf	NA,inf	NA,0.638599	0.000145428	0.000284664
3	chr12:51382677:G:A	51382677	NA,A	NA,G	NA,1	NA,-inf	NA,inf	NA,0.616821	0.000145427	0.000285051
3	chr12:50338533:C:T	50338533	NA,T	NA,C	NA,1	NA,inf	NA,inf	NA,0.82351	0.000145394	0.000283716
3	chr12:50968535:T:C	50968535	NA,C	NA,T	NA,1	NA,inf	NA,inf	NA,0.510455	0.000145376	0.000283508
3	chr12:50880618:A:G	50880618	NA,G	NA,A	NA,1	NA,-inf	NA,inf	NA,0.655106	0.000145278	0.000285055
3	chr12:50243797:C:A	50243797	NA,A	NA,C	NA,1	NA,-inf	NA,inf	NA,0.148003	0.000145251	0.000286717
3	chr12:51060122:A:G	51060122	NA,G	NA,A	NA,1	NA,-inf	NA,inf	NA,0.631826	0.000145169	0.000283999
3	chr12:51253481:ATAGGAGCAT:A	51253481	NA,A	NA,ATAGGAGCAT	NA,1	NA,inf	NA,inf	NA,0.527377	0.000145161	0.000284405
3	chr12:50223857:G:A	50223857	NA,A	NA,G	NA,1	NA,inf	NA,inf	NA,0.821831	0.00014516	0.000283261
3	chr12:51256526:A:T	51256526	NA,T	NA,A	NA,1	NA,-inf	NA,inf	NA,0.404059	0.000145042	0.000282763
3	chr12:50299343:A:G	50299343	NA,G	NA,A	NA,1	NA,inf	NA,inf	NA,0.455201	0.000145013	0.000281866
3	chr12:50799680:A:G	50799680	NA,G	NA,A	NA,1	NA,-inf	NA,inf	NA,0.692902	0.000145001	0.000284721
3	chr12:51195061:T:C	51195061	NA,C	NA,T	NA,1	NA,inf	NA,inf	NA,0.565004	0.000144962	0.000282619
3	chr12:50880614:T:C	50880614	NA,C	NA,T	NA,1	NA,-inf	NA,inf	NA,0.653053	0.000144898	0.000284303
3	chr12:50581423:C:T	50581423	T,NA	C,NA	1,NA	-inf,NA	inf,NA	1.27864,NA	0.000144874	0.000285922
3	chr12:50839131:A:G	50839131	NA,G	NA,A	NA,1	NA,-inf	NA,inf	NA,1.24467	0.000144873	0.000283912
3	chr12:50228211:A:C	50228211	NA,C	NA,A	NA,1	NA,inf	NA,inf	NA,0.819815	0.000144702	0.000282369
3	chr12:50299923:G:C	50299923	NA,C	NA,G	NA,1	NA,-inf	NA,inf	NA,0.75991	0.000144546	0.000286349
3	chr12:50329586:T:C	50329586	NA,C	NA,T	NA,1	NA,inf	NA,inf	NA,0.818663	0.000144455	0.000281886
3	chr12:50318820:G:C	50318820	NA,C	NA,G	NA,1	NA,-inf	NA,inf	NA,0.836199	0.000144433	0.000285435
3	chr12:51243929:C:G	51243929	NA,G	NA,C	NA,1	NA,inf	NA,inf	NA,0.514598	0.00014398	0.000281804
3	chr12:51270055:T:C	51270055	NA,C	NA,T	NA,1	NA,inf	NA,inf	NA,0.76437	0.000143615	0.000281975
3	chr12:51260932:C:T	51260932	NA,T	NA,C	NA,1	NA,inf	NA,inf	NA,0.512362	0.000143567	0.000280905
3	chr12:50814982:C:T	50814982	NA,T	NA,C	NA,1	NA,-inf	NA,inf	NA,0.763511	0.000143339	0.000282748
3	chr12:51600727:G:T	51600727	NA,T	NA,G	NA,1	NA,inf	NA,inf	NA,0.554213	0.000143308	0.000280324
3	chr12:51616564:A:G	51616564	NA,G	NA,A	NA,1	NA,-inf	NA,inf	NA,0.629051	0.000143249	0.000280396
3	chr12:51386768:G:A	51386768	NA,A	NA,G	NA,1	NA,-inf	NA,inf	NA,0.616255	0.000143212	0.000280311
3	chr12:51597670:GTTC:G	51597670	NA,G	NA,GTTC	NA,1	NA,inf	NA,inf	NA,0.553584	0.000143172	0.000280057
3	chr12:50864803:G:A	50864803	NA,A	NA,G	NA,1	NA,-inf	NA,inf	NA,0.643913	0.000143149	0.000280865
3	chr12:51241568:AGTGCGTGGGAT:A	51241568	NA,A	NA,AGTGCGTGGGAT	NA,1	NA,-inf	NA,inf	NA,0.652841	0.000142901	0.000280144
3	chr12:51241563:TC:T	51241563	NA,T	NA,TC	NA,1	NA,-inf	NA,inf	NA,0.652767	0.000142885	0.000280112
3	chr12:50237637:A:C	50237637	NA,C	NA,A	NA,1	NA,inf	NA,inf	NA,0.797212	0.000142817	0.000278639
3	chr12:50031663:C:T	50031663	T,NA	C,NA	1,NA	-inf,NA	inf,NA	1.28195,NA	0.000142538	0.000282314
3	chr12:51629354:T:C	51629354	NA,C	NA,T	NA,1	NA,inf	NA,inf	NA,0.550559	0.000142534	0.00027881
3	chr12:50192803:A:G	50192803	NA,G	NA,A	NA,1	NA,-inf	NA,inf	NA,0.514352	0.000142351	0.000281697
3	chr12:50841534:A:G	50841534	NA,G	NA,A	NA,1	NA,-inf	NA,inf	NA,1.22697	0.000142299	0.000278861
3	chr12:51300959:G:A	51300959	NA,A	NA,G	NA,1	NA,inf	NA,inf	NA,0.612379	0.000142243	0.000277248
3	chr12:51711110:A:G	51711110	NA,G	NA,A	NA,1	NA,inf	NA,inf	NA,0.54688	0.000142102	0.000277869
3	chr12:50822431:T:C	50822431	C,NA	T,NA	1,NA	inf,NA	inf,NA	0.466613,NA	0.000141882	0.000275702
3	chr12:51619748:C:T	51619748	NA,T	NA,C	NA,1	NA,inf	NA,inf	NA,0.547435	0.00014183	0.000277414
3	chr12:50106598:A:T	50106598	T,NA	A,NA	1,NA	inf,NA	inf,NA	2.06471,NA	0.000141818	0.000278979
3	chr12:51337691:CA:C	51337691	C,C	CA,CA	1,1	inf,-inf	inf,inf	0.195483,1.55205	0.00014163	0.000278326
3	chr12:51334635:C:T	51334635	NA,T	NA,C	NA,1	NA,-inf	NA,inf	NA,0.639372	0.000141558	0.000276953
3	chr12:50346663:C:T	50346663	NA,T	NA,C	NA,1	NA,inf	NA,inf	NA,0.801247	0.000141432	0.000275996
3	chr12:50319711:G:A	50319711	NA,A	NA,G	NA,1	NA,inf	NA,inf	NA,0.801753	0.000141362	0.000275866
3	chr12:51603393:A:G	51603393	NA,G	NA,A	NA,1	NA,-inf	NA,inf	NA,0.543221	0.000141346	0.000276517
3	chr12:50577595:A:G	50577595	NA,G	NA,A	NA,1	NA,inf	NA,inf	NA,0.633595	0.000141241	0.000277922
3	chr12:50994824:G:A	50994824	NA,A	NA,G	NA,1	NA,inf	NA,inf	NA,0.446538	0.00014121	0.000275481
3	chr12:50303743:G:A	50303743	A,NA	G,NA	1,NA	-inf,NA	inf,NA	1.22452,NA	0.000140712	0.000277879
3	chr12:51382374:C:T	51382374	NA,T	NA,C	NA,1	NA,-inf	NA,inf	NA,0.589644	0.000140545	0.000275552
3	chr12:51445579:C:T	51445579	NA,T	NA,C	NA,1	NA,inf	NA,inf	NA,0.529964	0.00014026	0.000274766
3	chr12:51422655:C:T	51422655	NA,T	NA,C	NA,1	NA,inf	NA,inf	NA,0.564086	0.000140194	0.00027492
3	chr12:51747422:T:C	51747422	NA,C	NA,T	NA,1	NA,-inf	NA,inf	NA,0.553288	0.000140048	0.000273787
3	chr12:50168215:A:G	50168215	G,G	A,A	1,1	inf,-inf	inf,inf	5.59997,0.968834	0.000139999	0.000296097
3	chr12:51328527:C:T	51328527	T,T	C,C	1,1	inf,-inf	inf,inf	0.23656,1.52938	0.00013993	0.000271183
3	chr12:51405520:C:T	51405520	NA,T	NA,C	NA,1	NA,inf	NA,inf	NA,0.590889	0.00013979	0.000269345
3	chr12:50930480:G:A	50930480	A,NA	G,NA	1,NA	-inf,NA	inf,NA	1.01378,NA	0.000139778	0.000272581
3	chr12:51610043:G:T	51610043	NA,T	NA,G	NA,1	NA,inf	NA,inf	NA,0.53707	0.000139766	0.000273374
3	chr12:51299573:G:A	51299573	A,A	G,G	1,1	-inf,inf	inf,inf	1.45648,0.247412	0.000139717	0.000273894
3	chr12:51186400:A:T	51186400	NA,T	NA,A	NA,1	NA,inf	NA,inf	NA,0.748893	0.000139651	0.0002722
3	chr12:51085619:C:T	51085619	NA,T	NA,C	NA,1	NA,inf	NA,inf	NA,0.996114	0.000139566	0.000274981
3	chr12:50242759:A:G	50242759	NA,G	NA,A	NA,1	NA,inf	NA,inf	NA,0.777645	0.000139429	0.000272045
3	chr12:51188599:C:T	51188599	NA,T	NA,C	NA,1	NA,-inf	NA,inf	NA,0.726425	0.000139413	0.000273982
3	chr12:51485146:G:A	51485146	NA,A	NA,G	NA,1	NA,-inf	NA,inf	NA,0.630743	0.000139232	0.000272161
3	chr12:50827950:T:C	50827950	NA,C	NA,T	NA,1	NA,inf	NA,inf	NA,0.468774	0.000139218	0.000271007
3	chr12:50272907:G:A	50272907	A,NA	G,NA	1,NA	-inf,NA	inf,NA	1.22325,NA	0.00013919	0.000274897
3	chr12:51628566:G:A	51628566	NA,A	NA,G	NA,1	NA,-inf	NA,inf	NA,0.608376	0.000139025	0.000272131
3	chr12:51173329:C:T	51173329	NA,T	NA,C	NA,1	NA,-inf	NA,inf	NA,0.619256	0.00013848	0.000271429
3	chr12:50904369:G:A	50904369	NA,A	NA,G	NA,1	NA,-inf	NA,inf	NA,0.691103	0.000138236	0.000271585
3	chr12:50881067:T:C	50881067	NA,C	NA,T	NA,1	NA,inf	NA,inf	NA,0.0273146	0.000138218	0.000272351
3	chr12:50418016:A:G	50418016	G,NA	A,NA	1,NA	-inf,NA	inf,NA	1.36464,NA	0.000138005	0.000269334
3	chr12:50810366:T:C	50810366	NA,C	NA,T	NA,1	NA,inf	NA,inf	NA,0.99982	0.000137872	0.000273226
3	chr12:50509147:T:G	50509147	NA,G	NA,T	NA,1	NA,-inf	NA,inf	NA,0.74928	0.000137694	0.000271168
3	chr12:51678400:A:C	51678400	NA,C	NA,A	NA,1	NA,inf	NA,inf	NA,0.516404	0.000137679	0.000269233
3	chr12:50446638:A:T	50446638	NA,T	NA,A	NA,1	NA,-inf	NA,inf	NA,0.78725	0.000137672	0.000272137
3	chr12:50925563:A:G	50925563	G,G	A,A	1,1	-inf,inf	inf,inf	6.57845,0.780712	0.000137607	0.000335824
3	chr12:50010213:C:T	50010213	T,NA	C,NA	1,NA	-inf,NA	inf,NA	1.16709,NA	0.000137539	0.000270545
3	chr12:50471626:C:T	50471626	T,T	C,C	1,1	-inf,inf	inf,inf	0.0354291,1.84372	0.000137464	0.000292604
3	chr12:51293186:C:G	51293186	NA,G	NA,C	NA,1	NA,inf	NA,inf	NA,0.597717	0.000137312	0.000267656
3	chr12:51606973:C:CT	51606973	NA,CT	NA,C	NA,1	NA,-inf	NA,inf	NA,0.540903	0.000137309	0.000268289
3	chr12:51716277:C:T	51716277	NA,T	NA,C	NA,1	NA,inf	NA,inf	NA,0.481193	0.000137298	0.000268666
3	chr12:51577826:C:G	51577826	NA,G	NA,C	NA,1	NA,-inf	NA,inf	NA,0.526098	0.000137158	0.00026834
3	chr12:50370817:C:T	50370817	NA,T	NA,C	NA,1	NA,-inf	NA,inf	NA,1.01864	0.000137095	0.000277163
3	chr12:50902809:G:A	50902809	NA,A	NA,G	NA,1	NA,-inf	NA,inf	NA,0.620495	0.000137016	0.000267121
3	chr12:51603964:A:G	51603964	NA,G	NA,A	NA,1	NA,-inf	NA,inf	NA,0.538863	0.000136902	0.000267496
3	chr12:51578937:CA:C	51578937	NA,C	NA,CA	NA,1	NA,-inf	NA,inf	NA,0.523837	0.000136834	0.000267704
3	chr12:50020990:A:G	50020990	NA,G	NA,A	NA,1	NA,inf	NA,inf	NA,0.436183	0.000136774	0.000265903
3	chr12:51630548:T:C	51630548	NA,C	NA,T	NA,1	NA,-inf	NA,inf	NA,0.544408	0.000136726	0.000267153
3	chr12:50857380:C:T	50857380	NA,T	NA,C	NA,1	NA,-inf	NA,inf	NA,1.13438	0.000136689	0.000267914
3	chr12:51580132:A:G	51580132	NA,G	NA,A	NA,1	NA,-inf	NA,inf	NA,0.523452	0.000136645	0.000267338
3	chr12:50262735:C:T	50262735	T,T	C,C	1,1	-inf,-inf	inf,inf	4.74184,0.185576	0.000136564	0.000284782
3	chr12:51687532:C:T	51687532	NA,T	NA,C	NA,1	NA,-inf	NA,inf	NA,0.546273	0.000136497	0.000267034
3	chr12:51119056:A:T	51119056	NA,T	NA,A	NA,1	NA,-inf	NA,inf	NA,0.559695	0.000136464	0.000267929
3	chr12:51305250:C:T	51305250	T,T	C,C	1,1	-inf,inf	inf,inf	1.1583,0.577967	0.000136463	0.000268201
3	chr12:51059327:T:G	51059327	NA,G	NA,T	NA,1	NA,inf	NA,inf	NA,0.412432	0.000136418	0.00026593
3	chr12:50514976:C:A	50514976	NA,A	NA,C	NA,1	NA,inf	NA,inf	NA,0.612759	0.000136411	0.000268414
3	chr12:50498190:C:T	50498190	NA,T	NA,C	NA,1	NA,-inf	NA,inf	NA,0.675268	0.000136391	0.000265732
3	chr12:51236911:G:A	51236911	NA,A	NA,G	NA,1	NA,inf	NA,inf	NA,0.470897	0.000136357	0.000266323
3	chr12:51610778:G:C	51610778	NA,C	NA,G	NA,1	NA,inf	NA,inf	NA,0.520303	0.000136348	0.000266689
3	chr12:51599221:T:C	51599221	NA,C	NA,T	NA,1	NA,-inf	NA,inf	NA,0.535826	0.000136298	0.000266318
3	chr12:51729239:G:A	51729239	NA,A	NA,G	NA,1	NA,-inf	NA,inf	NA,0.519987	0.000136285	0.000266532
3	chr12:51066099:C:CT	51066099	NA,CT	NA,C	NA,1	NA,inf	NA,inf	NA,0.429747	0.000136083	0.000264985
3	chr12:50513475:G:A	50513475	A,NA	G,NA	1,NA	inf,NA	inf,NA	0.472867,NA	0.000136004	0.000267315
3	chr12:50011640:A:G	50011640	NA,G	NA,A	NA,1	NA,inf	NA,inf	NA,0.496516	0.000135995	0.000267047
3	chr12:50064313:G:T	50064313	T,T	G,G	1,1	-inf,-inf	inf,inf	0.730848,1.15691	0.000135948	0.000265245
3	chr12:50241304:C:G	50241304	NA,G	NA,C	NA,1	NA,inf	NA,inf	NA,0.756444	0.000135858	0.000265091
3	chr12:50367916:C:T	50367916	NA,T	NA,C	NA,1	NA,-inf	NA,inf	NA,0.672213	0.000135791	0.000267076
3	chr12:51300118:A:G	51300118	G,G	A,A	1,1	-inf,inf	inf,inf	1.42984,0.26261	0.000135731	0.000266113
3	chr12:50863492:T:C	50863492	NA,C	NA,T	NA,1	NA,inf	NA,inf	NA,1.21061	0.000135624	0.000264897
3	chr12:50197674:C:T	50197674	NA,T	NA,C	NA,1	NA,inf	NA,inf	NA,0.709393	0.000135562	0.000264159
3	chr12:51234738:A:G	51234738	NA,G	NA,A	NA,1	NA,-inf	NA,inf	NA,0.474998	0.000135507	0.000265154
3	chr12:50905454:G:A	50905454	NA,A	NA,G	NA,1	NA,-inf	NA,inf	NA,0.675863	0.00013543	0.000265835
3	chr12:51003320:C:G	51003320	NA,G	NA,C	NA,1	NA,-inf	NA,inf	NA,0.618246	0.000135261	0.000265444
3	chr12:51431956:T:A	51431956	NA,A	NA,T	NA,1	NA,inf	NA,inf	NA,0.506194	0.000135245	0.000264951
3	chr12:51409155:G:A	51409155	NA,A	NA,G	NA,1	NA,inf	NA,inf	NA,0.498491	0.00013521	0.000261456
3	chr12:51605952:T:C	51605952	NA,C	NA,T	NA,1	NA,-inf	NA,inf	NA,0.529157	0.000134995	0.000263774
3	chr12:51109788:G:A	51109788	A,NA	G,NA	1,NA	-inf,NA	inf,NA	0.395577,NA	0.000134963	0.000263559
3	chr12:50084666:A:C	50084666	C,C	A,A	1,1	inf,-inf	inf,inf	0.375487,2.07265	0.00013493	0.000278326
3	chr12:51300119:G:T	51300119	T,T	G,G	1,1	-inf,inf	inf,inf	1.42779,0.260133	0.00013481	0.000264302
3	chr12:50008322:C:T	50008322	NA,T	NA,C	NA,1	NA,-inf	NA,inf	NA,0.632133	0.000134737	0.000264479
3	chr12:51029108:A:G	51029108	G,NA	A,NA	1,NA	-inf,NA	inf,NA	1.06773,NA	0.000134672	0.000262689
3	chr12:51011656:G:T	51011656	NA,T	NA,G	NA,1	NA,-inf	NA,inf	NA,0.619792	0.000134621	0.000264221
3	chr12:50376302:T:G	50376302	NA,G	NA,T	NA,1	NA,-inf	NA,inf	NA,0.676436	0.000134595	0.000264821
3	chr12:50985444:T:C	50985444	NA,C	NA,T	NA,1	NA,-inf	NA,inf	NA,0.613455	0.000134491	0.000263925
3	chr12:51002049:A:G	51002049	NA,G	NA,A	NA,1	NA,-inf	NA,inf	NA,0.613455	0.000134491	0.000263925
3	chr12:51019050:G:T	51019050	NA,T	NA,G	NA,1	NA,-inf	NA,inf	NA,0.612365	0.000134292	0.000263532
3	chr12:51007537:G:A	51007537	NA,A	NA,G	NA,1	NA,inf	NA,inf	NA,0.460016	0.000134193	0.000261765
3	chr12:50947447:T:C	50947447	NA,C	NA,T	NA,1	NA,inf	NA,inf	NA,0.42307	0.000134016	0.00026159
3	chr12:51372735:G:C	51372735	C,C	G,G	1,1	inf,-inf	inf,inf	0.37488,1.23569	0.000133974	0.000262944
3	chr12:51314930:A:G	51314930	G,NA	A,NA	1,NA	inf,NA	inf,NA	0.881266,NA	0.000133884	0.000262505
3	chr12:50015674:C:T	50015674	T,T	C,C	1,1	-inf,inf	inf,inf	0.644537,2.00931	0.000133787	0.000272177
3	chr12:51297767:A:G	51297767	G,G	A,A	1,1	-inf,inf	inf,inf	1.44096,0.158953	0.000133741	0.000261956
3	chr12:50972526:C:T	50972526	NA,T	NA,C	NA,1	NA,-inf	NA,inf	NA,0.609447	0.000133644	0.000262261
3	chr12:50656721:G:A	50656721	NA,A	NA,G	NA,1	NA,-inf	NA,inf	NA,0.657424	0.00013342	0.000262301
3	chr12:51345657:A:G	51345657	G,NA	A,NA	1,NA	inf,NA	inf,NA	0.89938,NA	0.000133358	0.000260996
3	chr12:50048593:G:C	50048593	NA,C	NA,G	NA,1	NA,-inf	NA,inf	NA,0.261881	0.000133294	0.000262247
3	chr12:50064047:C:T	50064047	T,T	C,C	1,1	-inf,inf	inf,inf	0.939345,0.190706	0.000133269	0.000261544
3	chr12:51165107:CACT:C	51165107	NA,C	NA,CACT	NA,1	NA,-inf	NA,inf	NA,0.590598	0.000133162	0.000260999
3	chr12:51361003:T:C	51361003	NA,C	NA,T	NA,1	NA,-inf	NA,inf	NA,0.467905	0.000133141	0.000260822
3	chr12:51592339:CTG:C	51592339	C,NA	CTG,NA	1,NA	-inf,NA	inf,NA	0.764469,NA	0.000133033	0.000260306
3	chr12:51165105:AG:A	51165105	NA,A	NA,AG	NA,1	NA,-inf	NA,inf	NA,0.589465	0.000132958	0.000260598
3	chr12:50309841:G:A	50309841	NA,A	NA,G	NA,1	NA,inf	NA,inf	NA,0.48744	0.000132853	0.000261794
3	chr12:50496514:G:A	50496514	NA,A	NA,G	NA,1	NA,-inf	NA,inf	NA,0.645846	0.00013272	0.000260801
3	chr12:51100333:GTTC:G	51100333	NA,G	NA,GTTC	NA,1	NA,inf	NA,inf	NA,0.465248	0.000132658	0.000261547
3	chr12:50987064:C:T	50987064	NA,T	NA,C	NA,1	NA,inf	NA,inf	NA,0.451213	0.000132634	0.000258735
3	chr12:51715920:T:C	51715920	NA,C	NA,T	NA,1	NA,inf	NA,inf	NA,0.460106	0.000132634	0.00025948
3	chr12:51715954:A:C	51715954	NA,C	NA,A	NA,1	NA,inf	NA,inf	NA,0.460106	0.000132634	0.00025948
3	chr12:50279200:T:G	50279200	NA,G	NA,T	NA,1	NA,-inf	NA,inf	NA,0.701999	0.000132608	0.000261336
3	chr12:50826968:A:G	50826968	NA,G	NA,A	NA,1	NA,-inf	NA,inf	NA,0.634662	0.000132599	0.000258638
3	chr12:51742491:C:T	51742491	NA,T	NA,C	NA,1	NA,-inf	NA,inf	NA,0.513738	0.000132554	0.000259133
3	chr12:50047341:T:C	50047341	NA,C	NA,T	NA,1	NA,-inf	NA,inf	NA,0.25935	0.000132516	0.000260712
3	chr12:50047283:A:C	50047283	NA,C	NA,A	NA,1	NA,-inf	NA,inf	NA,0.259134	0.000132486	0.000260652
3	chr12:51604826:C:T	51604826	NA,T	NA,C	NA,1	NA,inf	NA,inf	NA,0.498596	0.000132344	0.000258877
3	chr12:51620469:T:C	51620469	NA,C	NA,T	NA,1	NA,-inf	NA,inf	NA,0.515328	0.000132275	0.000258469
3	chr12:51584230:T:C	51584230	NA,C	NA,T	NA,1	NA,inf	NA,inf	NA,0.576543	0.000132047	0.000258093
3	chr12:50172875:C:T	50172875	NA,T	NA,C	NA,1	NA,-inf	NA,inf	NA,1.09485	0.000131995	0.000264995
3	chr12:51321565:G:A	51321565	A,A	G,G	1,1	-inf,inf	inf,inf	1.42289,0.293898	0.000131933	0.000258757
3	chr12:51408844:G:T	51408844	NA,T	NA,G	NA,1	NA,inf	NA,inf	NA,0.481555	0.000131905	0.00025514
3	chr12:50631494:G:A	50631494	NA,A	NA,G	NA,1	NA,inf	NA,inf	NA,0.587461	0.000131845	0.000259371
3	chr12:50636924:C:T	50636924	NA,T	NA,C	NA,1	NA,inf	NA,inf	NA,0.587462	0.000131844	0.000259369
3	chr12:50586775:G:A	50586775	NA,A	NA,G	NA,1	NA,inf	NA,inf	NA,0.587462	0.000131844	0.000259369
3	chr12:50251344:G:C	50251344	C,NA	G,NA	1,NA	-inf,NA	inf,NA	1.18104,NA	0.000131804	0.000260224
3	chr12:50293566:C:G	50293566	NA,G	NA,C	NA,1	NA,-inf	NA,inf	NA,0.713533	0.000131803	0.000259931
3	chr12:50590911:T:A	50590911	NA,A	NA,T	NA,1	NA,inf	NA,inf	NA,0.587191	0.000131796	0.000259275
3	chr12:50315233:A:G	50315233	NA,G	NA,A	NA,1	NA,-inf	NA,inf	NA,0.168386	0.000131767	0.00025795
3	chr12:50359394:G:A	50359394	NA,A	NA,G	NA,1	NA,-inf	NA,inf	NA,0.652987	0.000131751	0.000259062
3	chr12:50666277:G:A	50666277	NA,A	NA,G	NA,1	NA,inf	NA,inf	NA,0.586952	0.000131751	0.000259185
3	chr12:50961832:G:A	50961832	NA,A	NA,G	NA,1	NA,inf	NA,inf	NA,0.632064	0.000131587	0.000258337
3	chr12:50591885:T:G	50591885	NA,G	NA,T	NA,1	NA,inf	NA,inf	NA,0.586003	0.000131582	0.000258851
3	chr12:51081155:G:GT	51081155	NA,GT	NA,G	NA,1	NA,-inf	NA,inf	NA,0.53215	0.000131513	0.000258166
3	chr12:51605230:C:G	51605230	NA,G	NA,C	NA,1	NA,inf	NA,inf	NA,0.493982	0.000131463	0.000257157
3	chr12:50261621:G:T	50261621	NA,T	NA,G	NA,1	NA,inf	NA,inf	NA,0.479076	0.000131164	0.000258441
3	chr12:50936019:C:T	50936019	NA,T	NA,C	NA,1	NA,inf	NA,inf	NA,0.409598	0.000130984	0.000255686
3	chr12:51246115:A:G	51246115	NA,G	NA,A	NA,1	NA,inf	NA,inf	NA,0.411184	0.000130894	0.000257062
3	chr12:51349062:T:A	51349062	NA,A	NA,T	NA,1	NA,inf	NA,inf	NA,0.457092	0.000130844	0.000255403
3	chr12:51007853:C:T	51007853	NA,T	NA,C	NA,1	NA,-inf	NA,inf	NA,0.593242	0.000130831	0.000256716
3	chr12:50355893:A:G	50355893	NA,G	NA,A	NA,1	NA,-inf	NA,inf	NA,0.579427	0.000130803	0.000253014
3	chr12:51235976:C:A	51235976	NA,A	NA,C	NA,1	NA,-inf	NA,inf	NA,0.590929	0.000130757	0.000254335
3	chr12:50855224:A:G	50855224	NA,G	NA,A	NA,1	NA,-inf	NA,inf	NA,1.08766	0.000130755	0.000256261
3	chr12:51695890:A:G	51695890	NA,G	NA,A	NA,1	NA,inf	NA,inf	NA,0.467312	0.00013073	0.000256435
3	chr12:51152765:A:T	51152765	NA,T	NA,A	NA,1	NA,inf	NA,inf	NA,0.397184	0.000130656	0.00025479
3	chr12:50669714:T:A	50669714	NA,A	NA,T	NA,1	NA,inf	NA,inf	NA,0.580144	0.000130448	0.000256619
3	chr12:51158073:C:A	51158073	NA,A	NA,C	NA,1	NA,inf	NA,inf	NA,0.863713	0.000130412	0.000253922
3	chr12:51106701:G:A	51106701	NA,A	NA,G	NA,1	NA,-inf	NA,inf	NA,0.526702	0.000130355	0.000255901
3	chr12:51034957:A:T	51034957	NA,T	NA,A	NA,1	NA,inf	NA,inf	NA,0.439239	0.000130335	0.000254254
3	chr12:51151679:G:A	51151679	NA,A	NA,G	NA,1	NA,inf	NA,inf	NA,0.863719	0.000130334	0.000253762
3	chr12:50080257:T:C	50080257	C,C	T,T	1,1	inf,-inf	inf,inf	0.317588,2.02714	0.000130331	0.000267994
3	chr12:51702006:G:A	51702006	NA,A	NA,G	NA,1	NA,-inf	NA,inf	NA,0.500161	0.000130326	0.00025463
3	chr12:50602713:G:T	50602713	NA,T	NA,G	NA,1	NA,inf	NA,inf	NA,0.578783	0.000130175	0.000256078
3	chr12:50978071:G:A	50978071	NA,A	NA,G	NA,1	NA,-inf	NA,inf	NA,0.589079	0.000130091	0.000255265
3	chr12:51122671:A:C	51122671	NA,C	NA,A	NA,1	NA,-inf	NA,inf	NA,0.166785	0.000130065	0.000255532
3	chr12:50660153:A:G	50660153	NA,G	NA,A	NA,1	NA,inf	NA,inf	NA,0.577178	0.000129943	0.00025562
3	chr12:50661580:C:T	50661580	NA,T	NA,C	NA,1	NA,inf	NA,inf	NA,0.57712	0.000129932	0.000255598
3	chr12:50659286:C:T	50659286	NA,T	NA,C	NA,1	NA,inf	NA,inf	NA,0.577092	0.000129928	0.000255591
3	chr12:51306403:G:A	51306403	A,A	G,G	1,1	-inf,inf	inf,inf	1.13755,0.572718	0.000129878	0.000255249
3	chr12:50661387:A:G	50661387	NA,G	NA,A	NA,1	NA,inf	NA,inf	NA,0.57639	0.000129808	0.000255353
3	chr12:51568703:C:T	51568703	NA,T	NA,C	NA,1	NA,-inf	NA,inf	NA,0.496679	0.000129666	0.000253675
3	chr12:51328192:G:A	51328192	NA,A	NA,G	NA,1	NA,-inf	NA,inf	NA,0.495502	0.000129599	0.000252665
3	chr12:50948175:C:G	50948175	NA,G	NA,C	NA,1	NA,inf	NA,inf	NA,0.400792	0.000129383	0.00025256
3	chr12:50049155:A:G	50049155	NA,G	NA,A	NA,1	NA,-inf	NA,inf	NA,0.245752	0.000129383	0.000254509
3	chr12:50850070:G:A	50850070	NA,A	NA,G	NA,1	NA,-inf	NA,inf	NA,1.04772	0.000129356	0.000253322
3	chr12:50732234:T:G	50732234	NA,G	NA,T	NA,1	NA,-inf	NA,inf	NA,0.634866	0.000129349	0.000252066
3	chr12:50302866:C:A	50302866	NA,A	NA,C	NA,1	NA,-inf	NA,inf	NA,0.697674	0.000129234	0.00025483
3	chr12:51602760:G:A	51602760	NA,A	NA,G	NA,1	NA,-inf	NA,inf	NA,0.547364	0.00012918	0.00025256
3	chr12:50701512:G:T	50701512	NA,T	NA,G	NA,1	NA,-inf	NA,inf	NA,0.633289	0.000129158	0.000251692
3	chr12:50016155:G:A	50016155	NA,A	NA,G	NA,1	NA,inf	NA,inf	NA,0.461018	0.000129112	0.000253483
3	chr12:50992713:C:T	50992713	NA,T	NA,C	NA,1	NA,inf	NA,inf	NA,0.431373	0.000128997	0.000251663
3	chr12:50489115:A:G	50489115	NA,G	NA,A	NA,1	NA,inf	NA,inf	NA,0.568655	0.000128894	0.000253533
3	chr12:51248072:C:T	51248072	NA,T	NA,C	NA,1	NA,-inf	NA,inf	NA,0.574014	0.00012889	0.000252595
3	chr12:51765061:C:T	51765061	NA,T	NA,C	NA,1	NA,inf	NA,inf	NA,0.528831	0.000128867	0.000252588
3	chr12:50562427:A:G	50562427	NA,G	NA,A	NA,1	NA,inf	NA,inf	NA,0.570707	0.000128863	0.000253465
3	chr12:51066250:C:T	51066250	NA,T	NA,C	NA,1	NA,-inf	NA,inf	NA,0.116659	0.000128847	0.000252943
3	chr12:50496329:G:A	50496329	NA,A	NA,G	NA,1	NA,inf	NA,inf	NA,0.56831	0.000128836	0.000253418
3	chr12:51114992:G:C	51114992	NA,C	NA,G	NA,1	NA,inf	NA,inf	NA,0.557517	0.000128729	0.000251211
3	chr12:51340093:C:T	51340093	NA,T	NA,C	NA,1	NA,-inf	NA,inf	NA,0.557568	0.000128691	0.000251712
3	chr12:50532931:G:A	50532931	NA,A	NA,G	NA,1	NA,inf	NA,inf	NA,0.569581	0.000128666	0.000253076
3	chr12:50826393:AAAAG:A	50826393	NA,A	NA,AAAAG	NA,1	NA,-inf	NA,inf	NA,0.625867	0.000128663	0.00025252
3	chr12:51662113:T:C	51662113	NA,C	NA,T	NA,1	NA,inf	NA,inf	NA,0.467421	0.000128546	0.000251376
3	chr12:50914725:T:C	50914725	C,NA	T,NA	1,NA	-inf,NA	inf,NA	1.12053,NA	0.000128507	0.000250199
3	chr12:50547054:C:T	50547054	NA,T	NA,C	NA,1	NA,inf	NA,inf	NA,0.568393	0.000128463	0.000252673
3	chr12:50020516:A:G	50020516	NA,G	NA,A	NA,1	NA,inf	NA,inf	NA,0.615032	0.000128417	0.000250377
3	chr12:50507927:A:G	50507927	NA,G	NA,A	NA,1	NA,-inf	NA,inf	NA,0.615017	0.000128377	0.000252145
3	chr12:50322525:C:T	50322525	NA,T	NA,C	NA,1	NA,-inf	NA,inf	NA,0.155491	0.000128367	0.000251289
3	chr12:51592642:C:T	51592642	T,NA	C,NA	1,NA	inf,NA	inf,NA	0.775299,NA	0.000128317	0.000250982
3	chr12:51607089:G:T	51607089	NA,T	NA,G	NA,1	NA,-inf	NA,inf	NA,0.497299	0.000128292	0.000250861
3	chr12:50429702:G:C	50429702	C,NA	G,NA	1,NA	-inf,NA	inf,NA	1.31007,NA	0.00012825	0.00025032
3	chr12:50124070:C:G	50124070	NA,G	NA,C	NA,1	NA,-inf	NA,inf	NA,0.6682	0.000128162	0.000252261
3	chr12:50703105:C:G	50703105	NA,G	NA,C	NA,1	NA,inf	NA,inf	NA,0.566627	0.000128068	0.000251917
3	chr12:51612662:G:A	51612662	NA,A	NA,G	NA,1	NA,inf	NA,inf	NA,0.458518	0.000128003	0.000250255
3	chr12:51223175:T:C	51223175	C,NA	T,NA	1,NA	inf,NA	inf,NA	1.47151,NA	0.000127988	0.000250922
3	chr12:50952912:T:C	50952912	NA,C	NA,T	NA,1	NA,-inf	NA,inf	NA,0.192835	0.000127769	0.000251182
3	chr12:51276602:T:A	51276602	NA,A	NA,T	NA,1	NA,inf	NA,inf	NA,0.48905	0.000127758	0.000249456
3	chr12:51199021:C:T	51199021	NA,T	NA,C	NA,1	NA,inf	NA,inf	NA,0.424011	0.000127725	0.000250313
3	chr12:50299935:C:T	50299935	NA,T	NA,C	NA,1	NA,-inf	NA,inf	NA,0.136489	0.000127601	0.000249865
3	chr12:50693031:A:T	50693031	NA,T	NA,A	NA,1	NA,-inf	NA,inf	NA,0.624418	0.000127576	0.000248631
3	chr12:51699955:T:C	51699955	C,NA	T,NA	1,NA	inf,NA	inf,NA	0.77963,NA	0.000127538	0.000249184
3	chr12:51182616:G:A	51182616	NA,A	NA,G	NA,1	NA,inf	NA,inf	NA,0.37988	0.000127487	0.000248764
3	chr12:50633595:T:C	50633595	C,NA	T,NA	1,NA	inf,NA	inf,NA	0.343998,NA	0.000127476	0.000250846
3	chr12:50682720:G:C	50682720	NA,C	NA,G	NA,1	NA,inf	NA,inf	NA,0.562211	0.00012747	0.000250726
3	chr12:50049640:C:T	50049640	NA,T	NA,C	NA,1	NA,-inf	NA,inf	NA,0.237024	0.000127437	0.000250655
3	chr12:50758162:T:C	50758162	NA,C	NA,T	NA,1	NA,-inf	NA,inf	NA,0.609234	0.000127247	0.000249943
3	chr12:51015708:C:A	51015708	NA,A	NA,C	NA,1	NA,inf	NA,inf	NA,0.422772	0.000127133	0.000248034
3	chr12:50375329:C:T	50375329	NA,T	NA,C	NA,1	NA,-inf	NA,inf	NA,0.621024	0.000127049	0.000249797
3	chr12:51010076:C:T	51010076	NA,T	NA,C	NA,1	NA,inf	NA,inf	NA,0.4223	0.000127036	0.000247845
3	chr12:50829195:C:T	50829195	NA,T	NA,C	NA,1	NA,-inf	NA,inf	NA,0.605538	0.00012703	0.000249389
3	chr12:51004462:G:A	51004462	NA,A	NA,G	NA,1	NA,inf	NA,inf	NA,0.422096	0.000127005	0.000247784
3	chr12:50989816:G:C	50989816	NA,C	NA,G	NA,1	NA,inf	NA,inf	NA,0.422096	0.000127005	0.000247784
3	chr12:51022694:A:G	51022694	NA,G	NA,A	NA,1	NA,inf	NA,inf	NA,0.422096	0.000127005	0.000247784
3	chr12:51019215:A:T	51019215	NA,T	NA,A	NA,1	NA,inf	NA,inf	NA,0.421766	0.000126946	0.000247669
3	chr12:50983524:G:A	50983524	NA,A	NA,G	NA,1	NA,inf	NA,inf	NA,0.421614	0.000126917	0.000247613
3	chr12:51022575:A:AT	51022575	NA,AT	NA,A	NA,1	NA,inf	NA,inf	NA,0.421566	0.000126912	0.000247603
3	chr12:50245175:G:T	50245175	NA,T	NA,G	NA,1	NA,-inf	NA,inf	NA,0.600108	0.000126878	0.000249315
3	chr12:51298168:T:C	51298168	C,C	T,T	1,1	-inf,inf	inf,inf	1.34578,0.377703	0.000126836	0.000248806
3	chr12:50279489:G:C	50279489	NA,C	NA,G	NA,1	NA,-inf	NA,inf	NA,0.665547	0.000126748	0.0002497
3	chr12:50681026:A:C	50681026	NA,C	NA,A	NA,1	NA,-inf	NA,inf	NA,0.646733	0.000126719	0.000249677
3	chr12:50990966:A:T	50990966	NA,T	NA,A	NA,1	NA,inf	NA,inf	NA,0.420333	0.000126679	0.00024715
3	chr12:51375800:G:C	51375800	C,NA	G,NA	1,NA	inf,NA	inf,NA	1.37781,NA	0.000126641	0.000248181
3	chr12:50739820:G:C	50739820	NA,C	NA,G	NA,1	NA,inf	NA,inf	NA,0.556028	0.000126597	0.000248996
3	chr12:51306356:G:A	51306356	A,A	G,G	1,1	-inf,inf	inf,inf	1.13025,0.564543	0.000126579	0.000248758
3	chr12:51600647:A:G	51600647	NA,G	NA,A	NA,1	NA,inf	NA,inf	NA,0.467483	0.000126439	0.000247339
3	chr12:51664476:G:A	51664476	NA,A	NA,G	NA,1	NA,inf	NA,inf	NA,0.453994	0.000126339	0.000247048
3	chr12:51018565:C:T	51018565	NA,T	NA,C	NA,1	NA,inf	NA,inf	NA,0.418163	0.000126331	0.000246477
3	chr12:50960047:T:C	50960047	NA,C	NA,T	NA,1	NA,inf	NA,inf	NA,0.611274	0.000126237	0.000247766
3	chr12:51450067:A:G	51450067	NA,G	NA,A	NA,1	NA,inf	NA,inf	NA,0.46222	0.000126223	0.000246989
3	chr12:51217995:C:T	51217995	NA,T	NA,C	NA,1	NA,inf	NA,inf	NA,0.411405	0.000126161	0.000247806
3	chr12:51605701:G:A	51605701	NA,A	NA,G	NA,1	NA,-inf	NA,inf	NA,0.491553	0.000126042	0.000246603
3	chr12:50311222:C:T	50311222	NA,T	NA,C	NA,1	NA,-inf	NA,inf	NA,0.676775	0.000126021	0.00024843
3	chr12:50196244:G:A	50196244	NA,A	NA,G	NA,1	NA,-inf	NA,inf	NA,0.663189	0.000125954	0.000247941
3	chr12:50711520:T:C	50711520	NA,C	NA,T	NA,1	NA,-inf	NA,inf	NA,0.572518	0.000125918	0.000247062
3	chr12:50916325:C:T	50916325	NA,T	NA,C	NA,1	NA,inf	NA,inf	NA,0.325259	0.000125914	0.000245247
3	chr12:51773111:C:T	51773111	NA,T	NA,C	NA,1	NA,inf	NA,inf	NA,0.435309	0.000125887	0.000246301
3	chr12:51293934:G:A	51293934	A,A	G,G	1,1	inf,inf	inf,inf	1.17796,0.610841	0.000125796	0.000245824
3	chr12:51090425:G:A	51090425	NA,A	NA,G	NA,1	NA,-inf	NA,inf	NA,0.503245	0.000125764	0.000246929
3	chr12:50937899:T:C	50937899	NA,C	NA,T	NA,1	NA,-inf	NA,inf	NA,0.19193	0.000125681	0.000246979
3	chr12:50765770:C:T	50765770	NA,T	NA,C	NA,1	NA,inf	NA,inf	NA,1.35351	0.000125572	0.000249986
3	chr12:51587203:C:A	51587203	NA,A	NA,C	NA,1	NA,-inf	NA,inf	NA,0.537966	0.000125531	0.000245694
3	chr12:51638720:C:T	51638720	NA,T	NA,C	NA,1	NA,-inf	NA,inf	NA,0.463199	0.000125471	0.000245408
3	chr12:50912869:A:G	50912869	NA,G	NA,A	NA,1	NA,-inf	NA,inf	NA,0.59654	0.000125441	0.000246363
3	chr12:51667451:C:G	51667451	G,NA	C,NA	1,NA	inf,NA	inf,NA	0.778414,NA	0.000125271	0.000244704
3	chr12:50981656:C:T	50981656	NA,T	NA,C	NA,1	NA,inf	NA,inf	NA,0.658771	0.000125251	0.000245891
3	chr12:50038929:C:T	50038929	NA,T	NA,C	NA,1	NA,-inf	NA,inf	NA,0.582606	0.000125225	0.000246364
3	chr12:51421257:G:A	51421257	NA,A	NA,G	NA,1	NA,inf	NA,inf	NA,0.473459	0.000125216	0.000241844
3	chr12:50520118:G:A	50520118	NA,A	NA,G	NA,1	NA,inf	NA,inf	NA,0.660891	0.000125216	0.000245492
3	chr12:50902195:C:G	50902195	NA,G	NA,C	NA,1	NA,-inf	NA,inf	NA,0.594014	0.00012512	0.000245553
3	chr12:50708887:C:T	50708887	NA,T	NA,C	NA,1	NA,inf	NA,inf	NA,0.548845	0.000125119	0.000246081
3	chr12:50873174:G:T	50873174	T,T	G,G	1,1	-inf,inf	inf,inf	7.44733,0.180777	0.000125017	0.000415219
3	chr12:51606969:C:T	51606969	NA,T	NA,C	NA,1	NA,-inf	NA,inf	NA,0.485003	0.000124922	0.00024441
3	chr12:50304974:A:G	50304974	NA,G	NA,A	NA,1	NA,-inf	NA,inf	NA,0.716735	0.000124874	0.000246434
3	chr12:51473700:A:C	51473700	NA,C	NA,A	NA,1	NA,inf	NA,inf	NA,0.452515	0.000124701	0.000244004
3	chr12:50900654:A:G	50900654	NA,G	NA,A	NA,1	NA,-inf	NA,inf	NA,0.591695	0.000124682	0.000244693
3	chr12:51421974:G:T	51421974	NA,T	NA,G	NA,1	NA,inf	NA,inf	NA,0.48231	0.000124669	0.000244379
3	chr12:51026349:C:T	51026349	T,NA	C,NA	1,NA	-inf,NA	inf,NA	1.09734,NA	0.000124464	0.000242386
3	chr12:51158057:T:C	51158057	NA,C	NA,T	NA,1	NA,inf	NA,inf	NA,0.363916	0.000124164	0.00024217
3	chr12:50598167:T:C	50598167	NA,C	NA,T	NA,1	NA,-inf	NA,inf	NA,0.602124	0.000124138	0.000241954
3	chr12:51298795:A:G	51298795	G,G	A,A	1,1	-inf,inf	inf,inf	1.40097,0.237073	0.000124129	0.000243322
3	chr12:51370600:A:G	51370600	NA,G	NA,A	NA,1	NA,inf	NA,inf	NA,0.476232	0.000124083	0.000242564
3	chr12:50132007:A:C	50132007	NA,C	NA,A	NA,1	NA,inf	NA,inf	NA,0.471061	0.00012405	0.000241384
3	chr12:50583553:C:T	50583553	NA,T	NA,C	NA,1	NA,inf	NA,inf	NA,0.540485	0.000123832	0.000243511
3	chr12:50944937:C:T	50944937	T,NA	C,NA	1,NA	-inf,NA	inf,NA	0.408767,NA	0.000123689	0.000241682
3	chr12:51058283:G:A	51058283	NA,A	NA,G	NA,1	NA,inf	NA,inf	NA,0.35458	0.000123579	0.0002413
3	chr12:51620736:C:T	51620736	T,NA	C,NA	1,NA	-inf,NA	inf,NA	0.599874,NA	0.000123474	0.0002415
3	chr12:51249868:C:T	51249868	NA,T	NA,C	NA,1	NA,inf	NA,inf	NA,0.325165	0.0001234	0.000241475
3	chr12:50775964:A:G	50775964	NA,G	NA,A	NA,1	NA,inf	NA,inf	NA,1.15514	0.000123309	0.000245197
3	chr12:50027228:C:T	50027228	NA,T	NA,C	NA,1	NA,-inf	NA,inf	NA,0.573589	0.000123281	0.000242796
3	chr12:51700186:A:C	51700186	NA,C	NA,A	NA,1	NA,inf	NA,inf	NA,0.443136	0.000123202	0.00024099
3	chr12:51325005:T:C	51325005	NA,C	NA,T	NA,1	NA,-inf	NA,inf	NA,0.552612	0.000123103	0.000241668
3	chr12:50465223:T:C	50465223	NA,C	NA,T	NA,1	NA,-inf	NA,inf	NA,0.575562	0.00012288	0.0002414
3	chr12:50349848:C:T	50349848	NA,T	NA,C	NA,1	NA,-inf	NA,inf	NA,0.573675	0.000122872	0.000241387
3	chr12:50193941:C:T	50193941	NA,T	NA,C	NA,1	NA,-inf	NA,inf	NA,0.64455	0.000122829	0.000241761
3	chr12:50528384:T:G	50528384	NA,G	NA,T	NA,1	NA,-inf	NA,inf	NA,0.581459	0.000122761	0.000241069
3	chr12:50357458:C:T	50357458	NA,T	NA,C	NA,1	NA,-inf	NA,inf	NA,0.57496	0.000122748	0.00024115
3	chr12:51303906:T:C	51303906	NA,C	NA,T	NA,1	NA,inf	NA,inf	NA,0.426029	0.000122637	0.000239745
3	chr12:50521493:T:C	50521493	NA,C	NA,T	NA,1	NA,-inf	NA,inf	NA,0.00902585	0.000122604	0.000241483
3	chr12:50440161:G:A	50440161	A,NA	G,NA	1,NA	inf,NA	inf,NA	1.65082,NA	0.000122462	0.00024085
3	chr12:50170757:T:G	50170757	NA,G	NA,T	NA,1	NA,-inf	NA,inf	NA,0.600831	0.000122424	0.000240446
3	chr12:50687462:T:A	50687462	A,NA	T,NA	1,NA	-inf,NA	inf,NA	0.215732,NA	0.000122267	0.000238351
3	chr12:50122914:T:C	50122914	NA,C	NA,T	NA,1	NA,-inf	NA,inf	NA,0.637862	0.000122223	0.000240478
3	chr12:51244447:A:G	51244447	NA,G	NA,A	NA,1	NA,inf	NA,inf	NA,0.362591	0.000122204	0.000239905
3	chr12:51289335:C:A	51289335	NA,A	NA,C	NA,1	NA,inf	NA,inf	NA,0.514406	0.000122194	0.000238284
3	chr12:51598824:CT:C	51598824	NA,C	NA,CT	NA,1	NA,inf	NA,inf	NA,0.475876	0.000122052	0.000238537
3	chr12:50975046:C:T	50975046	NA,T	NA,C	NA,1	NA,inf	NA,inf	NA,0.351586	0.000122027	0.000238122
3	chr12:50832251:C:T	50832251	NA,T	NA,C	NA,1	NA,inf	NA,inf	NA,0.123717	0.000121973	0.000240492
3	chr12:50961460:G:A	50961460	A,NA	G,NA	1,NA	-inf,NA	inf,NA	1.20564,NA	0.000121927	0.000239242
3	chr12:51482824:A:G	51482824	NA,G	NA,A	NA,1	NA,inf	NA,inf	NA,0.44277	0.000121885	0.000238517
3	chr12:51263852:T:C	51263852	NA,C	NA,T	NA,1	NA,inf	NA,inf	NA,0.611279	0.000121858	0.0002393
3	chr12:50934780:G:A	50934780	NA,A	NA,G	NA,1	NA,inf	NA,inf	NA,0.749356	0.000121761	0.000239631
3	chr12:50143601:A:G	50143601	NA,G	NA,A	NA,1	NA,-inf	NA,inf	NA,0.586576	0.000121755	0.000239067
3	chr12:51401002:G:C	51401002	NA,C	NA,G	NA,1	NA,inf	NA,inf	NA,0.386967	0.00012173	0.000237716
3	chr12:51324922:C:T	51324922	T,NA	C,NA	1,NA	inf,NA	inf,NA	1.32466,NA	0.000121708	0.000238622
3	chr12:51654395:C:T	51654395	NA,T	NA,C	NA,1	NA,inf	NA,inf	NA,0.427272	0.000121672	0.000237926
3	chr12:50142807:A:G	50142807	NA,G	NA,A	NA,1	NA,-inf	NA,inf	NA,0.603912	0.000121472	0.000238907
3	chr12:50122642:C:A	50122642	NA,A	NA,C	NA,1	NA,-inf	NA,inf	NA,0.631909	0.000121371	0.000238789
3	chr12:51259271:G:T	51259271	NA,T	NA,G	NA,1	NA,inf	NA,inf	NA,0.400911	0.000121206	0.000237164
3	chr12:51409369:C:T	51409369	NA,T	NA,C	NA,1	NA,inf	NA,inf	NA,0.413016	0.000121174	0.000236998
3	chr12:50748964:G:C	50748964	NA,C	NA,G	NA,1	NA,inf	NA,inf	NA,0.241249	0.000121151	0.000238034
3	chr12:50772812:G:A	50772812	NA,A	NA,G	NA,1	NA,inf	NA,inf	NA,1.13391	0.000121134	0.000240775
3	chr12:51332446:TA:T	51332446	NA,T	NA,TA	NA,1	NA,-inf	NA,inf	NA,0.521986	0.000121079	0.000236896
3	chr12:50992556:C:T	50992556	NA,T	NA,C	NA,1	NA,inf	NA,inf	NA,0.345739	0.000120949	0.000236033
3	chr12:51332448:G:C	51332448	NA,C	NA,G	NA,1	NA,-inf	NA,inf	NA,0.521077	0.000120938	0.00023662
3	chr12:51167478:C:T	51167478	NA,T	NA,C	NA,1	NA,inf	NA,inf	NA,0.344501	0.000120933	0.000236017
3	chr12:51449534:C:T	51449534	NA,T	NA,C	NA,1	NA,inf	NA,inf	NA,0.384838	0.000120801	0.000236275
3	chr12:50720507:A:G	50720507	NA,G	NA,A	NA,1	NA,inf	NA,inf	NA,0.518527	0.000120605	0.000237139
3	chr12:51182497:C:T	51182497	NA,T	NA,C	NA,1	NA,inf	NA,inf	NA,0.343529	0.000120599	0.000235364
3	chr12:51666135:A:T	51666135	NA,T	NA,A	NA,1	NA,-inf	NA,inf	NA,0.471395	0.000120592	0.000235877
3	chr12:50511158:C:G	50511158	NA,G	NA,C	NA,1	NA,-inf	NA,inf	NA,0.56608	0.00012058	0.00023676
3	chr12:51750398:G:A	51750398	NA,A	NA,G	NA,1	NA,inf	NA,inf	NA,0.397845	0.000120577	0.000235895
3	chr12:50097784:A:G	50097784	G,G	A,A	1,1	inf,-inf	inf,inf	0.491916,2.03752	0.00012057	0.000249469
3	chr12:50112702:T:C	50112702	NA,C	NA,T	NA,1	NA,-inf	NA,inf	NA,0.546668	0.000120524	0.000236183
3	chr12:50698895:T:C	50698895	NA,C	NA,T	NA,1	NA,inf	NA,inf	NA,0.517973	0.000120453	0.000236835
3	chr12:50706395:A:G	50706395	NA,G	NA,A	NA,1	NA,inf	NA,inf	NA,0.517357	0.00012042	0.000236773
3	chr12:50713280:G:A	50713280	NA,A	NA,G	NA,1	NA,inf	NA,inf	NA,0.517046	0.000120377	0.000236687
3	chr12:51298552:T:A	51298552	A,A	T,T	1,1	-inf,inf	inf,inf	1.35003,0.32446	0.000120345	0.000236006
3	chr12:50735372:G:C	50735372	NA,C	NA,G	NA,1	NA,-inf	NA,inf	NA,0.602756	0.000120325	0.000236966
3	chr12:50713190:T:C	50713190	NA,C	NA,T	NA,1	NA,inf	NA,inf	NA,0.516458	0.000120283	0.000236502
3	chr12:50384317:C:T	50384317	NA,T	NA,C	NA,1	NA,-inf	NA,inf	NA,0.631292	0.000120255	0.00023676
3	chr12:50195410:C:T	50195410	NA,T	NA,C	NA,1	NA,-inf	NA,inf	NA,0.623849	0.000120162	0.000236462
3	chr12:51164336:C:T	51164336	NA,T	NA,C	NA,1	NA,-inf	NA,inf	NA,0.466248	0.000120136	0.00023587
3	chr12:50835180:C:T	50835180	NA,T	NA,C	NA,1	NA,inf	NA,inf	NA,0.165432	0.000119926	0.000236587
3	chr12:50782416:C:T	50782416	T,NA	C,NA	1,NA	inf,NA	inf,NA	0.347759,NA	0.000119919	0.000235824
3	chr12:50845019:T:C	50845019	NA,C	NA,T	NA,1	NA,-inf	NA,inf	NA,0.513469	0.000119885	0.000235088
3	chr12:51418651:T:G	51418651	NA,G	NA,T	NA,1	NA,inf	NA,inf	NA,0.440858	0.000119784	0.000231518
3	chr12:51561718:T:A	51561718	NA,A	NA,T	NA,1	NA,-inf	NA,inf	NA,0.473304	0.000119767	0.000234317
3	chr12:51605700:C:T	51605700	NA,T	NA,C	NA,1	NA,inf	NA,inf	NA,0.477748	0.000119649	0.000234559
3	chr12:50009353:A:T	50009353	NA,T	NA,A	NA,1	NA,inf	NA,inf	NA,0.497927	0.000119495	0.000233387
3	chr12:50128658:G:A	50128658	NA,A	NA,G	NA,1	NA,-inf	NA,inf	NA,0.634705	0.000119466	0.000235051
3	chr12:50378433:G:A	50378433	NA,A	NA,G	NA,1	NA,-inf	NA,inf	NA,0.539077	0.000119376	0.000235327
3	chr12:51169276:G:A	51169276	NA,A	NA,G	NA,1	NA,inf	NA,inf	NA,0.336225	0.000119359	0.000232954
3	chr12:51319646:A:G	51319646	G,G	A,A	1,1	-inf,inf	inf,inf	1.3866,0.267673	0.000119296	0.000233927
3	chr12:50761061:T:C	50761061	NA,C	NA,T	NA,1	NA,inf	NA,inf	NA,1.29517	0.000119289	0.000237231
3	chr12:51175272:G:T	51175272	NA,T	NA,G	NA,1	NA,inf	NA,inf	NA,0.335736	0.00011926	0.000232761
3	chr12:50881708:C:T	50881708	NA,T	NA,C	NA,1	NA,-inf	NA,inf	NA,0.470508	0.000119249	0.00023413
3	chr12:50450019:C:T	50450019	NA,T	NA,C	NA,1	NA,-inf	NA,inf	NA,0.206499	0.00011918	0.000235234
3	chr12:51441958:A:C	51441958	NA,C	NA,A	NA,1	NA,inf	NA,inf	NA,0.375354	0.000119173	0.000233103
3	chr12:50373840:A:G	50373840	NA,G	NA,A	NA,1	NA,-inf	NA,inf	NA,0.116647	0.000118949	0.000232832
3	chr12:50587429:TG:T	50587429	T,NA	TG,NA	1,NA	inf,NA	inf,NA	0.466739,NA	0.000118915	0.000233348
3	chr12:51014714:G:A	51014714	NA,A	NA,G	NA,1	NA,inf	NA,inf	NA,0.376285	0.000118892	0.000232008
3	chr12:50708859:G:A	50708859	NA,A	NA,G	NA,1	NA,inf	NA,inf	NA,0.507729	0.000118878	0.000233731
3	chr12:51154318:T:C	51154318	NA,C	NA,T	NA,1	NA,inf	NA,inf	NA,0.336585	0.00011887	0.000231875
3	chr12:51161010:C:T	51161010	NA,T	NA,C	NA,1	NA,inf	NA,inf	NA,0.333735	0.000118861	0.000231988
3	chr12:50021931:T:C	50021931	NA,C	NA,T	NA,1	NA,-inf	NA,inf	NA,0.545527	0.000118845	0.000233972
3	chr12:50721855:C:A	50721855	NA,A	NA,C	NA,1	NA,inf	NA,inf	NA,0.507195	0.000118795	0.000233568
3	chr12:50193322:G:A	50193322	NA,A	NA,G	NA,1	NA,-inf	NA,inf	NA,0.486888	0.000118736	0.00023281
3	chr12:51148419:G:A	51148419	NA,A	NA,G	NA,1	NA,-inf	NA,inf	NA,0.603879	0.000118686	0.000232574
3	chr12:50402275:A:G	50402275	G,NA	A,NA	1,NA	inf,NA	inf,NA	0.471718,NA	0.000118651	0.000232852
3	chr12:51331017:G:A	51331017	NA,A	NA,G	NA,1	NA,-inf	NA,inf	NA,0.506451	0.000118568	0.000231986
3	chr12:51625622:C:T	51625622	T,NA	C,NA	1,NA	-inf,NA	inf,NA	0.714893,NA	0.000118466	0.000231918
3	chr12:50218775:TAC:T	50218775	NA,T	NA,TAC	NA,1	NA,-inf	NA,inf	NA,0.0593886	0.00011841	0.000233347
3	chr12:50893364:A:G	50893364	NA,G	NA,A	NA,1	NA,-inf	NA,inf	NA,0.560446	0.000118258	0.000232198
3	chr12:50431976:G:A	50431976	NA,A	NA,G	NA,1	NA,-inf	NA,inf	NA,0.196992	0.00011823	0.000233146
3	chr12:51638225:ATGT:A	51638225	NA,A	NA,ATGT	NA,1	NA,-inf	NA,inf	NA,0.458917	0.000117982	0.000230678
3	chr12:50122665:G:A	50122665	NA,A	NA,G	NA,1	NA,-inf	NA,inf	NA,0.529497	0.000117953	0.000231135
3	chr12:51006903:AATTTT:A	51006903	A,A	AATTTT,AATTTT	1,1	-inf,-inf	inf,inf	1.73456,1.06428	0.000117922	0.000231982
3	chr12:51151408:C:T	51151408	NA,T	NA,C	NA,1	NA,inf	NA,inf	NA,0.794876	0.000117902	0.000229713
3	chr12:51390021:C:G	51390021	G,NA	C,NA	1,NA	inf,NA	inf,NA	0.590646,NA	0.000117801	0.00023072
3	chr12:50060574:G:A	50060574	A,A	G,G	1,1	-inf,inf	inf,inf	0.903354,0.174104	0.000117747	0.00023111
3	chr12:51625752:G:T	51625752	NA,T	NA,G	NA,1	NA,inf	NA,inf	NA,0.446574	0.000117599	0.000229847
3	chr12:51351906:T:C	51351906	NA,C	NA,T	NA,1	NA,inf	NA,inf	NA,0.442545	0.000117585	0.000230695
3	chr12:51658524:G:A	51658524	NA,A	NA,G	NA,1	NA,-inf	NA,inf	NA,0.442566	0.000117578	0.000229902
3	chr12:51153234:G:A	51153234	A,NA	G,NA	1,NA	inf,NA	inf,NA	1.94814,NA	0.000117528	0.000230925
3	chr12:50232952:A:G	50232952	NA,G	NA,A	NA,1	NA,inf	NA,inf	NA,0.326986	0.000117515	0.000229034
3	chr12:50946211:A:T	50946211	NA,T	NA,A	NA,1	NA,inf	NA,inf	NA,0.336736	0.000117465	0.000229334
3	chr12:51436321:A:G	51436321	NA,G	NA,A	NA,1	NA,inf	NA,inf	NA,0.364862	0.000117453	0.000229738
3	chr12:51297365:A:G	51297365	G,G	A,A	1,1	-inf,-inf	inf,inf	0.865411,0.000518679	0.000117381	0.000231556
3	chr12:50145806:C:T	50145806	T,NA	C,NA	1,NA	inf,NA	inf,NA	0.357411,NA	0.000117341	0.000230691
3	chr12:51666046:A:T	51666046	T,NA	A,NA	1,NA	inf,NA	inf,NA	0.731273,NA	0.000117328	0.000229246
3	chr12:51692150:G:A	51692150	NA,A	NA,G	NA,1	NA,-inf	NA,inf	NA,0.454742	0.000117267	0.000229338
3	chr12:51296878:T:G	51296878	G,NA	T,NA	1,NA	inf,NA	inf,NA	1.30845,NA	0.000117242	0.000229899
3	chr12:51314199:C:T	51314199	NA,T	NA,C	NA,1	NA,inf	NA,inf	NA,0.34	0.000117195	0.000228552
3	chr12:51545284:C:T	51545284	T,NA	C,NA	1,NA	-inf,NA	inf,NA	0.53225,NA	0.000117194	0.000229142
3	chr12:50741347:G:A	50741347	NA,A	NA,G	NA,1	NA,inf	NA,inf	NA,0.495749	0.000117177	0.000230363
3	chr12:50900403:C:T	50900403	NA,T	NA,C	NA,1	NA,-inf	NA,inf	NA,0.550269	0.000117175	0.000230053
3	chr12:51310187:G:A	51310187	NA,A	NA,G	NA,1	NA,inf	NA,inf	NA,0.33993	0.000117153	0.000228474
3	chr12:51411906:A:G	51411906	G,NA	A,NA	1,NA	-inf,NA	inf,NA	0.724142,NA	0.000117013	0.000228738
3	chr12:51166550:A:G	51166550	NA,G	NA,A	NA,1	NA,inf	NA,inf	NA,0.322606	0.000116981	0.000228325
3	chr12:51135071:C:T	51135071	NA,T	NA,C	NA,1	NA,inf	NA,inf	NA,0.763659	0.00011697	0.000227581
3	chr12:51245518:C:T	51245518	NA,T	NA,C	NA,1	NA,inf	NA,inf	NA,0.333913	0.000116961	0.000229569
3	chr12:50831878:A:G	50831878	NA,G	NA,A	NA,1	NA,inf	NA,inf	NA,0.102194	0.000116941	0.000230486
3	chr12:51315667:C:T	51315667	NA,T	NA,C	NA,1	NA,inf	NA,inf	NA,0.31527	0.000116929	0.000229761
3	chr12:50543885:A:G	50543885	NA,G	NA,A	NA,1	NA,-inf	NA,inf	NA,0.551548	0.00011687	0.00022779
3	chr12:50487339:AAC:A	50487339	NA,A	NA,AAC	NA,1	NA,inf	NA,inf	NA,0.493192	0.000116861	0.000229732
3	chr12:51211108:A:G	51211108	NA,G	NA,A	NA,1	NA,inf	NA,inf	NA,0.36045	0.000116856	0.00022943
3	chr12:50999539:G:A	50999539	NA,A	NA,G	NA,1	NA,-inf	NA,inf	NA,0.593493	0.000116825	0.00022542
3	chr12:51151637:C:T	51151637	NA,T	NA,C	NA,1	NA,-inf	NA,inf	NA,0.589694	0.000116673	0.000228619
3	chr12:51278744:A:T	51278744	T,T	A,A	1,1	inf,-inf	inf,inf	1.27451,0.555147	0.000116664	0.000227744
3	chr12:50948739:G:A	50948739	NA,A	NA,G	NA,1	NA,inf	NA,inf	NA,0.330364	0.000116649	0.000227757
3	chr12:51128299:A:T	51128299	NA,T	NA,A	NA,1	NA,-inf	NA,inf	NA,0.507409	0.000116599	0.000228518
3	chr12:51588566:T:C	51588566	NA,C	NA,T	NA,1	NA,inf	NA,inf	NA,0.442765	0.000116574	0.000227709
3	chr12:51437438:A:G	51437438	NA,G	NA,A	NA,1	NA,inf	NA,inf	NA,0.35865	0.000116574	0.000228026
3	chr12:51117393:C:A	51117393	NA,A	NA,C	NA,1	NA,inf	NA,inf	NA,0.321343	0.000116567	0.0002275
3	chr12:50448109:C:T	50448109	NA,T	NA,C	NA,1	NA,-inf	NA,inf	NA,0.187914	0.000116396	0.000229492
3	chr12:51299331:C:T	51299331	NA,T	NA,C	NA,1	NA,inf	NA,inf	NA,0.3352	0.000116366	0.00022694
3	chr12:51665111:T:C	51665111	NA,C	NA,T	NA,1	NA,-inf	NA,inf	NA,0.442335	0.000116337	0.000227501
3	chr12:51650048:A:G	51650048	G,NA	A,NA	1,NA	-inf,NA	inf,NA	0.635249,NA	0.000116313	0.000227499
3	chr12:51212083:GT:G	51212083	NA,G	NA,GT	NA,1	NA,inf	NA,inf	NA,0.410259	0.000116221	0.000227366
3	chr12:51151519:C:T	51151519	NA,T	NA,C	NA,1	NA,inf	NA,inf	NA,0.780595	0.000116181	0.000226378
3	chr12:50033374:T:C	50033374	NA,C	NA,T	NA,1	NA,inf	NA,inf	NA,0.478087	0.000116111	0.000226782
3	chr12:51498850:A:C	51498850	NA,C	NA,A	NA,1	NA,-inf	NA,inf	NA,0.48529	0.000116009	0.00022677
3	chr12:51354542:G:A	51354542	A,A	G,G	1,1	-inf,inf	inf,inf	0.631762,0.239318	0.000116007	0.000227707
3	chr12:50393203:T:C	50393203	NA,C	NA,T	NA,1	NA,-inf	NA,inf	NA,0.510999	0.000115971	0.000227419
3	chr12:51273788:C:G	51273788	NA,G	NA,C	NA,1	NA,inf	NA,inf	NA,0.417347	0.000115859	0.000226279
3	chr12:50511846:G:A	50511846	NA,A	NA,G	NA,1	NA,-inf	NA,inf	NA,0.534566	0.000115736	0.000227215
3	chr12:50293434:A:G	50293434	NA,G	NA,A	NA,1	NA,-inf	NA,inf	NA,0.539945	0.000115701	0.000227121
3	chr12:51256841:T:C	51256841	NA,C	NA,T	NA,1	NA,-inf	NA,inf	NA,0.44935	0.000115698	0.000226549
3	chr12:50130486:G:T	50130486	NA,T	NA,G	NA,1	NA,-inf	NA,inf	NA,0.514062	0.00011568	0.000226661
3	chr12:50444794:A:G	50444794	NA,G	NA,A	NA,1	NA,-inf	NA,inf	NA,0.184025	0.000115643	0.00022799
3	chr12:50447928:C:T	50447928	NA,T	NA,C	NA,1	NA,-inf	NA,inf	NA,0.183092	0.000115513	0.000227732
3	chr12:50763474:G:A	50763474	NA,A	NA,G	NA,1	NA,-inf	NA,inf	NA,0.6189	0.00011548	0.000227348
3	chr12:51034549:AGT:A	51034549	NA,A	NA,AGT	NA,1	NA,inf	NA,inf	NA,0.700597	0.000115467	0.00022614
3	chr12:50373447:C:A	50373447	NA,A	NA,C	NA,1	NA,inf	NA,inf	NA,0.657343	0.000115415	0.000225399
3	chr12:51329954:C:T	51329954	NA,T	NA,C	NA,1	NA,-inf	NA,inf	NA,0.484085	0.000115411	0.00022581
3	chr12:50903398:C:T	50903398	T,NA	C,NA	1,NA	inf,NA	inf,NA	1.89919,NA	0.000115381	0.000226689
3	chr12:51641640:C:T	51641640	T,NA	C,NA	1,NA	-inf,NA	inf,NA	0.639219,NA	0.000115367	0.000225668
3	chr12:51766193:A:G	51766193	G,NA	A,NA	1,NA	-inf,NA	inf,NA	0.802105,NA	0.000115334	0.000225683
3	chr12:50167460:G:A	50167460	NA,A	NA,G	NA,1	NA,-inf	NA,inf	NA,0.527016	0.000115324	0.000226722
3	chr12:50370790:T:C	50370790	NA,C	NA,T	NA,1	NA,-inf	NA,inf	NA,0.549127	0.000115317	0.000226679
3	chr12:50950513:T:G	50950513	NA,G	NA,T	NA,1	NA,-inf	NA,inf	NA,0.466176	0.000115299	0.000225584
3	chr12:50018852:A:T	50018852	T,T	A,A	1,1	-inf,inf	inf,inf	0.632303,1.92776	0.000115282	0.000234196
3	chr12:50038386:G:A	50038386	NA,A	NA,G	NA,1	NA,-inf	NA,inf	NA,0.519266	0.000115236	0.000226593
3	chr12:50500468:A:G	50500468	NA,G	NA,A	NA,1	NA,inf	NA,inf	NA,0.0154096	0.000115223	0.00022689
3	chr12:50218671:C:T	50218671	NA,T	NA,C	NA,1	NA,inf	NA,inf	NA,0.616047	0.00011518	0.000224913
3	chr12:50355444:T:G	50355444	NA,G	NA,T	NA,1	NA,inf	NA,inf	NA,0.660769	0.000115173	0.000226372
3	chr12:50433869:A:G	50433869	NA,G	NA,A	NA,1	NA,-inf	NA,inf	NA,0.181548	0.000115156	0.000227021
3	chr12:51255211:T:C	51255211	NA,C	NA,T	NA,1	NA,inf	NA,inf	NA,0.284172	0.000115151	0.000224719
3	chr12:50560312:G:A	50560312	NA,A	NA,G	NA,1	NA,-inf	NA,inf	NA,0.537104	0.000115142	0.000226166
3	chr12:50405615:A:G	50405615	NA,G	NA,A	NA,1	NA,-inf	NA,inf	NA,0.179085	0.000115139	0.000226962
3	chr12:51251898:C:T	51251898	NA,T	NA,C	NA,1	NA,inf	NA,inf	NA,0.36507	0.000115054	0.000225217
3	chr12:51150193:G:A	51150193	NA,A	NA,G	NA,1	NA,-inf	NA,inf	NA,0.579117	0.000114972	0.000225059
3	chr12:51588962:CAGG:C	51588962	NA,C	NA,CAGG	NA,1	NA,inf	NA,inf	NA,0.432114	0.000114955	0.00022455
3	chr12:50350311:G:A	50350311	NA,A	NA,G	NA,1	NA,inf	NA,inf	NA,0.658951	0.000114947	0.000225923
3	chr12:50368337:C:T	50368337	NA,T	NA,C	NA,1	NA,inf	NA,inf	NA,0.659171	0.000114921	0.000225874
3	chr12:50357132:A:G	50357132	NA,G	NA,A	NA,1	NA,inf	NA,inf	NA,0.658557	0.000114896	0.000225825
3	chr12:50113396:C:T	50113396	T,T	C,C	1,1	-inf,inf	inf,inf	2.30761,1.10405	0.000114828	0.000249099
3	chr12:50045563:G:A	50045563	NA,A	NA,G	NA,1	NA,-inf	NA,inf	NA,0.180554	0.000114826	0.000225595
3	chr12:50511500:C:T	50511500	NA,T	NA,C	NA,1	NA,inf	NA,inf	NA,1.09653	0.000114797	0.000227859
3	chr12:50133144:T:C	50133144	NA,C	NA,T	NA,1	NA,-inf	NA,inf	NA,0.506105	0.000114758	0.000224844
3	chr12:50116186:A:G	50116186	NA,G	NA,A	NA,1	NA,-inf	NA,inf	NA,0.508319	0.000114754	0.000224852
3	chr12:50145011:G:A	50145011	NA,A	NA,G	NA,1	NA,-inf	NA,inf	NA,0.535017	0.000114636	0.000225347
3	chr12:51278745:C:T	51278745	T,T	C,C	1,1	inf,-inf	inf,inf	1.2566,0.561811	0.000114596	0.000223712
3	chr12:50662788:A:G	50662788	NA,G	NA,A	NA,1	NA,inf	NA,inf	NA,0.478547	0.000114572	0.000225175
3	chr12:50960407:G:C	50960407	NA,C	NA,G	NA,1	NA,inf	NA,inf	NA,0.309101	0.000114507	0.000223506
3	chr12:51521154:C:T	51521154	NA,T	NA,C	NA,1	NA,inf	NA,inf	NA,0.392136	0.000114482	0.000224021
3	chr12:50496024:T:C	50496024	NA,C	NA,T	NA,1	NA,-inf	NA,inf	NA,0.594652	0.000114477	0.000225271
3	chr12:51304107:T:A	51304107	A,A	T,T	1,1	-inf,inf	inf,inf	1.07941,0.562126	0.000114471	0.000224935
3	chr12:51571316:G:A	51571316	NA,A	NA,G	NA,1	NA,-inf	NA,inf	NA,0.428532	0.000114406	0.000223716
3	chr12:51720216:A:G	51720216	NA,G	NA,A	NA,1	NA,-inf	NA,inf	NA,0.414436	0.000114309	0.000223481
3	chr12:50576874:T:A	50576874	NA,A	NA,T	NA,1	NA,-inf	NA,inf	NA,0.588828	0.000114233	0.000224895
3	chr12:51574966:G:A	51574966	NA,A	NA,G	NA,1	NA,-inf	NA,inf	NA,0.427316	0.000114215	0.000223342
3	chr12:50012713:C:T	50012713	T,T	C,C	1,1	-inf,inf	inf,inf	0.713072,1.89646	0.000114131	0.000232001
3	chr12:51309360:T:C	51309360	NA,C	NA,T	NA,1	NA,inf	NA,inf	NA,0.538782	0.000114115	0.00022262
3	chr12:51193520:A:G	51193520	NA,G	NA,A	NA,1	NA,inf	NA,inf	NA,0.402418	0.000114057	0.000222797
3	chr12:50430151:AG:A	50430151	NA,A	NA,AG	NA,1	NA,-inf	NA,inf	NA,0.175872	0.000114045	0.000224805
3	chr12:50023452:G:C	50023452	NA,C	NA,G	NA,1	NA,inf	NA,inf	NA,0.459752	0.000113984	0.000222642
3	chr12:50013293:A:G	50013293	NA,G	NA,A	NA,1	NA,inf	NA,inf	NA,0.45975	0.000113983	0.00022264
3	chr12:50465037:C:T	50465037	NA,T	NA,C	NA,1	NA,-inf	NA,inf	NA,0.175917	0.00011395	0.000224629
3	chr12:50719990:G:A	50719990	A,NA	G,NA	1,NA	inf,NA	inf,NA	0.386469,NA	0.000113782	0.000223542
3	chr12:51236249:G:A	51236249	NA,A	NA,G	NA,1	NA,inf	NA,inf	NA,0.404371	0.000113746	0.000222679
3	chr12:50305257:T:C	50305257	NA,C	NA,T	NA,1	NA,inf	NA,inf	NA,0.563005	0.000113722	0.000226474
3	chr12:51147283:T:C	51147283	NA,C	NA,T	NA,1	NA,inf	NA,inf	NA,0.595693	0.000113629	0.000222613
3	chr12:51245230:A:G	51245230	NA,G	NA,A	NA,1	NA,inf	NA,inf	NA,0.358215	0.00011345	0.000221866
3	chr12:50212564:G:C	50212564	C,NA	G,NA	1,NA	inf,NA	inf,NA	0.462515,NA	0.000113345	0.000222412
3	chr12:50493344:C:A	50493344	A,NA	C,NA	1,NA	inf,NA	inf,NA	0.139311,NA	0.000113186	0.000219517
3	chr12:50454027:A:G	50454027	NA,G	NA,A	NA,1	NA,-inf	NA,inf	NA,0.178833	0.000113143	0.000223081
3	chr12:50958692:AAATGCAGGGATT:A	50958692	NA,A	NA,AAATGCAGGGATT	NA,1	NA,-inf	NA,inf	NA,0.478604	0.000113133	0.000221877
3	chr12:50332182:T:C	50332182	C,C	T,T	1,1	-inf,inf	inf,inf	3.92599,0.793438	0.000113118	0.000246614
3	chr12:51180182:T:C	51180182	NA,C	NA,T	NA,1	NA,inf	NA,inf	NA,0.299097	0.000113113	0.000220797
3	chr12:50318319:C:T	50318319	T,T	C,C	1,1	inf,inf	inf,inf	0.619536,1.12662	0.000113109	0.000224235
3	chr12:50747626:T:C	50747626	NA,C	NA,T	NA,1	NA,-inf	NA,inf	NA,0.57847	0.000113096	0.000222646
3	chr12:50173433:A:C	50173433	C,NA	A,NA	1,NA	inf,NA	inf,NA	1.9429,NA	0.000113042	0.000222161
3	chr12:51384823:T:C	51384823	C,C	T,T	1,1	-inf,-inf	inf,inf	0.045645,1.51047	0.000113003	0.000221577
3	chr12:51252811:C:T	51252811	NA,T	NA,C	NA,1	NA,inf	NA,inf	NA,0.353378	0.000112995	0.000221192
3	chr12:50200522:C:T	50200522	NA,T	NA,C	NA,1	NA,-inf	NA,inf	NA,0.523922	0.000112892	0.000221888
3	chr12:50366455:A:T	50366455	NA,T	NA,A	NA,1	NA,-inf	NA,inf	NA,0.556605	0.000112876	0.000224745
3	chr12:50893533:C:T	50893533	NA,T	NA,C	NA,1	NA,-inf	NA,inf	NA,0.518581	0.000112875	0.000221573
3	chr12:51618010:C:T	51618010	NA,T	NA,C	NA,1	NA,-inf	NA,inf	NA,0.401896	0.000112855	0.000220761
3	chr12:50038713:C:T	50038713	NA,T	NA,C	NA,1	NA,-inf	NA,inf	NA,0.500442	0.000112827	0.000221824
3	chr12:50232275:T:C	50232275	NA,C	NA,T	NA,1	NA,inf	NA,inf	NA,0.603725	0.000112808	0.000220239
3	chr12:51632281:C:T	51632281	NA,T	NA,C	NA,1	NA,-inf	NA,inf	NA,0.422997	0.000112774	0.000220498
3	chr12:51610409:C:T	51610409	T,NA	C,NA	1,NA	inf,NA	inf,NA	0.842916,NA	0.000112768	0.000220631
3	chr12:51574004:A:G	51574004	NA,G	NA,A	NA,1	NA,inf	NA,inf	NA,0.415943	0.000112708	0.000220163
3	chr12:50175137:G:A	50175137	NA,A	NA,G	NA,1	NA,-inf	NA,inf	NA,0.803339	0.00011269	0.000224449
3	chr12:51034849:C:T	51034849	NA,T	NA,C	NA,1	NA,-inf	NA,inf	NA,0.0929564	0.000112668	0.000221233
3	chr12:51258606:A:G	51258606	NA,G	NA,A	NA,1	NA,-inf	NA,inf	NA,0.242195	0.000112653	0.000219999
3	chr12:50977361:C:T	50977361	NA,T	NA,C	NA,1	NA,-inf	NA,inf	NA,0.562461	0.000112618	0.000217475
3	chr12:51163287:C:G	51163287	NA,G	NA,C	NA,1	NA,-inf	NA,inf	NA,0.376136	0.00011256	0.000220802
3	chr12:50829517:A:G	50829517	NA,G	NA,A	NA,1	NA,-inf	NA,inf	NA,0.520804	0.000112536	0.000220547
3	chr12:51286002:C:T	51286002	NA,T	NA,C	NA,1	NA,-inf	NA,inf	NA,0.459587	0.000112468	0.000220395
3	chr12:50036793:G:A	50036793	NA,A	NA,G	NA,1	NA,-inf	NA,inf	NA,0.493243	0.000112463	0.000221068
3	chr12:51128286:G:A	51128286	NA,A	NA,G	NA,1	NA,inf	NA,inf	NA,0.296707	0.000112459	0.000219515
3	chr12:50844081:T:C	50844081	NA,C	NA,T	NA,1	NA,-inf	NA,inf	NA,0.461647	0.000112351	0.000220262
3	chr12:51177283:GT:G	51177283	NA,G	NA,GT	NA,1	NA,inf	NA,inf	NA,0.325566	0.000112348	0.00021971
3	chr12:51697354:G:T	51697354	NA,T	NA,G	NA,1	NA,-inf	NA,inf	NA,0.391694	0.000112344	0.00021955
3	chr12:50832372:G:A	50832372	NA,A	NA,G	NA,1	NA,-inf	NA,inf	NA,0.660819	0.000112158	0.000219682
3	chr12:50432052:C:A	50432052	NA,A	NA,C	NA,1	NA,-inf	NA,inf	NA,0.523242	0.000112112	0.000220276
3	chr12:50205246:T:C	50205246	NA,C	NA,T	NA,1	NA,-inf	NA,inf	NA,0.517601	0.000112064	0.00022025
3	chr12:51547995:A:G	51547995	NA,G	NA,A	NA,1	NA,-inf	NA,inf	NA,0.434169	0.000112053	0.000218895
3	chr12:50393498:T:C	50393498	NA,C	NA,T	NA,1	NA,-inf	NA,inf	NA,0.651113	0.000112036	0.000223163
3	chr12:51135440:A:AG	51135440	AG,NA	A,NA	1,NA	inf,NA	inf,NA	0.534989,NA	0.000112012	0.000219296
3	chr12:50526253:G:A	50526253	NA,A	NA,G	NA,1	NA,inf	NA,inf	NA,0.0286305	0.000111954	0.000220394
3	chr12:50622210:T:G	50622210	NA,G	NA,T	NA,1	NA,-inf	NA,inf	NA,0.467145	0.000111917	0.0002193
3	chr12:50371007:A:G	50371007	NA,G	NA,A	NA,1	NA,inf	NA,inf	NA,0.634052	0.000111867	0.000219829
3	chr12:50358168:A:T	50358168	NA,T	NA,A	NA,1	NA,-inf	NA,inf	NA,0.545998	0.000111863	0.000222658
3	chr12:50343655:G:A	50343655	NA,A	NA,G	NA,1	NA,-inf	NA,inf	NA,0.521211	0.000111821	0.000219752
3	chr12:51075014:G:A	51075014	NA,A	NA,G	NA,1	NA,inf	NA,inf	NA,0.287887	0.000111766	0.000218119
3	chr12:50515859:C:T	50515859	T,NA	C,NA	1,NA	-inf,NA	inf,NA	1.03628,NA	0.000111717	0.000220102
3	chr12:51688192:AT:A	51688192	A,NA	AT,NA	1,NA	-inf,NA	inf,NA	0.611417,NA	0.000111706	0.000218484
3	chr12:50420782:G:A	50420782	NA,A	NA,G	NA,1	NA,-inf	NA,inf	NA,0.16167	0.000111698	0.00022011
3	chr12:50171620:C:T	50171620	NA,T	NA,C	NA,1	NA,inf	NA,inf	NA,0.377741	0.000111666	0.000220333
3	chr12:51294076:A:G	51294076	G,G	A,A	1,1	inf,inf	inf,inf	1.17446,0.531918	0.000111557	0.000217917
3	chr12:50145483:T:G	50145483	NA,G	NA,T	NA,1	NA,-inf	NA,inf	NA,0.511472	0.000111531	0.000219196
3	chr12:50168310:T:C	50168310	NA,C	NA,T	NA,1	NA,-inf	NA,inf	NA,0.509972	0.000111455	0.000218691
3	chr12:50368366:T:C	50368366	NA,C	NA,T	NA,1	NA,inf	NA,inf	NA,0.630219	0.000111433	0.000218971
3	chr12:50692072:T:A	50692072	NA,A	NA,T	NA,1	NA,-inf	NA,inf	NA,0.450681	0.000111342	0.000218143
3	chr12:50254787:C:T	50254787	NA,T	NA,C	NA,1	NA,-inf	NA,inf	NA,0.505318	0.00011126	0.000218351
3	chr12:50847901:AT:A	50847901	NA,A	NA,AT	NA,1	NA,inf	NA,inf	NA,0.321137	0.000111174	0.000218294
3	chr12:50037457:T:C	50037457	NA,C	NA,T	NA,1	NA,-inf	NA,inf	NA,0.488302	0.000111153	0.000218507
3	chr12:51356771:TTAAAA:T	51356771	T,T	TTAAAA,TTAAAA	1,1	inf,-inf	inf,inf	1.71149,0.78756	0.000111143	0.000218067
3	chr12:50766554:T:G	50766554	NA,G	NA,T	NA,1	NA,inf	NA,inf	NA,1.04224	0.000111128	0.000220486
3	chr12:51256657:T:C	51256657	NA,C	NA,T	NA,1	NA,-inf	NA,inf	NA,0.520747	0.000111054	0.000217196
3	chr12:51218581:C:T	51218581	T,NA	C,NA	1,NA	inf,NA	inf,NA	1.35297,NA	0.000110973	0.000217518
3	chr12:51320641:T:A	51320641	NA,A	NA,T	NA,1	NA,inf	NA,inf	NA,0.298268	0.000110971	0.000218256
3	chr12:51193597:A:T	51193597	NA,T	NA,A	NA,1	NA,inf	NA,inf	NA,0.317702	0.00011096	0.000217839
3	chr12:51193611:T:C	51193611	NA,C	NA,T	NA,1	NA,inf	NA,inf	NA,0.295943	0.000110931	0.000216404
3	chr12:50438283:G:C	50438283	NA,C	NA,G	NA,1	NA,-inf	NA,inf	NA,0.499921	0.0001109	0.000217908
3	chr12:50831803:G:A	50831803	NA,A	NA,G	NA,1	NA,-inf	NA,inf	NA,0.507815	0.000110886	0.000217299
3	chr12:50924640:C:G	50924640	G,NA	C,NA	1,NA	-inf,NA	inf,NA	1.10334,NA	0.000110836	0.00021873
3	chr12:50834488:G:A	50834488	NA,A	NA,G	NA,1	NA,-inf	NA,inf	NA,0.506963	0.000110782	0.000217094
3	chr12:50928703:A:T	50928703	NA,T	NA,A	NA,1	NA,inf	NA,inf	NA,0.300933	0.000110781	0.000216348
3	chr12:50053616:A:C	50053616	NA,C	NA,A	NA,1	NA,-inf	NA,inf	NA,0.241166	0.000110705	0.000217663
3	chr12:51104769:C:T	51104769	NA,T	NA,C	NA,1	NA,-inf	NA,inf	NA,0.2864	0.000110685	0.000216519
3	chr12:51320801:AGAG:A	51320801	NA,A	NA,AGAG	NA,1	NA,inf	NA,inf	NA,0.299742	0.000110675	0.000215894
3	chr12:50404606:G:A	50404606	NA,A	NA,G	NA,1	NA,-inf	NA,inf	NA,0.506625	0.00011067	0.000217524
3	chr12:50574547:T:C	50574547	C,C	T,T	1,1	-inf,-inf	inf,inf	3.53971,0.47631	0.000110624	0.000223395
3	chr12:50836763:G:A	50836763	NA,A	NA,G	NA,1	NA,-inf	NA,inf	NA,0.505792	0.000110576	0.000216691
3	chr12:50378097:TG:T	50378097	NA,T	NA,TG	NA,1	NA,-inf	NA,inf	NA,0.554796	0.000110567	0.000217524
3	chr12:50775325:T:G	50775325	NA,G	NA,T	NA,1	NA,inf	NA,inf	NA,1.18354	0.000110561	0.000219472
3	chr12:50834429:C:G	50834429	NA,G	NA,C	NA,1	NA,inf	NA,inf	NA,0.435392	0.000110561	0.000216823
3	chr12:50124258:AC:A	50124258	A,NA	AC,NA	1,NA	inf,NA	inf,NA	1.88228,NA	0.000110559	0.000217261
3	chr12:50924667:A:G	50924667	NA,G	NA,A	NA,1	NA,-inf	NA,inf	NA,0.452264	0.000110548	0.000215648
3	chr12:50174017:A:T	50174017	NA,T	NA,A	NA,1	NA,inf	NA,inf	NA,0.424974	0.000110441	0.000217482
3	chr12:50106736:C:T	50106736	NA,T	NA,C	NA,1	NA,-inf	NA,inf	NA,0.469618	0.000110402	0.0002162
3	chr12:51044374:T:C	51044374	NA,C	NA,T	NA,1	NA,inf	NA,inf	NA,0.413783	0.000110308	0.000215903
3	chr12:50131485:G:A	50131485	NA,A	NA,G	NA,1	NA,-inf	NA,inf	NA,0.474296	0.000110302	0.000216074
3	chr12:50305089:T:G	50305089	NA,G	NA,T	NA,1	NA,inf	NA,inf	NA,0.577783	0.000110151	0.000215123
3	chr12:50708339:C:T	50708339	NA,T	NA,C	NA,1	NA,inf	NA,inf	NA,0.03747	0.000110136	0.000216761
3	chr12:51200162:A:G	51200162	NA,G	NA,A	NA,1	NA,inf	NA,inf	NA,0.244033	0.000110105	0.000215437
3	chr12:50054774:C:T	50054774	NA,T	NA,C	NA,1	NA,-inf	NA,inf	NA,0.233915	0.000110095	0.000216407
3	chr12:51738524:G:A	51738524	NA,A	NA,G	NA,1	NA,inf	NA,inf	NA,0.344184	0.000110041	0.000215297
3	chr12:51768024:A:G	51768024	NA,G	NA,A	NA,1	NA,-inf	NA,inf	NA,0.399995	0.000109941	0.000214917
3	chr12:50037047:G:A	50037047	NA,A	NA,G	NA,1	NA,-inf	NA,inf	NA,0.478862	0.000109897	0.00021602
3	chr12:51721309:G:A	51721309	NA,A	NA,G	NA,1	NA,inf	NA,inf	NA,0.359965	0.000109897	0.000215215
3	chr12:51012777:G:A	51012777	NA,A	NA,G	NA,1	NA,-inf	NA,inf	NA,0.477991	0.000109821	0.000215407
3	chr12:51260462:C:T	51260462	NA,T	NA,C	NA,1	NA,inf	NA,inf	NA,0.50882	0.000109792	0.000215436
3	chr12:51589088:C:T	51589088	NA,T	NA,C	NA,1	NA,inf	NA,inf	NA,0.394571	0.000109777	0.00021445
3	chr12:51571281:G:A	51571281	NA,A	NA,G	NA,1	NA,-inf	NA,inf	NA,0.383834	0.000109751	0.000214565
3	chr12:50399063:T:C	50399063	NA,C	NA,T	NA,1	NA,-inf	NA,inf	NA,0.152351	0.00010968	0.0002161
3	chr12:50497777:C:T	50497777	NA,T	NA,C	NA,1	NA,inf	NA,inf	NA,0.0394416	0.000109508	0.000215531
3	chr12:50300098:C:T	50300098	NA,T	NA,C	NA,1	NA,-inf	NA,inf	NA,0.49072	0.000109432	0.00021475
3	chr12:50994723:A:G	50994723	NA,G	NA,A	NA,1	NA,-inf	NA,inf	NA,0.077006	0.000109377	0.00021473
3	chr12:51291040:T:C	51291040	NA,C	NA,T	NA,1	NA,-inf	NA,inf	NA,0.243757	0.000109371	0.000214109
3	chr12:51148491:G:A	51148491	NA,A	NA,G	NA,1	NA,-inf	NA,inf	NA,0.533306	0.000109326	0.000213999
3	chr12:50194876:T:C	50194876	C,C	T,T	1,1	-inf,inf	inf,inf	4.2308,0.116471	0.000109326	0.000229116
3	chr12:51557447:A:G	51557447	NA,G	NA,A	NA,1	NA,inf	NA,inf	NA,0.361408	0.000109316	0.00021369
3	chr12:50484343:G:A	50484343	A,NA	G,NA	1,NA	-inf,NA	inf,NA	0.972727,NA	0.000109305	0.000213133
3	chr12:51604009:C:T	51604009	NA,T	NA,C	NA,1	NA,inf	NA,inf	NA,0.337971	0.0001093	0.000213818
3	chr12:51635147:C:T	51635147	T,NA	C,NA	1,NA	-inf,NA	inf,NA	0.607401,NA	0.000109285	0.000213765
3	chr12:50650124:C:T	50650124	NA,T	NA,C	NA,1	NA,-inf	NA,inf	NA,0.548746	0.000109256	0.000215021
3	chr12:51247214:C:T	51247214	NA,T	NA,C	NA,1	NA,-inf	NA,inf	NA,0.237891	0.000109249	0.000213819
3	chr12:51141660:G:T	51141660	NA,T	NA,G	NA,1	NA,inf	NA,inf	NA,0.304153	0.000109182	0.000213511
3	chr12:50990771:C:T	50990771	NA,T	NA,C	NA,1	NA,-inf	NA,inf	NA,0.0762372	0.000109179	0.000214341
3	chr12:51630141:A:G	51630141	G,NA	A,NA	1,NA	inf,NA	inf,NA	0.763536,NA	0.000109169	0.000213607
3	chr12:51148845:C:T	51148845	NA,T	NA,C	NA,1	NA,inf	NA,inf	NA,0.58875	0.00010914	0.000213996
3	chr12:50386256:C:T	50386256	NA,T	NA,C	NA,1	NA,-inf	NA,inf	NA,0.542358	0.000109112	0.000214633
3	chr12:51653599:G:A	51653599	A,NA	G,NA	1,NA	-inf,NA	inf,NA	0.597079,NA	0.000109095	0.000213379
3	chr12:50485480:C:T	50485480	NA,T	NA,C	NA,1	NA,inf	NA,inf	NA,0.778038	0.000109065	0.000214878
3	chr12:51212589:T:C	51212589	NA,C	NA,T	NA,1	NA,-inf	NA,inf	NA,0.316917	0.000109045	0.000212983
3	chr12:50050967:C:T	50050967	NA,T	NA,C	NA,1	NA,inf	NA,inf	NA,0.514	0.000109029	0.000213406
3	chr12:50509139:GCT:G	50509139	NA,G	NA,GCT	NA,1	NA,inf	NA,inf	NA,1.03548	0.000109003	0.000216115
3	chr12:50763512:G:A	50763512	NA,A	NA,G	NA,1	NA,-inf	NA,inf	NA,0.558159	0.000108995	0.000214425
3	chr12:50288898:C:T	50288898	NA,T	NA,C	NA,1	NA,-inf	NA,inf	NA,0.499884	0.000108933	0.000214033
3	chr12:50496518:G:A	50496518	NA,A	NA,G	NA,1	NA,inf	NA,inf	NA,0.994792	0.000108885	0.000215755
3	chr12:50760855:T:G	50760855	NA,G	NA,T	NA,1	NA,-inf	NA,inf	NA,0.576654	0.000108884	0.000214122
3	chr12:51495773:C:T	51495773	NA,T	NA,C	NA,1	NA,inf	NA,inf	NA,0.371473	0.00010885	0.000213
3	chr12:50191365:A:AAC	50191365	NA,AAC	NA,A	NA,1	NA,-inf	NA,inf	NA,0.489165	0.000108818	0.000213478
3	chr12:50694805:A:G	50694805	NA,G	NA,A	NA,1	NA,-inf	NA,inf	NA,0.510924	0.000108765	0.000213956
3	chr12:50289663:A:G	50289663	G,NA	A,NA	1,NA	-inf,NA	inf,NA	0.129519,NA	0.000108753	0.00021197
3	chr12:50395465:T:G	50395465	NA,G	NA,T	NA,1	NA,-inf	NA,inf	NA,0.455885	0.000108723	0.000213158
3	chr12:50028506:C:T	50028506	T,NA	C,NA	1,NA	inf,NA	inf,NA	1.34094,NA	0.000108695	0.000213214
3	chr12:51766304:T:C	51766304	NA,C	NA,T	NA,1	NA,-inf	NA,inf	NA,0.384681	0.000108665	0.000212218
3	chr12:50153917:G:T	50153917	NA,T	NA,G	NA,1	NA,-inf	NA,inf	NA,0.489046	0.000108649	0.000213484
3	chr12:50485172:A:AC	50485172	NA,AC	NA,A	NA,1	NA,inf	NA,inf	NA,0.580236	0.000108628	0.000210855
3	chr12:50150189:G:A	50150189	NA,A	NA,G	NA,1	NA,-inf	NA,inf	NA,0.488423	0.000108553	0.000213292
3	chr12:51718989:A:G	51718989	NA,G	NA,A	NA,1	NA,-inf	NA,inf	NA,0.366881	0.00010852	0.000212171
3	chr12:50109495:G:A	50109495	NA,A	NA,G	NA,1	NA,-inf	NA,inf	NA,0.531745	0.000108444	0.0002132
3	chr12:51628865:C:T	51628865	NA,T	NA,C	NA,1	NA,-inf	NA,inf	NA,0.368941	0.000108397	0.000212033
3	chr12:51551066:A:G	51551066	NA,G	NA,A	NA,1	NA,inf	NA,inf	NA,0.377313	0.000108361	0.000211683
3	chr12:50532420:T:C	50532420	NA,C	NA,T	NA,1	NA,inf	NA,inf	NA,1.02946	0.000108335	0.000214761
3	chr12:51187164:G:A	51187164	NA,A	NA,G	NA,1	NA,inf	NA,inf	NA,0.351049	0.000108245	0.00021158
3	chr12:50446706:C:T	50446706	T,T	C,C	1,1	-inf,-inf	inf,inf	3.31721,0.488445	0.000108205	0.000218389
3	chr12:50940967:C:T	50940967	NA,T	NA,C	NA,1	NA,inf	NA,inf	NA,0.374136	0.000108143	0.000211383
3	chr12:50531291:G:A	50531291	NA,A	NA,G	NA,1	NA,inf	NA,inf	NA,1.02682	0.000108137	0.000214359
3	chr12:51349763:A:G	51349763	NA,G	NA,A	NA,1	NA,inf	NA,inf	NA,0.278672	0.000108049	0.000210816
3	chr12:51586611:C:T	51586611	NA,T	NA,C	NA,1	NA,inf	NA,inf	NA,0.336669	0.000108024	0.000211228
3	chr12:50373462:G:A	50373462	NA,A	NA,G	NA,1	NA,-inf	NA,inf	NA,0.583085	0.000108002	0.000215069
3	chr12:51217057:T:C	51217057	NA,C	NA,T	NA,1	NA,-inf	NA,inf	NA,0.40042	0.000107904	0.00021115
3	chr12:50152460:G:A	50152460	NA,A	NA,G	NA,1	NA,-inf	NA,inf	NA,0.479466	0.000107839	0.000211552
3	chr12:50391375:G:A	50391375	NA,A	NA,G	NA,1	NA,-inf	NA,inf	NA,0.47551	0.000107825	0.000211798
3	chr12:50390646:G:A	50390646	NA,A	NA,G	NA,1	NA,-inf	NA,inf	NA,0.449468	0.000107823	0.000211389
3	chr12:51573019:T:G	51573019	NA,G	NA,T	NA,1	NA,inf	NA,inf	NA,0.334952	0.000107779	0.000210745
3	chr12:50502334:G:A	50502334	NA,A	NA,G	NA,1	NA,inf	NA,inf	NA,0.412498	0.000107752	0.000211809
3	chr12:50064122:G:A	50064122	A,A	G,G	1,1	-inf,inf	inf,inf	0.482801,0.928311	0.000107739	0.00021408
3	chr12:51020105:T:C	51020105	NA,C	NA,T	NA,1	NA,-inf	NA,inf	NA,0.522181	0.000107733	0.000208232
3	chr12:50510520:A:G	50510520	NA,G	NA,A	NA,1	NA,inf	NA,inf	NA,1.02281	0.000107731	0.000213538
3	chr12:51032512:C:T	51032512	NA,T	NA,C	NA,1	NA,-inf	NA,inf	NA,0.521162	0.000107645	0.000208066
3	chr12:50977301:T:A	50977301	NA,A	NA,T	NA,1	NA,inf	NA,inf	NA,0.526044	0.000107621	0.000211126
3	chr12:51254320:G:A	51254320	NA,A	NA,G	NA,1	NA,inf	NA,inf	NA,0.317426	0.000107614	0.000210643
3	chr12:51614040:A:G	51614040	NA,G	NA,A	NA,1	NA,-inf	NA,inf	NA,0.350941	0.00010758	0.000210486
3	chr12:51347500:A:G	51347500	NA,G	NA,A	NA,1	NA,inf	NA,inf	NA,0.274941	0.00010748	0.000209704
3	chr12:50955058:G:A	50955058	NA,A	NA,G	NA,1	NA,inf	NA,inf	NA,0.241129	0.000107386	0.000209295
3	chr12:50418797:T:G	50418797	NA,G	NA,T	NA,1	NA,-inf	NA,inf	NA,0.47639	0.000107367	0.000210885
3	chr12:51594184:T:G	51594184	G,NA	T,NA	1,NA	-inf,NA	inf,NA	0.702684,NA	0.00010715	0.000209778
3	chr12:50730417:A:G	50730417	G,NA	A,NA	1,NA	-inf,NA	inf,NA	1.05218,NA	0.00010715	0.00021124
3	chr12:50385488:C:T	50385488	NA,T	NA,C	NA,1	NA,-inf	NA,inf	NA,0.460945	0.00010714	0.000210205
3	chr12:50607609:G:T	50607609	NA,T	NA,G	NA,1	NA,-inf	NA,inf	NA,0.974137	0.000107026	0.000211964
3	chr12:50837768:T:C	50837768	NA,C	NA,T	NA,1	NA,-inf	NA,inf	NA,0.477749	0.00010698	0.000209972
3	chr12:51560507:T:G	51560507	NA,G	NA,T	NA,1	NA,inf	NA,inf	NA,0.327675	0.000106903	0.000209038
3	chr12:51693962:C:T	51693962	NA,T	NA,C	NA,1	NA,-inf	NA,inf	NA,0.290297	0.000106894	0.000208702
3	chr12:50380197:G:A	50380197	NA,A	NA,G	NA,1	NA,inf	NA,inf	NA,0.596255	0.000106843	0.000209938
3	chr12:50551624:TG:T	50551624	NA,T	NA,TG	NA,1	NA,-inf	NA,inf	NA,0.528157	0.000106826	0.000210183
3	chr12:50510434:T:G	50510434	NA,G	NA,T	NA,1	NA,-inf	NA,inf	NA,0.52826	0.000106825	0.000210182
3	chr12:50689928:C:T	50689928	NA,T	NA,C	NA,1	NA,inf	NA,inf	NA,0.157634	0.000106798	0.00020748
3	chr12:50564882:C:T	50564882	NA,T	NA,C	NA,1	NA,-inf	NA,inf	NA,0.526919	0.000106696	0.000209925
3	chr12:50530597:G:A	50530597	NA,A	NA,G	NA,1	NA,-inf	NA,inf	NA,0.526919	0.000106696	0.000209925
3	chr12:50533072:A:G	50533072	NA,G	NA,A	NA,1	NA,-inf	NA,inf	NA,0.526919	0.000106696	0.000209925
3	chr12:50566566:T:A	50566566	NA,A	NA,T	NA,1	NA,-inf	NA,inf	NA,0.526919	0.000106696	0.000209925
3	chr12:51028167:G:C	51028167	NA,C	NA,G	NA,1	NA,-inf	NA,inf	NA,0.512909	0.000106689	0.000206257
3	chr12:50462830:T:G	50462830	NA,G	NA,T	NA,1	NA,-inf	NA,inf	NA,0.142134	0.000106675	0.00021017
3	chr12:51040101:G:C	51040101	NA,C	NA,G	NA,1	NA,inf	NA,inf	NA,0.383055	0.000106648	0.000208722
3	chr12:50839267:T:C	50839267	NA,C	NA,T	NA,1	NA,-inf	NA,inf	NA,0.474832	0.000106638	0.000209296
3	chr12:50757252:C:T	50757252	NA,T	NA,C	NA,1	NA,-inf	NA,inf	NA,0.537983	0.0001066	0.000209668
3	chr12:50551410:G:A	50551410	NA,A	NA,G	NA,1	NA,-inf	NA,inf	NA,0.525859	0.000106566	0.000209667
3	chr12:50538471:T:TC	50538471	NA,TC	NA,T	NA,1	NA,-inf	NA,inf	NA,0.525301	0.000106512	0.00020956
3	chr12:50155230:A:T	50155230	NA,T	NA,A	NA,1	NA,-inf	NA,inf	NA,0.471527	0.000106502	0.000209229
3	chr12:50186109:C:T	50186109	NA,T	NA,C	NA,1	NA,-inf	NA,inf	NA,0.11403	0.000106482	0.000209511
3	chr12:50782380:C:T	50782380	NA,T	NA,C	NA,1	NA,-inf	NA,inf	NA,0.593624	0.000106473	0.000209668
3	chr12:50378051:C:T	50378051	NA,T	NA,C	NA,1	NA,-inf	NA,inf	NA,0.470421	0.000106382	0.000208866
3	chr12:51708767:C:T	51708767	NA,T	NA,C	NA,1	NA,inf	NA,inf	NA,0.306088	0.000106339	0.000208001
3	chr12:50491263:C:T	50491263	NA,T	NA,C	NA,1	NA,-inf	NA,inf	NA,0.460797	0.000106307	0.000208332
3	chr12:50461412:A:G	50461412	NA,G	NA,A	NA,1	NA,-inf	NA,inf	NA,0.139632	0.000106243	0.000209307
3	chr12:50904148:G:A	50904148	NA,A	NA,G	NA,1	NA,inf	NA,inf	NA,0.652517	0.000106222	0.000208514
3	chr12:51008201:TC:T	51008201	NA,T	NA,TC	NA,1	NA,-inf	NA,inf	NA,0.508901	0.000106151	0.000205243
3	chr12:51531490:T:A	51531490	NA,A	NA,T	NA,1	NA,-inf	NA,inf	NA,0.378633	0.000106117	0.000207192
3	chr12:50391464:T:C	50391464	NA,C	NA,T	NA,1	NA,-inf	NA,inf	NA,0.435517	0.000106007	0.000207818
3	chr12:50998971:C:T	50998971	NA,T	NA,C	NA,1	NA,-inf	NA,inf	NA,0.507182	0.000105973	0.000204907
3	chr12:51151506:G:A	51151506	NA,A	NA,G	NA,1	NA,-inf	NA,inf	NA,0.0211747	0.000105937	0.000207738
3	chr12:50974136:G:C	50974136	C,NA	G,NA	1,NA	inf,NA	inf,NA	0.368292,NA	0.000105909	0.000206336
3	chr12:51043292:T:G	51043292	NA,G	NA,T	NA,1	NA,inf	NA,inf	NA,0.376512	0.000105829	0.000207115
3	chr12:51262307:C:T	51262307	NA,T	NA,C	NA,1	NA,-inf	NA,inf	NA,0.18961	0.000105827	0.000206407
3	chr12:51741947:G:A	51741947	NA,A	NA,G	NA,1	NA,inf	NA,inf	NA,0.314705	0.000105755	0.000206912
3	chr12:50537025:C:T	50537025	NA,T	NA,C	NA,1	NA,inf	NA,inf	NA,0.99768	0.000105742	0.000209493
3	chr12:51176392:G:A	51176392	NA,A	NA,G	NA,1	NA,inf	NA,inf	NA,0.433977	0.000105697	0.000205967
3	chr12:51439969:A:G	51439969	NA,G	NA,A	NA,1	NA,inf	NA,inf	NA,0.327579	0.000105621	0.000206665
3	chr12:50962191:G:A	50962191	NA,A	NA,G	NA,1	NA,inf	NA,inf	NA,0.598453	0.00010556	0.000206621
3	chr12:51674586:C:T	51674586	T,NA	C,NA	1,NA	-inf,NA	inf,NA	0.576923,NA	0.000105539	0.000206424
3	chr12:51113330:C:T	51113330	NA,T	NA,C	NA,1	NA,-inf	NA,inf	NA,0.25178	0.000105492	0.000206367
3	chr12:50037357:G:A	50037357	NA,A	NA,G	NA,1	NA,-inf	NA,inf	NA,0.443667	0.000105473	0.000207227
3	chr12:51010655:T:G	51010655	NA,G	NA,T	NA,1	NA,-inf	NA,inf	NA,0.503141	0.000105471	0.000203959
3	chr12:51012605:T:C	51012605	NA,C	NA,T	NA,1	NA,-inf	NA,inf	NA,0.502758	0.000105456	0.00020393
3	chr12:50614668:T:G	50614668	G,NA	T,NA	1,NA	-inf,NA	inf,NA	1.04089,NA	0.000105395	0.000207762
3	chr12:51558016:C:T	51558016	T,NA	C,NA	1,NA	inf,NA	inf,NA	0.605704,NA	0.000105389	0.000206053
3	chr12:50017634:G:T	50017634	NA,T	NA,G	NA,1	NA,inf	NA,inf	NA,0.511187	0.000105384	0.00020592
3	chr12:50644756:A:C	50644756	NA,C	NA,A	NA,1	NA,-inf	NA,inf	NA,0.482073	0.000105375	0.000207219
3	chr12:51151682:C:T	51151682	NA,T	NA,C	NA,1	NA,-inf	NA,inf	NA,0.0182205	0.000105329	0.00020654
3	chr12:51714253:A:G	51714253	NA,G	NA,A	NA,1	NA,inf	NA,inf	NA,0.364375	0.000105286	0.000205932
3	chr12:50709414:C:T	50709414	NA,T	NA,C	NA,1	NA,-inf	NA,inf	NA,0.482692	0.000105274	0.000207028
3	chr12:50446798:G:A	50446798	NA,A	NA,G	NA,1	NA,-inf	NA,inf	NA,0.46155	0.000105254	0.000206793
3	chr12:50529491:T:C	50529491	NA,C	NA,T	NA,1	NA,inf	NA,inf	NA,0.992857	0.000105238	0.000208479
3	chr12:50531269:C:T	50531269	NA,T	NA,C	NA,1	NA,-inf	NA,inf	NA,0.513356	0.000105236	0.000207021
3	chr12:50443303:C:G	50443303	NA,G	NA,C	NA,1	NA,-inf	NA,inf	NA,0.461197	0.000105214	0.000206715
3	chr12:51349817:C:T	51349817	NA,T	NA,C	NA,1	NA,inf	NA,inf	NA,0.257862	0.00010519	0.000205253
3	chr12:50640407:AG:A	50640407	NA,A	NA,AG	NA,1	NA,inf	NA,inf	NA,0.0622278	0.000105185	0.00020693
3	chr12:51632886:A:G	51632886	NA,G	NA,A	NA,1	NA,-inf	NA,inf	NA,0.340368	0.000105114	0.000205639
3	chr12:51150735:T:A	51150735	NA,A	NA,T	NA,1	NA,-inf	NA,inf	NA,0.0170868	0.000105109	0.000206107
3	chr12:50196053:G:A	50196053	NA,A	NA,G	NA,1	NA,-inf	NA,inf	NA,0.804451	0.000105108	0.00020896
3	chr12:51580442:T:C	51580442	NA,C	NA,T	NA,1	NA,-inf	NA,inf	NA,0.370975	0.000105082	0.00020535
3	chr12:51138928:A:G	51138928	NA,G	NA,A	NA,1	NA,-inf	NA,inf	NA,0.245763	0.000105076	0.000205545
3	chr12:50842529:G:A	50842529	NA,A	NA,G	NA,1	NA,inf	NA,inf	NA,0.641715	0.000105059	0.000206276
3	chr12:50785123:A:G	50785123	G,NA	A,NA	1,NA	inf,NA	inf,NA	0.346813,NA	0.000104951	0.000206135
3	chr12:51540164:C:T	51540164	NA,T	NA,C	NA,1	NA,inf	NA,inf	NA,0.33071	0.000104903	0.000205559
3	chr12:50599485:T:C	50599485	NA,C	NA,T	NA,1	NA,-inf	NA,inf	NA,0.511302	0.000104893	0.000206346
3	chr12:51572076:G:A	51572076	NA,A	NA,G	NA,1	NA,-inf	NA,inf	NA,0.345604	0.000104739	0.000204775
3	chr12:50926835:T:C	50926835	NA,C	NA,T	NA,1	NA,inf	NA,inf	NA,0.29016	0.000104733	0.000204808
3	chr12:50394827:A:G	50394827	NA,G	NA,A	NA,1	NA,-inf	NA,inf	NA,0.427578	0.000104723	0.000205296
3	chr12:50403793:A:G	50403793	NA,G	NA,A	NA,1	NA,-inf	NA,inf	NA,0.451437	0.000104714	0.000205674
3	chr12:51109522:C:T	51109522	NA,T	NA,C	NA,1	NA,inf	NA,inf	NA,0.245962	0.000104678	0.0002044
3	chr12:50710013:A:G	50710013	NA,G	NA,A	NA,1	NA,-inf	NA,inf	NA,0.512293	0.000104675	0.000205672
3	chr12:50844924:T:C	50844924	NA,C	NA,T	NA,1	NA,-inf	NA,inf	NA,0.999655	0.000104664	0.000205091
3	chr12:51404921:G:T	51404921	NA,T	NA,G	NA,1	NA,-inf	NA,inf	NA,0.365541	0.000104662	0.000204409
3	chr12:50968821:C:T	50968821	NA,T	NA,C	NA,1	NA,-inf	NA,inf	NA,0.0496322	0.000104604	0.0002053
3	chr12:50344653:G:A	50344653	NA,A	NA,G	NA,1	NA,-inf	NA,inf	NA,0.483555	0.000104599	0.000207808
3	chr12:50423100:G:A	50423100	NA,A	NA,G	NA,1	NA,-inf	NA,inf	NA,0.449264	0.00010447	0.00020519
3	chr12:50843212:T:C	50843212	NA,C	NA,T	NA,1	NA,-inf	NA,inf	NA,0.398331	0.000104468	0.000203513
3	chr12:50589343:C:T	50589343	NA,T	NA,C	NA,1	NA,-inf	NA,inf	NA,0.508488	0.000104448	0.000205452
3	chr12:50582819:G:A	50582819	NA,A	NA,G	NA,1	NA,-inf	NA,inf	NA,0.945749	0.00010444	0.000206736
3	chr12:51547909:C:T	51547909	NA,T	NA,C	NA,1	NA,-inf	NA,inf	NA,0.357139	0.000104401	0.000204038
3	chr12:51380713:C:T	51380713	T,NA	C,NA	1,NA	-inf,NA	inf,NA	0.731634,NA	0.000104393	0.000204094
3	chr12:50391675:A:T	50391675	NA,T	NA,A	NA,1	NA,-inf	NA,inf	NA,0.420216	0.00010433	0.000204513
3	chr12:50571372:A:G	50571372	G,NA	A,NA	1,NA	-inf,NA	inf,NA	1.02763,NA	0.00010432	0.000205623
3	chr12:50179565:G:A	50179565	NA,A	NA,G	NA,1	NA,inf	NA,inf	NA,0.270277	0.000104305	0.00020389
3	chr12:51557654:C:T	51557654	NA,T	NA,C	NA,1	NA,-inf	NA,inf	NA,0.347212	0.000104295	0.00020394
3	chr12:51065887:G:T	51065887	NA,T	NA,G	NA,1	NA,inf	NA,inf	NA,0.586723	0.000104262	0.000204568
3	chr12:51501071:C:T	51501071	NA,T	NA,C	NA,1	NA,inf	NA,inf	NA,0.286285	0.000104258	0.000204041
3	chr12:50759239:G:A	50759239	NA,A	NA,G	NA,1	NA,inf	NA,inf	NA,0.228398	0.000104224	0.000203214
3	chr12:50873027:G:A	50873027	NA,A	NA,G	NA,1	NA,-inf	NA,inf	NA,0.43905	0.000104167	0.000204409
3	chr12:51703997:A:G	51703997	NA,G	NA,A	NA,1	NA,inf	NA,inf	NA,0.290489	0.000104152	0.000203742
3	chr12:51261704:A:G	51261704	NA,G	NA,A	NA,1	NA,inf	NA,inf	NA,0.336982	0.000104149	0.000203463
3	chr12:51261641:T:C	51261641	NA,C	NA,T	NA,1	NA,inf	NA,inf	NA,0.336982	0.000104149	0.000203463
3	chr12:51215010:C:T	51215010	NA,T	NA,C	NA,1	NA,-inf	NA,inf	NA,0.370516	0.000104125	0.000203744
3	chr12:50361776:G:C	50361776	NA,C	NA,G	NA,1	NA,-inf	NA,inf	NA,0.442012	0.000104032	0.000204292
3	chr12:51551504:A:G	51551504	NA,G	NA,A	NA,1	NA,-inf	NA,inf	NA,0.357156	0.000104007	0.000203363
3	chr12:50082439:G:A	50082439	NA,A	NA,G	NA,1	NA,inf	NA,inf	NA,0.493847	0.000104005	0.000202867
3	chr12:50016496:G:A	50016496	A,NA	G,NA	1,NA	inf,NA	inf,NA	0.364859,NA	0.000103928	0.000204059
3	chr12:51213880:C:T	51213880	NA,T	NA,C	NA,1	NA,-inf	NA,inf	NA,0.368856	0.000103902	0.000203306
3	chr12:51533090:A:T	51533090	NA,T	NA,A	NA,1	NA,inf	NA,inf	NA,0.323286	0.000103798	0.000203396
3	chr12:51026579:C:G	51026579	NA,G	NA,C	NA,1	NA,-inf	NA,inf	NA,0.486575	0.000103769	0.000200738
3	chr12:50468072:C:T	50468072	NA,T	NA,C	NA,1	NA,-inf	NA,inf	NA,0.124233	0.000103741	0.000204315
3	chr12:51746142:A:T	51746142	NA,T	NA,A	NA,1	NA,inf	NA,inf	NA,0.299599	0.000103725	0.00020294
3	chr12:51029991:A:G	51029991	NA,G	NA,A	NA,1	NA,-inf	NA,inf	NA,0.485852	0.000103708	0.000200624
3	chr12:50328362:C:T	50328362	NA,T	NA,C	NA,1	NA,-inf	NA,inf	NA,0.453391	0.000103701	0.000203672
3	chr12:50112186:G:A	50112186	A,NA	G,NA	1,NA	inf,NA	inf,NA	0.427088,NA	0.000103585	0.000203153
3	chr12:50640283:G:T	50640283	NA,T	NA,G	NA,1	NA,-inf	NA,inf	NA,0.497726	0.000103549	0.000203671
3	chr12:50593339:T:C	50593339	NA,C	NA,T	NA,1	NA,-inf	NA,inf	NA,0.498662	0.000103543	0.000203661
3	chr12:50633514:C:T	50633514	NA,T	NA,C	NA,1	NA,inf	NA,inf	NA,0.14102	0.000103534	0.000201221
3	chr12:50999224:C:T	50999224	NA,T	NA,C	NA,1	NA,-inf	NA,inf	NA,0.376891	0.000103533	0.000202536
3	chr12:51026582:A:G	51026582	NA,G	NA,A	NA,1	NA,-inf	NA,inf	NA,0.484411	0.000103507	0.000200237
3	chr12:50636914:A:G	50636914	NA,G	NA,A	NA,1	NA,-inf	NA,inf	NA,0.494577	0.00010349	0.000203541
3	chr12:51270363:A:G	51270363	NA,G	NA,A	NA,1	NA,-inf	NA,inf	NA,0.22369	0.000103469	0.000201744
3	chr12:51524363:A:C	51524363	NA,C	NA,A	NA,1	NA,inf	NA,inf	NA,0.311711	0.000103434	0.000202003
3	chr12:51525877:T:C	51525877	NA,C	NA,T	NA,1	NA,inf	NA,inf	NA,0.291463	0.000103433	0.000202342
3	chr12:51053963:T:C	51053963	NA,C	NA,T	NA,1	NA,-inf	NA,inf	NA,0.347857	0.000103415	0.000201769
3	chr12:51015930:G:A	51015930	NA,A	NA,G	NA,1	NA,-inf	NA,inf	NA,0.375803	0.000103412	0.000202299
3	chr12:50393477:G:A	50393477	NA,A	NA,G	NA,1	NA,-inf	NA,inf	NA,0.411705	0.00010341	0.000202699
3	chr12:51561185:A:G	51561185	NA,G	NA,A	NA,1	NA,inf	NA,inf	NA,0.360982	0.000103285	0.000202027
3	chr12:50613123:T:G	50613123	NA,G	NA,T	NA,1	NA,-inf	NA,inf	NA,0.49435	0.000103196	0.000202971
3	chr12:51739803:G:A	51739803	NA,A	NA,G	NA,1	NA,inf	NA,inf	NA,0.294182	0.00010316	0.000201825
3	chr12:50594844:T:G	50594844	NA,G	NA,T	NA,1	NA,-inf	NA,inf	NA,0.494757	0.000103152	0.000202881
3	chr12:51264291:T:C	51264291	NA,C	NA,T	NA,1	NA,inf	NA,inf	NA,0.328214	0.000103131	0.00020148
3	chr12:51345948:C:T	51345948	NA,T	NA,C	NA,1	NA,inf	NA,inf	NA,0.243206	0.0001031	0.000201192
3	chr12:50464486:G:A	50464486	NA,A	NA,G	NA,1	NA,-inf	NA,inf	NA,0.120066	0.000103096	0.00020303
3	chr12:51362485:T:C	51362485	C,C	T,T	1,1	inf,-inf	inf,inf	0.533982,0.544226	0.000103035	0.000201953
3	chr12:50303368:C:G	50303368	NA,G	NA,C	NA,1	NA,-inf	NA,inf	NA,0.446969	0.000102951	0.000202187
3	chr12:51570378:G:A	51570378	NA,A	NA,G	NA,1	NA,-inf	NA,inf	NA,0.328213	0.000102849	0.000201098
3	chr12:50268654:G:A	50268654	A,A	G,G	1,1	inf,inf	inf,inf	0.506429,0.811451	0.000102823	0.000201616
3	chr12:51293546:C:T	51293546	T,T	C,C	1,1	inf,inf	inf,inf	1.06927,0.673503	0.000102799	0.000200946
3	chr12:51047683:T:C	51047683	NA,C	NA,T	NA,1	NA,inf	NA,inf	NA,0.229923	0.000102766	0.000200684
3	chr12:50885150:A:G	50885150	G,NA	A,NA	1,NA	-inf,NA	inf,NA	0.943942,NA	0.000102741	0.000202309
3	chr12:50738967:T:C	50738967	C,NA	T,NA	1,NA	inf,NA	inf,NA	0.338012,NA	0.000102705	0.000201717
3	chr12:50722392:CA:C	50722392	NA,C	NA,CA	NA,1	NA,-inf	NA,inf	NA,0.487314	0.000102672	0.000201904
3	chr12:50016738:T:C	50016738	NA,C	NA,T	NA,1	NA,-inf	NA,inf	NA,0.46454	0.000102544	0.000202021
3	chr12:51562136:A:G	51562136	NA,G	NA,A	NA,1	NA,inf	NA,inf	NA,0.356809	0.000102537	0.000200559
3	chr12:50736974:G:A	50736974	NA,A	NA,G	NA,1	NA,inf	NA,inf	NA,0.382169	0.000102533	0.00020137
3	chr12:50629928:G:A	50629928	NA,A	NA,G	NA,1	NA,-inf	NA,inf	NA,0.487013	0.000102492	0.00020157
3	chr12:50603652:G:A	50603652	A,NA	G,NA	1,NA	-inf,NA	inf,NA	1.01449,NA	0.000102491	0.000201998
3	chr12:50984303:G:C	50984303	NA,C	NA,G	NA,1	NA,-inf	NA,inf	NA,0.473934	0.000102456	0.000198256
3	chr12:50840766:A:G	50840766	NA,G	NA,A	NA,1	NA,inf	NA,inf	NA,0.614004	0.000102428	0.000201076
3	chr12:50294575:T:C	50294575	NA,C	NA,T	NA,1	NA,-inf	NA,inf	NA,0.440962	0.000102305	0.000200908
3	chr12:51155500:A:G	51155500	NA,G	NA,A	NA,1	NA,inf	NA,inf	NA,0.244719	0.000102221	0.000199685
3	chr12:50652296:G:C	50652296	NA,C	NA,G	NA,1	NA,inf	NA,inf	NA,0.131639	0.000102216	0.000198704
3	chr12:50960925:C:T	50960925	NA,T	NA,C	NA,1	NA,inf	NA,inf	NA,0.220164	0.000102195	0.000199675
3	chr12:51093653:G:A	51093653	NA,A	NA,G	NA,1	NA,inf	NA,inf	NA,0.562651	0.000102162	0.000200417
3	chr12:50487385:T:C	50487385	NA,C	NA,T	NA,1	NA,-inf	NA,inf	NA,0.483821	0.000102153	0.000200877
3	chr12:51445620:G:A	51445620	NA,A	NA,G	NA,1	NA,inf	NA,inf	NA,0.320172	0.000102144	0.000199857
3	chr12:50203054:G:C	50203054	NA,C	NA,G	NA,1	NA,inf	NA,inf	NA,0.446254	0.000102138	0.000199244
3	chr12:50137053:T:A	50137053	NA,A	NA,T	NA,1	NA,-inf	NA,inf	NA,0.464766	0.000102091	0.000200704
3	chr12:50499662:T:G	50499662	NA,G	NA,T	NA,1	NA,-inf	NA,inf	NA,0.482475	0.000102038	0.000200647
3	chr12:50840627:C:T	50840627	NA,T	NA,C	NA,1	NA,-inf	NA,inf	NA,0.433046	0.000101995	0.00020012
3	chr12:51277462:G:GGGGAC	51277462	NA,GGGGAC	NA,G	NA,1	NA,inf	NA,inf	NA,0.315098	0.000101991	0.000199262
3	chr12:50010167:A:G	50010167	NA,G	NA,A	NA,1	NA,inf	NA,inf	NA,0.205609	0.000101923	0.000198718
3	chr12:50466462:A:T	50466462	NA,T	NA,A	NA,1	NA,-inf	NA,inf	NA,0.112353	0.000101917	0.000200675
3	chr12:50947273:A:G	50947273	NA,G	NA,A	NA,1	NA,inf	NA,inf	NA,0.265528	0.000101904	0.000198842
3	chr12:50044765:GGGAGCCCATA:G	50044765	NA,G	NA,GGGAGCCCATA	NA,1	NA,inf	NA,inf	NA,0.263732	0.000101851	0.000200607
3	chr12:50984256:A:G	50984256	NA,G	NA,A	NA,1	NA,inf	NA,inf	NA,0.4732	0.000101824	0.000199694
3	chr12:51491643:T:A	51491643	A,NA	T,NA	1,NA	-inf,NA	inf,NA	0.681152,NA	0.000101794	0.000199207
3	chr12:51400670:T:G	51400670	NA,G	NA,T	NA,1	NA,-inf	NA,inf	NA,0.372598	0.000101763	0.000198967
3	chr12:50743099:G:GT	50743099	NA,GT	NA,G	NA,1	NA,inf	NA,inf	NA,0.372157	0.00010175	0.000199794
3	chr12:50230470:GAAGA:G	50230470	NA,G	NA,GAAGA	NA,1	NA,-inf	NA,inf	NA,0.473816	0.000101652	0.00019982
3	chr12:50029379:C:T	50029379	NA,T	NA,C	NA,1	NA,-inf	NA,inf	NA,0.360126	0.000101619	0.00019896
3	chr12:51514098:A:G	51514098	NA,G	NA,A	NA,1	NA,-inf	NA,inf	NA,0.240085	0.000101536	0.000198202
3	chr12:50873313:AC:A	50873313	NA,A	NA,AC	NA,1	NA,-inf	NA,inf	NA,0.362673	0.000101513	0.00019897
3	chr12:50715865:G:C	50715865	C,C	G,G	1,1	inf,inf	inf,inf	0.660561,0.000936522	0.000101472	0.000200775
3	chr12:51236857:T:G	51236857	NA,G	NA,T	NA,1	NA,-inf	NA,inf	NA,0.378845	0.00010146	0.000198845
3	chr12:50519159:C:T	50519159	NA,T	NA,C	NA,1	NA,inf	NA,inf	NA,0.125623	0.000101373	0.000197066
3	chr12:50395189:G:A	50395189	NA,A	NA,G	NA,1	NA,-inf	NA,inf	NA,0.418007	0.000101373	0.000199016
3	chr12:50092468:C:T	50092468	NA,T	NA,C	NA,1	NA,-inf	NA,inf	NA,0.457616	0.000101372	0.00019916
3	chr12:50964007:C:T	50964007	NA,T	NA,C	NA,1	NA,-inf	NA,inf	NA,0.033482	0.000101357	0.000198885
3	chr12:50847337:G:A	50847337	NA,A	NA,G	NA,1	NA,-inf	NA,inf	NA,0.351329	0.000101315	0.000198464
3	chr12:51289922:C:G	51289922	NA,G	NA,C	NA,1	NA,inf	NA,inf	NA,0.311307	0.000101292	0.000197901
3	chr12:50022242:A:G	50022242	NA,G	NA,A	NA,1	NA,-inf	NA,inf	NA,0.406171	0.000101285	0.000198929
3	chr12:50910003:C:T	50910003	NA,T	NA,C	NA,1	NA,-inf	NA,inf	NA,0.380407	0.00010122	0.000197247
3	chr12:50389355:C:T	50389355	NA,T	NA,C	NA,1	NA,inf	NA,inf	NA,0.301189	0.000101195	0.000198359
3	chr12:51402791:A:G	51402791	NA,G	NA,A	NA,1	NA,inf	NA,inf	NA,0.250772	0.000101164	0.000198008
3	chr12:50935463:A:C	50935463	NA,C	NA,A	NA,1	NA,inf	NA,inf	NA,0.259071	0.000101132	0.000197346
3	chr12:51524925:A:G	51524925	NA,G	NA,A	NA,1	NA,-inf	NA,inf	NA,0.343325	0.000101112	0.00019744
3	chr12:50604592:G:A	50604592	NA,A	NA,G	NA,1	NA,inf	NA,inf	NA,0.119137	0.000101087	0.000196838
3	chr12:50474314:G:A	50474314	NA,A	NA,G	NA,1	NA,-inf	NA,inf	NA,0.511596	0.000101061	0.000200538
3	chr12:50985180:T:G	50985180	NA,G	NA,T	NA,1	NA,inf	NA,inf	NA,0.260032	0.000101043	0.000197168
3	chr12:50843644:C:G	50843644	NA,G	NA,C	NA,1	NA,-inf	NA,inf	NA,0.422079	0.000100989	0.000197832
3	chr12:50100658:C:A	50100658	NA,A	NA,C	NA,1	NA,-inf	NA,inf	NA,0.454179	0.000100987	0.000198398
3	chr12:50346569:C:T	50346569	NA,T	NA,C	NA,1	NA,-inf	NA,inf	NA,0.427577	0.000100899	0.000198125
3	chr12:50572995:C:G	50572995	NA,G	NA,C	NA,1	NA,-inf	NA,inf	NA,0.900904	0.000100866	0.000199494
3	chr12:51534731:G:C	51534731	NA,C	NA,G	NA,1	NA,inf	NA,inf	NA,0.261136	0.000100854	0.000197533
3	chr12:51335280:G:A	51335280	NA,A	NA,G	NA,1	NA,inf	NA,inf	NA,0.227223	0.000100838	0.000196816
3	chr12:51620920:G:A	51620920	NA,A	NA,G	NA,1	NA,-inf	NA,inf	NA,0.327373	0.000100835	0.00019717
3	chr12:50605147:A:T	50605147	NA,T	NA,A	NA,1	NA,-inf	NA,inf	NA,0.47116	0.00010083	0.000198259
3	chr12:50372855:G:A	50372855	NA,A	NA,G	NA,1	NA,-inf	NA,inf	NA,0.420967	0.000100765	0.000197776
3	chr12:51304159:C:T	51304159	NA,T	NA,C	NA,1	NA,-inf	NA,inf	NA,0.361231	0.000100727	0.000197026
3	chr12:50459780:C:T	50459780	NA,T	NA,C	NA,1	NA,-inf	NA,inf	NA,0.367658	0.000100711	0.000195403
3	chr12:50512234:G:T	50512234	NA,T	NA,G	NA,1	NA,-inf	NA,inf	NA,0.468866	0.000100676	0.000197947
3	chr12:51287098:A:G	51287098	NA,G	NA,A	NA,1	NA,inf	NA,inf	NA,0.305975	0.000100667	0.000196682
3	chr12:51016796:G:A	51016796	NA,A	NA,G	NA,1	NA,inf	NA,inf	NA,0.464313	0.000100604	0.0001973
3	chr12:50723788:G:A	50723788	NA,A	NA,G	NA,1	NA,inf	NA,inf	NA,0.120983	0.0001006	0.000195618
3	chr12:50248410:ATAAC:A	50248410	NA,A	NA,ATAAC	NA,1	NA,-inf	NA,inf	NA,0.425349	0.000100586	0.000197503
3	chr12:51366652:A:G	51366652	NA,G	NA,A	NA,1	NA,-inf	NA,inf	NA,0.229863	0.000100549	0.000196577
3	chr12:50863475:G:T	50863475	NA,T	NA,G	NA,1	NA,-inf	NA,inf	NA,0.376605	0.000100546	0.000195465
3	chr12:50558265:G:A	50558265	NA,A	NA,G	NA,1	NA,-inf	NA,inf	NA,0.386683	0.000100527	0.000197247
3	chr12:50949968:G:A	50949968	NA,A	NA,G	NA,1	NA,inf	NA,inf	NA,0.21952	0.000100524	0.000196388
3	chr12:51759583:A:G	51759583	NA,G	NA,A	NA,1	NA,-inf	NA,inf	NA,0.298514	0.000100514	0.000196514
3	chr12:51360430:A:G	51360430	NA,G	NA,A	NA,1	NA,inf	NA,inf	NA,0.298234	0.000100346	0.000196293
3	chr12:50961119:G:C	50961119	NA,C	NA,G	NA,1	NA,inf	NA,inf	NA,0.211933	0.000100316	0.000196251
3	chr12:51726996:A:C	51726996	NA,C	NA,A	NA,1	NA,inf	NA,inf	NA,0.27129	0.00010029	0.000196215
3	chr12:51744794:G:A	51744794	NA,A	NA,G	NA,1	NA,inf	NA,inf	NA,0.27129	0.00010029	0.000196215
3	chr12:50167303:G:A	50167303	NA,A	NA,G	NA,1	NA,-inf	NA,inf	NA,0.415849	0.000100259	0.000196868
3	chr12:50572641:C:A	50572641	NA,A	NA,C	NA,1	NA,-inf	NA,inf	NA,0.892478	0.000100238	0.000198219
3	chr12:51142501:T:C	51142501	NA,C	NA,T	NA,1	NA,inf	NA,inf	NA,0.239821	0.000100164	0.000195622
3	chr12:50930253:G:A	50930253	NA,A	NA,G	NA,1	NA,inf	NA,inf	NA,0.234998	0.000100146	0.000195875
3	chr12:50715235:C:T	50715235	NA,T	NA,C	NA,1	NA,-inf	NA,inf	NA,0.109923	0.000100128	0.00019616
3	chr12:50301588:A:T	50301588	NA,T	NA,A	NA,1	NA,-inf	NA,inf	NA,0.413008	0.000100119	0.000196487
3	chr12:50959724:T:C	50959724	C,NA	T,NA	1,NA	inf,NA	inf,NA	0.339206,NA	0.000100087	0.000195024
3	chr12:50544371:G:A	50544371	NA,A	NA,G	NA,1	NA,inf	NA,inf	NA,0.8884	0.000100071	0.000197877
3	chr12:50991218:T:C	50991218	NA,C	NA,T	NA,1	NA,inf	NA,inf	NA,0.455618	0.000100068	0.00019623
3	chr12:51139505:G:T	51139505	NA,T	NA,G	NA,1	NA,inf	NA,inf	NA,0.0101836	0.000100068	0.000196169
3	chr12:50062609:CA:C	50062609	C,C	CA,CA	1,1	-inf,inf	inf,inf	0.534749,0.794835	0.000100049	0.000198526
3	chr12:50992369:T:C	50992369	NA,C	NA,T	NA,1	NA,inf	NA,inf	NA,0.455398	0.000100046	0.000196187
3	chr12:50566840:C:T	50566840	NA,T	NA,C	NA,1	NA,-inf	NA,inf	NA,0.890049	0.000100042	0.00019783
3	chr12:50994415:TG:T	50994415	NA,T	NA,TG	NA,1	NA,inf	NA,inf	NA,0.455336	0.00010004	0.000196175
3	chr12:51368233:C:CA	51368233	CA,CA	C,C	1,1	inf,-inf	inf,inf	0.554193,0.831674	0.000100017	0.000196477
3	chr12:50089540:T:C	50089540	NA,C	NA,T	NA,1	NA,-inf	NA,inf	NA,0.443893	9.9969e-05	0.000196377
3	chr12:50369846:C:T	50369846	NA,T	NA,C	NA,1	NA,-inf	NA,inf	NA,0.399701	9.99681e-05	0.000196161
3	chr12:51027243:G:A	51027243	NA,A	NA,G	NA,1	NA,inf	NA,inf	NA,0.454403	9.99466e-05	0.000195991
3	chr12:51004326:A:G	51004326	NA,G	NA,A	NA,1	NA,inf	NA,inf	NA,0.454371	9.99452e-05	0.000195988
3	chr12:50080626:A:G	50080626	NA,G	NA,A	NA,1	NA,-inf	NA,inf	NA,0.443629	9.99417e-05	0.000196323
3	chr12:50166720:T:C	50166720	NA,C	NA,T	NA,1	NA,inf	NA,inf	NA,0.271104	9.99281e-05	0.000194971
3	chr12:50990308:C:A	50990308	NA,A	NA,C	NA,1	NA,inf	NA,inf	NA,0.453266	9.98356e-05	0.000195772
3	chr12:51026860:G:A	51026860	NA,A	NA,G	NA,1	NA,inf	NA,inf	NA,0.45315	9.98302e-05	0.000195761
3	chr12:51498709:C:T	51498709	NA,T	NA,C	NA,1	NA,inf	NA,inf	NA,0.301774	9.97864e-05	0.000194902
3	chr12:51064676:G:A	51064676	NA,A	NA,G	NA,1	NA,-inf	NA,inf	NA,0.303785	9.97838e-05	0.000195046
3	chr12:50165169:C:T	50165169	NA,T	NA,C	NA,1	NA,-inf	NA,inf	NA,0.410504	9.97628e-05	0.000195886
3	chr12:51710409:A:G	51710409	NA,G	NA,A	NA,1	NA,inf	NA,inf	NA,0.295547	9.97003e-05	0.000194974
3	chr12:50928170:A:G	50928170	NA,G	NA,A	NA,1	NA,-inf	NA,inf	NA,0.401637	9.96161e-05	0.000195331
3	chr12:51145139:T:C	51145139	NA,C	NA,T	NA,1	NA,inf	NA,inf	NA,0.20138	9.9608e-05	0.000194542
3	chr12:51146927:A:C	51146927	NA,C	NA,A	NA,1	NA,inf	NA,inf	NA,0.201611	9.95839e-05	0.0001945
3	chr12:51738242:G:A	51738242	NA,A	NA,G	NA,1	NA,inf	NA,inf	NA,0.264389	9.95235e-05	0.000194701
3	chr12:51247352:A:AT	51247352	NA,AT	NA,A	NA,1	NA,inf	NA,inf	NA,0.294203	9.95152e-05	0.000194924
3	chr12:51090702:G:A	51090702	NA,A	NA,G	NA,1	NA,-inf	NA,inf	NA,0.422594	9.95107e-05	0.000194832
3	chr12:50081692:A:G	50081692	NA,G	NA,A	NA,1	NA,-inf	NA,inf	NA,0.439148	9.94686e-05	0.000195388
3	chr12:50601465:C:T	50601465	NA,T	NA,C	NA,1	NA,inf	NA,inf	NA,0.111934	9.94307e-05	0.000193345
3	chr12:51702262:C:T	51702262	NA,T	NA,C	NA,1	NA,inf	NA,inf	NA,0.272645	9.94255e-05	0.00019476
3	chr12:50889147:A:T	50889147	NA,T	NA,A	NA,1	NA,inf	NA,inf	NA,0.260252	9.93933e-05	0.000194856
3	chr12:51159327:T:C	51159327	NA,C	NA,T	NA,1	NA,inf	NA,inf	NA,0.242171	9.93802e-05	0.000194155
3	chr12:50400016:C:G	50400016	NA,G	NA,C	NA,1	NA,-inf	NA,inf	NA,0.409592	9.93236e-05	0.000195051
3	chr12:51604342:A:G	51604342	NA,G	NA,A	NA,1	NA,inf	NA,inf	NA,0.260742	9.93053e-05	0.000194271
3	chr12:51723444:A:C	51723444	NA,C	NA,A	NA,1	NA,-inf	NA,inf	NA,0.314268	9.92879e-05	0.000194169
3	chr12:51262276:T:C	51262276	NA,C	NA,T	NA,1	NA,-inf	NA,inf	NA,0.376148	9.92756e-05	0.000194372
3	chr12:51093056:G:A	51093056	NA,A	NA,G	NA,1	NA,inf	NA,inf	NA,0.205057	9.92367e-05	0.000193818
3	chr12:50694074:C:G	50694074	NA,G	NA,C	NA,1	NA,inf	NA,inf	NA,0.110744	9.92017e-05	0.000192921
3	chr12:50949390:C:T	50949390	NA,T	NA,C	NA,1	NA,inf	NA,inf	NA,0.202438	9.91856e-05	0.000193696
3	chr12:50564966:T:C	50564966	NA,C	NA,T	NA,1	NA,inf	NA,inf	NA,0.110398	9.91842e-05	0.000192874
3	chr12:51600966:A:G	51600966	NA,G	NA,A	NA,1	NA,-inf	NA,inf	NA,0.313344	9.91772e-05	0.000193936
3	chr12:51691584:C:T	51691584	NA,T	NA,C	NA,1	NA,inf	NA,inf	NA,0.259723	9.90951e-05	0.00019393
3	chr12:51772986:A:G	51772986	NA,G	NA,A	NA,1	NA,-inf	NA,inf	NA,0.296147	9.90793e-05	0.000193812
3	chr12:51139482:C:T	51139482	NA,T	NA,C	NA,1	NA,inf	NA,inf	NA,0.0161016	9.90471e-05	0.000194158
3	chr12:51282491:TA:T	51282491	NA,T	NA,TA	NA,1	NA,inf	NA,inf	NA,0.350529	9.90052e-05	0.000193852
3	chr12:50384668:AG:A	50384668	NA,A	NA,AG	NA,1	NA,-inf	NA,inf	NA,0.0258928	9.89825e-05	0.000194331
3	chr12:50478423:C:T	50478423	NA,T	NA,C	NA,1	NA,-inf	NA,inf	NA,0.393335	9.89532e-05	0.0001942
3	chr12:50699322:T:C	50699322	C,NA	T,NA	1,NA	inf,NA	inf,NA	1.46852,NA	9.89262e-05	0.000194418
3	chr12:50946604:G:T	50946604	NA,T	NA,G	NA,1	NA,inf	NA,inf	NA,0.200307	9.89201e-05	0.000193179
3	chr12:51661422:C:T	51661422	NA,T	NA,C	NA,1	NA,inf	NA,inf	NA,0.268502	9.89037e-05	0.000193534
3	chr12:50491922:G:A	50491922	NA,A	NA,G	NA,1	NA,-inf	NA,inf	NA,0.406037	9.88585e-05	0.000193859
3	chr12:50588951:G:A	50588951	NA,A	NA,G	NA,1	NA,inf	NA,inf	NA,0.107364	9.87772e-05	0.000192092
3	chr12:51278865:C:T	51278865	NA,T	NA,C	NA,1	NA,inf	NA,inf	NA,0.280681	9.87454e-05	0.000193721
3	chr12:50426995:C:T	50426995	NA,T	NA,C	NA,1	NA,-inf	NA,inf	NA,0.392063	9.86536e-05	0.000193629
3	chr12:51126723:T:G	51126723	NA,G	NA,T	NA,1	NA,-inf	NA,inf	NA,0.435592	9.86361e-05	0.000191127
3	chr12:50928310:G:C	50928310	NA,C	NA,G	NA,1	NA,-inf	NA,inf	NA,0.364955	9.86237e-05	0.000192109
3	chr12:51260624:C:T	51260624	NA,T	NA,C	NA,1	NA,-inf	NA,inf	NA,0.139995	9.86197e-05	0.000192421
3	chr12:51699041:A:G	51699041	NA,G	NA,A	NA,1	NA,inf	NA,inf	NA,0.264927	9.86137e-05	0.000192937
3	chr12:51699286:A:T	51699286	NA,T	NA,A	NA,1	NA,inf	NA,inf	NA,0.26447	9.85696e-05	0.000192851
3	chr12:51699800:C:T	51699800	NA,T	NA,C	NA,1	NA,inf	NA,inf	NA,0.26447	9.85696e-05	0.000192851
3	chr12:50463685:C:T	50463685	NA,T	NA,C	NA,1	NA,-inf	NA,inf	NA,0.391194	9.85683e-05	0.00019346
3	chr12:50373260:G:A	50373260	NA,A	NA,G	NA,1	NA,-inf	NA,inf	NA,0.360274	9.85402e-05	0.000192988
3	chr12:51342027:C:T	51342027	NA,T	NA,C	NA,1	NA,inf	NA,inf	NA,0.20748	9.83411e-05	0.000191966
3	chr12:50983925:A:G	50983925	NA,G	NA,A	NA,1	NA,inf	NA,inf	NA,0.437268	9.82991e-05	0.000192741
3	chr12:50933800:T:C	50933800	NA,C	NA,T	NA,1	NA,-inf	NA,inf	NA,0.380037	9.82952e-05	0.000192719
3	chr12:51120859:G:A	51120859	NA,A	NA,G	NA,1	NA,-inf	NA,inf	NA,0.0122318	9.82928e-05	0.000192817
3	chr12:50023687:C:T	50023687	NA,T	NA,C	NA,1	NA,-inf	NA,inf	NA,0.261478	9.82879e-05	0.000192861
3	chr12:50995031:C:T	50995031	NA,T	NA,C	NA,1	NA,inf	NA,inf	NA,0.43684	9.82739e-05	0.000192691
3	chr12:50548380:A:G	50548380	NA,G	NA,A	NA,1	NA,inf	NA,inf	NA,0.103878	9.82683e-05	0.000191119
3	chr12:50869306:G:A	50869306	NA,A	NA,G	NA,1	NA,-inf	NA,inf	NA,0.354383	9.82676e-05	0.000191106
3	chr12:50824331:C:T	50824331	T,T	C,C	1,1	inf,inf	inf,inf	0.162116,0.00566427	9.82658e-05	0.000196886
3	chr12:50215811:A:G	50215811	NA,G	NA,A	NA,1	NA,-inf	NA,inf	NA,0.439368	9.81678e-05	0.0001929
3	chr12:50896489:G:A	50896489	NA,A	NA,G	NA,1	NA,-inf	NA,inf	NA,0.316164	9.81412e-05	0.000192318
3	chr12:51265304:T:C	51265304	NA,C	NA,T	NA,1	NA,-inf	NA,inf	NA,0.1366	9.81344e-05	0.00019137
3	chr12:50648957:A:G	50648957	NA,G	NA,A	NA,1	NA,inf	NA,inf	NA,0.10347	9.81215e-05	0.000190856
3	chr12:51178564:G:A	51178564	A,NA	G,NA	1,NA	-inf,NA	inf,NA	0.83453,NA	9.80764e-05	0.000191459
3	chr12:50468451:G:A	50468451	NA,A	NA,G	NA,1	NA,-inf	NA,inf	NA,0.0392825	9.806e-05	0.000192651
3	chr12:50608612:C:G	50608612	NA,G	NA,C	NA,1	NA,-inf	NA,inf	NA,0.356127	9.80035e-05	0.000192247
3	chr12:51381441:C:T	51381441	T,T	C,C	1,1	-inf,-inf	inf,inf	1.27929,0.0855894	9.79936e-05	0.000191598
3	chr12:50056328:T:C	50056328	NA,C	NA,T	NA,1	NA,inf	NA,inf	NA,0.276444	9.79647e-05	0.000191457
3	chr12:51048951:A:T	51048951	NA,T	NA,A	NA,1	NA,inf	NA,inf	NA,0.191746	9.79457e-05	0.000191304
3	chr12:50548935:G:A	50548935	NA,A	NA,G	NA,1	NA,inf	NA,inf	NA,0.101498	9.7941e-05	0.000190492
3	chr12:50576596:A:G	50576596	NA,G	NA,A	NA,1	NA,inf	NA,inf	NA,0.1013	9.79075e-05	0.000190426
3	chr12:51215821:C:T	51215821	NA,T	NA,C	NA,1	NA,-inf	NA,inf	NA,0.310809	9.78975e-05	0.000191543
3	chr12:50473249:T:A	50473249	NA,A	NA,T	NA,1	NA,-inf	NA,inf	NA,0.038147	9.78948e-05	0.00019232
3	chr12:50190584:T:A	50190584	NA,A	NA,T	NA,1	NA,-inf	NA,inf	NA,0.211413	9.78762e-05	0.000192722
3	chr12:51770948:A:G	51770948	NA,G	NA,A	NA,1	NA,-inf	NA,inf	NA,0.298906	9.78628e-05	0.000191337
3	chr12:50534098:T:C	50534098	NA,C	NA,T	NA,1	NA,inf	NA,inf	NA,0.859288	9.78541e-05	0.000193383
3	chr12:51339002:T:C	51339002	NA,C	NA,T	NA,1	NA,inf	NA,inf	NA,0.203227	9.78393e-05	0.000190994
3	chr12:50075456:G:A	50075456	NA,A	NA,G	NA,1	NA,-inf	NA,inf	NA,0.42076	9.78289e-05	0.000192124
3	chr12:51274834:C:T	51274834	NA,T	NA,C	NA,1	NA,inf	NA,inf	NA,0.250147	9.78241e-05	0.000191494
3	chr12:50406576:G:C	50406576	NA,C	NA,G	NA,1	NA,-inf	NA,inf	NA,0.0381134	9.7824e-05	0.000192184
3	chr12:50948589:G:A	50948589	NA,A	NA,G	NA,1	NA,-inf	NA,inf	NA,0.431369	9.78179e-05	0.000189478
3	chr12:50053336:T:C	50053336	NA,C	NA,T	NA,1	NA,-inf	NA,inf	NA,0.218807	9.78078e-05	0.000191204
3	chr12:50846553:A:G	50846553	NA,G	NA,A	NA,1	NA,inf	NA,inf	NA,0.0288406	9.77075e-05	0.000192385
3	chr12:50078327:G:A	50078327	NA,A	NA,G	NA,1	NA,-inf	NA,inf	NA,0.419422	9.77027e-05	0.000191874
3	chr12:50086046:C:T	50086046	NA,T	NA,C	NA,1	NA,-inf	NA,inf	NA,0.419422	9.77027e-05	0.000191874
3	chr12:51278127:A:C	51278127	NA,C	NA,A	NA,1	NA,inf	NA,inf	NA,0.271452	9.76982e-05	0.000191651
3	chr12:50200959:A:G	50200959	NA,G	NA,A	NA,1	NA,inf	NA,inf	NA,0.402153	9.76885e-05	0.000190633
3	chr12:51608677:C:A	51608677	NA,A	NA,C	NA,1	NA,-inf	NA,inf	NA,0.320554	9.76622e-05	0.000191043
3	chr12:51250261:A:G	51250261	NA,G	NA,A	NA,1	NA,-inf	NA,inf	NA,0.331696	9.76322e-05	0.000191013
3	chr12:51279308:G:A	51279308	NA,A	NA,G	NA,1	NA,inf	NA,inf	NA,0.270466	9.76169e-05	0.000191488
3	chr12:50394570:T:C	50394570	NA,C	NA,T	NA,1	NA,-inf	NA,inf	NA,0.370517	9.76143e-05	0.000191562
3	chr12:51017155:A:G	51017155	NA,G	NA,A	NA,1	NA,inf	NA,inf	NA,0.264688	9.7606e-05	0.000190624
3	chr12:50959805:G:A	50959805	NA,A	NA,G	NA,1	NA,-inf	NA,inf	NA,0.0122429	9.75834e-05	0.000191425
3	chr12:50447274:A:G	50447274	NA,G	NA,A	NA,1	NA,-inf	NA,inf	NA,0.036447	9.75612e-05	0.000191665
3	chr12:50541526:T:A	50541526	NA,A	NA,T	NA,1	NA,inf	NA,inf	NA,0.85468	9.75286e-05	0.000192721
3	chr12:50234920:A:G	50234920	G,NA	A,NA	1,NA	inf,NA	inf,NA	0.402154,NA	9.75114e-05	0.000191272
3	chr12:50499739:T:C	50499739	NA,C	NA,T	NA,1	NA,-inf	NA,inf	NA,0.394515	9.75006e-05	0.000191172
3	chr12:51331751:A:G	51331751	NA,G	NA,A	NA,1	NA,inf	NA,inf	NA,0.195682	9.74764e-05	0.000190183
3	chr12:50394131:T:C	50394131	NA,C	NA,T	NA,1	NA,-inf	NA,inf	NA,0.454707	9.74232e-05	0.000193038
3	chr12:50145358:CACTAGGAAAACTCTATATTGCCACTTTCAGG:C	50145358	NA,C	NA,CACTAGGAAAACTCTATATTGCCACTTTCAGG	NA,1	NA,inf	NA,inf	NA,0.20017	9.73804e-05	0.000190091
3	chr12:50433786:C:T	50433786	NA,T	NA,C	NA,1	NA,-inf	NA,inf	NA,0.465302	9.73786e-05	0.000192969
3	chr12:51606546:G:A	51606546	NA,A	NA,G	NA,1	NA,-inf	NA,inf	NA,0.28716	9.73723e-05	0.00019049
3	chr12:50663383:C:T	50663383	NA,T	NA,C	NA,1	NA,inf	NA,inf	NA,0.0973069	9.7363e-05	0.000189397
3	chr12:50614272:C:T	50614272	NA,T	NA,C	NA,1	NA,-inf	NA,inf	NA,0.416814	9.73317e-05	0.000190939
3	chr12:50386263:C:T	50386263	NA,T	NA,C	NA,1	NA,inf	NA,inf	NA,0.497628	9.73265e-05	0.000191082
3	chr12:51079541:T:A	51079541	NA,A	NA,T	NA,1	NA,-inf	NA,inf	NA,0.343456	9.73262e-05	0.000189518
3	chr12:51342752:T:G	51342752	NA,G	NA,T	NA,1	NA,inf	NA,inf	NA,0.296753	9.7287e-05	0.000190719
3	chr12:51333684:C:T	51333684	NA,T	NA,C	NA,1	NA,-inf	NA,inf	NA,0.271403	9.72697e-05	0.000189935
3	chr12:50207144:C:T	50207144	NA,T	NA,C	NA,1	NA,inf	NA,inf	NA,0.397519	9.72596e-05	0.000189804
3	chr12:51342102:C:T	51342102	NA,T	NA,C	NA,1	NA,inf	NA,inf	NA,0.198164	9.72438e-05	0.000189838
3	chr12:51210672:G:C	51210672	NA,C	NA,G	NA,1	NA,inf	NA,inf	NA,0.234438	9.71998e-05	0.000189834
3	chr12:50422913:G:A	50422913	NA,A	NA,G	NA,1	NA,-inf	NA,inf	NA,0.00336728	9.70988e-05	0.000190011
3	chr12:50702841:G:A	50702841	NA,A	NA,G	NA,1	NA,inf	NA,inf	NA,0.0949172	9.70728e-05	0.000188844
3	chr12:50076602:G:A	50076602	NA,A	NA,G	NA,1	NA,-inf	NA,inf	NA,0.412491	9.70678e-05	0.000190613
3	chr12:50545072:G:T	50545072	NA,T	NA,G	NA,1	NA,inf	NA,inf	NA,0.0950974	9.70566e-05	0.000188799
3	chr12:51340843:A:C	51340843	NA,C	NA,A	NA,1	NA,inf	NA,inf	NA,0.29431	9.70364e-05	0.000190225
3	chr12:50456433:T:C	50456433	NA,C	NA,T	NA,1	NA,inf	NA,inf	NA,0.0216647	9.70053e-05	0.000190653
3	chr12:51371282:C:G	51371282	NA,G	NA,C	NA,1	NA,-inf	NA,inf	NA,0.234956	9.69754e-05	0.000189955
3	chr12:50888194:G:A	50888194	NA,A	NA,G	NA,1	NA,inf	NA,inf	NA,0.0855379	9.69298e-05	0.000191428
3	chr12:50509584:T:A	50509584	NA,A	NA,T	NA,1	NA,-inf	NA,inf	NA,0.42809	9.69185e-05	0.000190466
3	chr12:50882863:C:T	50882863	NA,T	NA,C	NA,1	NA,inf	NA,inf	NA,0.245401	9.6857e-05	0.000189844
3	chr12:51039881:A:G	51039881	NA,G	NA,A	NA,1	NA,inf	NA,inf	NA,0.506442	9.68511e-05	0.000189626
3	chr12:51200505:G:A	51200505	NA,A	NA,G	NA,1	NA,inf	NA,inf	NA,0.166493	9.68335e-05	0.000189462
3	chr12:50541071:C:A	50541071	NA,A	NA,C	NA,1	NA,inf	NA,inf	NA,0.0932348	9.68123e-05	0.000188331
3	chr12:51047335:G:A	51047335	NA,A	NA,G	NA,1	NA,-inf	NA,inf	NA,0.27833	9.67915e-05	0.000189223
3	chr12:51697718:C:T	51697718	NA,T	NA,C	NA,1	NA,inf	NA,inf	NA,0.247947	9.67195e-05	0.000189226
3	chr12:51147696:G:C	51147696	NA,C	NA,G	NA,1	NA,-inf	NA,inf	NA,0.293569	9.66841e-05	0.000189078
3	chr12:50969570:G:A	50969570	NA,A	NA,G	NA,1	NA,-inf	NA,inf	NA,0.260815	9.66773e-05	0.000188838
3	chr12:50447790:C:T	50447790	NA,T	NA,C	NA,1	NA,-inf	NA,inf	NA,0.457071	9.666e-05	0.000191497
3	chr12:51719865:A:G	51719865	NA,G	NA,A	NA,1	NA,inf	NA,inf	NA,0.242845	9.66346e-05	0.000189055
3	chr12:51707804:C:G	51707804	NA,G	NA,C	NA,1	NA,inf	NA,inf	NA,0.241555	9.6634e-05	0.000189136
3	chr12:51737086:A:G	51737086	NA,G	NA,A	NA,1	NA,inf	NA,inf	NA,0.23815	9.66285e-05	0.000189034
3	chr12:51732484:A:G	51732484	NA,G	NA,A	NA,1	NA,inf	NA,inf	NA,0.237731	9.65843e-05	0.000188947
3	chr12:50394013:G:C	50394013	NA,C	NA,G	NA,1	NA,-inf	NA,inf	NA,0.378194	9.65748e-05	0.000189585
3	chr12:51419867:G:A	51419867	NA,A	NA,G	NA,1	NA,inf	NA,inf	NA,0.253867	9.65532e-05	0.000188799
3	chr12:50746420:T:A	50746420	NA,A	NA,T	NA,1	NA,inf	NA,inf	NA,0.0640667	9.6522e-05	0.000187973
3	chr12:51523359:G:T	51523359	NA,T	NA,G	NA,1	NA,-inf	NA,inf	NA,0.296567	9.64825e-05	0.000188607
3	chr12:51736177:T:C	51736177	NA,C	NA,T	NA,1	NA,inf	NA,inf	NA,0.236689	9.64762e-05	0.000188736
3	chr12:50836493:T:C	50836493	NA,C	NA,T	NA,1	NA,inf	NA,inf	NA,0.225244	9.63887e-05	0.000188938
3	chr12:51451918:T:G	51451918	NA,G	NA,T	NA,1	NA,inf	NA,inf	NA,0.29606	9.63803e-05	0.000188468
3	chr12:50951131:C:T	50951131	NA,T	NA,C	NA,1	NA,inf	NA,inf	NA,0.202322	9.63699e-05	0.000188489
```
