## Supplementary material for "Characterization of shared and ancestry-specific signals driving complex traits using multi-ancestry fine-mapping": susiex_nc3.cs80.snp

```
BP	SNP	PIP(CS1)	LogBF(CS1,Pop1)	LogBF(CS1,Pop2)	PIP(CS2)	LogBF(CS2,Pop1)	LogBF(CS2,Pop2)	PIP(CS3)	LogBF(CS3,Pop1)	LogBF(CS3,Pop2)
50008322	chr12:50008322:C:T	1.94767e-09	-1.95781e-10	-0.938271	0.000129758	-1.95781e-10	-0.879573	0.000134737	-1.95781e-10	-0.886839
50009147	chr12:50009147:G:A	2.94023e-09	-1.95781e-10	-0.526421	0.000194299	-1.95781e-10	-0.475844	0.000196937	-1.95781e-10	-0.507277
50009353	chr12:50009353:A:T	2.00234e-09	-1.95781e-10	-0.910593	0.000113903	-1.95781e-10	-1.0099	0.000119495	-1.95781e-10	-1.00688
50009616	chr12:50009616:A:G	2.54505e-09	-1.95781e-10	-0.670758	0.000167161	-1.95781e-10	-0.626285	0.000169873	-1.95781e-10	-0.655112
50009980	chr12:50009980:C:T	1.37149e-09	-1.95781e-10	-1.28901	8.10706e-05	-1.95781e-10	-1.34992	8.509e-05	-1.95781e-10	-1.34645
50010164	chr12:50010164:C:T	2.55169e-09	-1.95781e-10	-0.668152	0.000167604	-1.95781e-10	-0.623639	0.000170308	-1.95781e-10	-0.652553
50010167	chr12:50010167:A:G	1.41996e-09	-1.95781e-10	-1.25428	9.68038e-05	-1.95781e-10	-1.17256	0.000101923	-1.95781e-10	-1.16595
50010213	chr12:50010213:C:T	3.56637e-09	-0.333358	-3.80397e-10	0.000133021	-0.854735	-3.80397e-10	0.000137539	-0.866257	-3.80397e-10
50010361	chr12:50010361:T:G	1.51727e-09	-1.95781e-10	-1.188	9.31629e-05	-1.95781e-10	-1.21089	9.62294e-05	-1.95781e-10	-1.22343
50010427	chr12:50010427:A:G	5.07258e-10	-1.07369	-1.20996	1.58474e-05	-1.72186	-1.26037	1.6446e-05	-1.72795	-1.26212
50010824	chr12:50010824:C:T	1.3318e-09	-1.95781e-10	-1.31838	8.10463e-05	-1.95781e-10	-1.35022	8.44597e-05	-1.95781e-10	-1.35389
50010873	chr12:50010873:A:G	5.8531e-10	-0.77317	-1.36735	1.59483e-05	-1.61143	-1.36446	1.6583e-05	-1.61935	-1.36243
50011640	chr12:50011640:A:G	1.92383e-09	-1.95781e-10	-0.950589	0.000131068	-1.95781e-10	-0.869528	0.000135995	-1.95781e-10	-0.877545
50011918	chr12:50011918:T:C	6.0898e-10	-1.1699	-0.930976	1.95953e-05	-1.76725	-1.0027	2.03154e-05	-1.77217	-1.00661
50012570	chr12:50012570:A:T	1.30092e-09	-1.95781e-10	-1.34183	7.89293e-05	-1.95781e-10	-1.37669	8.23299e-05	-1.95781e-10	-1.37943
50012578	chr12:50012578:T:A	9.97068e-10	-1.56063	-0.0472128	3.02383e-05	-1.67765	-0.658478	3.2066e-05	-1.67255	-0.649816
50012713	chr12:50012713:C:T	4.13319e-09	-1.11931	0.933449	0.000117879	-1.73438	0.758801	0.000114131	-1.74073	0.687914
50012989	chr12:50012989:G:A	1.47786e-09	-1.21431	-3.80397e-10	7.06878e-05	-1.48697	-3.80397e-10	7.4078e-05	-1.48504	-3.80397e-10
50013028	chr12:50013028:A:G	1.33683e-09	-1.95781e-10	-1.3146	8.01913e-05	-1.95781e-10	-1.36083	8.35484e-05	-1.95781e-10	-1.36474
50013057	chr12:50013057:CTT:C	2.15818e-10	-1.76095	-1.37728	1.97717e-05	-1.37339	-1.38759	2.06604e-05	-1.37307	-1.38887
50013293	chr12:50013293:A:G	1.89735e-09	-1.95781e-10	-0.96445	0.000108668	-1.95781e-10	-1.05695	0.000113983	-1.95781e-10	-1.05412
50013503	chr12:50013503:T:C	4.79984e-10	-1.12854	-1.21037	1.54043e-05	-1.75005	-1.26054	1.60023e-05	-1.75517	-1.26226
50014282	chr12:50014282:G:C	8.36209e-09	-1.25025	1.76905	0.000287609	-1.77385	1.69021	0.000277166	-1.77873	1.61318
50014293	chr12:50014293:T:G	1.54501e-09	-1.1215	-0.0483772	4.37415e-05	-1.72038	-0.24656	4.37014e-05	-1.72689	-0.285893
50014436	chr12:50014436:A:C	1.04928e-09	-1.5568	-3.80397e-10	0.000144381	-0.772785	-3.80397e-10	0.000152118	-0.765503	-3.80397e-10
50015217	chr12:50015217:A:G	7.55917e-09	-1.1271	1.54495	0.000211563	-1.73763	1.34691	0.000203198	-1.74387	1.26789
50015671	chr12:50015671:G:A	6.08227e-10	-0.756219	-1.34589	1.64363e-05	-1.604	-1.34175	1.71041e-05	-1.61202	-1.33882
50015674	chr12:50015674:C:T	4.54164e-09	-1.22299	1.13137	0.000138404	-1.77091	0.955845	0.000133787	-1.776	0.882088
50015851	chr12:50015851:T:C	5.7348e-08	-1.95781e-10	2.44423	0.00107769	-1.95781e-10	1.23733	0.00105288	-1.95781e-10	1.16912
50016088	chr12:50016088:T:C	1.1225e-09	-1.48935	-3.80397e-10	8.26297e-05	-1.33087	-3.80397e-10	8.67697e-05	-1.32691	-3.80397e-10
50016155	chr12:50016155:G:A	1.83339e-09	-1.95781e-10	-0.99874	0.000124385	-1.95781e-10	-0.92186	0.000129112	-1.95781e-10	-0.92948
50016356	chr12:50016356:T:A	2.68355e-09	-1.95781e-10	-0.617766	0.000176723	-1.95781e-10	-0.570659	0.000179401	-1.95781e-10	-0.600537
50016452	chr12:50016452:T:C	8.66548e-10	-1.74815	-3.80397e-10	4.99702e-05	-1.83381	-3.80397e-10	5.21937e-05	-1.8352	-3.80397e-10
50016496	chr12:50016496:G:A	9.97973e-10	-1.60694	-3.80397e-10	0.000100141	-1.13866	-3.80397e-10	0.000103928	-1.14646	-3.80397e-10
50016738	chr12:50016738:T:C	1.62541e-09	-1.95781e-10	-1.11915	9.94861e-05	-1.95781e-10	-1.14522	0.000102544	-1.95781e-10	-1.15987
50017048	chr12:50017048:T:C	2.66271e-09	-1.95781e-10	-0.625562	0.000175225	-1.95781e-10	-0.579169	0.000177919	-1.95781e-10	-0.608836
50017058	chr12:50017058:T:C	1.28233e-09	-1.95781e-10	-1.35623	7.96548e-05	-1.95781e-10	-1.36754	8.32847e-05	-1.95781e-10	-1.3679
50017634	chr12:50017634:G:T	2.0349e-09	-1.95781e-10	-0.894461	0.000100544	-1.95781e-10	-1.13464	0.000105384	-1.95781e-10	-1.13255
50018852	chr12:50018852:A:T	3.88294e-09	-1.24103	0.992715	0.000118924	-1.77665	0.809894	0.000115282	-1.78152	0.738741
50019128	chr12:50019128:C:A	1.37305e-09	-0.155144	-1.13273	3.06082e-05	-1.36329	-0.960686	3.1717e-05	-1.37429	-0.959016
50019186	chr12:50019186:C:G	1.0924e-09	-1.80548	0.28895	6.69037e-05	-1.59359	0.0516026	7.23123e-05	-1.5824	0.0732322
50019232	chr12:50019232:T:G	1.35651e-09	-1.95781e-10	-1.29999	9.07785e-05	-1.95781e-10	-1.23682	9.47569e-05	-1.95781e-10	-1.23885
50019565	chr12:50019565:G:A	4.14969e-09	-1.95781e-10	-0.181874	0.000152355	-1.95781e-10	-0.719026	0.000156946	-1.95781e-10	-0.73426
50020055	chr12:50020055:A:T	1.29816e-09	-1.95781e-10	-1.34396	7.82947e-05	-1.95781e-10	-1.38476	8.16882e-05	-1.95781e-10	-1.38725
50020194	chr12:50020194:C:T	4.25843e-10	-1.20213	-1.25646	1.42681e-05	-1.76732	-1.31989	1.47965e-05	-1.77219	-1.32358
50020404	chr12:50020404:G:A	6.69626e-10	-0.715414	-1.29053	1.97377e-05	-1.74876	-1.01395	2.04369e-05	-1.75292	-1.0199
50020516	chr12:50020516:A:G	2.39991e-09	-1.95781e-10	-0.729475	0.000121973	-1.95781e-10	-0.941438	0.000128417	-1.95781e-10	-0.934878
50020990	chr12:50020990:A:G	1.8642e-09	-1.95781e-10	-0.982077	0.000129145	-1.95781e-10	-0.884307	0.000136774	-1.95781e-10	-0.871836
50021128	chr12:50021128:A:G	3.08263e-09	-1.95781e-10	-0.479124	0.000220746	-1.95781e-10	-0.348229	0.000225106	-1.95781e-10	-0.373592
50021150	chr12:50021150:A:AT	3.07993e-09	-1.95781e-10	-0.480002	0.000220565	-1.95781e-10	-0.349047	0.000224921	-1.95781e-10	-0.374415
50021255	chr12:50021255:A:G	2.44726e-09	-1.95781e-10	-0.709938	0.000197126	-1.95781e-10	-0.4614	0.000203865	-1.95781e-10	-0.472704
50021918	chr12:50021918:C:T	1.33234e-09	-1.95781e-10	-1.31797	8.68151e-05	-1.95781e-10	-1.28146	9.04095e-05	-1.95781e-10	-1.28581
50021931	chr12:50021931:T:C	1.80307e-09	-1.95781e-10	-1.01541	0.000115139	-1.95781e-10	-0.999098	0.000118845	-1.95781e-10	-1.01235
50022242	chr12:50022242:A:G	1.71417e-09	-1.95781e-10	-1.06598	9.76529e-05	-1.95781e-10	-1.16382	0.000101285	-1.95781e-10	-1.17223
50022372	chr12:50022372:C:T	1.19271e-09	-0.498467	-0.930213	3.22908e-05	-1.52416	-0.746298	3.35368e-05	-1.53297	-0.744545
50022438	chr12:50022438:C:T	3.05219e-09	0.821065	-1.31011	2.27768e-05	-1.76713	-0.852366	2.34747e-05	-1.77201	-0.86223
50022475	chr12:50022475:A:G	4.13953e-10	-1.19799	-1.28892	1.39641e-05	-1.76604	-1.34271	1.44902e-05	-1.77095	-1.34575
50022496	chr12:50022496:C:T	2.91489e-09	-1.95781e-10	-0.535074	0.000207958	-1.95781e-10	-0.407903	0.00021222	-1.95781e-10	-0.432539
50022532	chr12:50022532:A:G	1.24185e-09	-1.95781e-10	-1.3883	7.8942e-05	-1.95781e-10	-1.37653	8.26576e-05	-1.95781e-10	-1.37546
50022787	chr12:50022787:A:G	4.08851e-10	-1.21395	-1.28537	1.39268e-05	-1.7713	-1.34013	1.44528e-05	-1.77602	-1.34325
50023452	chr12:50023452:G:C	1.89733e-09	-1.95781e-10	-0.96446	0.000108669	-1.95781e-10	-1.05694	0.000113984	-1.95781e-10	-1.05411
50023650	chr12:50023650:T:C	2.99344e-09	-1.95781e-10	-0.508483	0.000213743	-1.95781e-10	-0.380468	0.000218054	-1.95781e-10	-0.40542
50023665	chr12:50023665:A:G	1.29792e-09	-1.95781e-10	-1.34415	7.83148e-05	-1.95781e-10	-1.38451	8.17039e-05	-1.95781e-10	-1.38706
50023687	chr12:50023687:C:T	1.33553e-09	-1.95781e-10	-1.31558	9.45808e-05	-1.95781e-10	-1.19579	9.82879e-05	-1.95781e-10	-1.20226
50024058	chr12:50024058:G:A	1.30786e-09	-1.95781e-10	-1.33652	7.8554e-05	-1.95781e-10	-1.38146	8.19127e-05	-1.95781e-10	-1.38451
50024319	chr12:50024319:A:C	3.42099e-09	-1.95781e-10	-0.374978	0.000252841	-1.95781e-10	-0.212482	0.000264982	-1.95781e-10	-0.210499
50024605	chr12:50024605:G:A	1.29285e-09	-1.95781e-10	-1.34805	7.81858e-05	-1.95781e-10	-1.38615	8.15952e-05	-1.95781e-10	-1.38839
50024660	chr12:50024660:T:A	2.93647e-09	-1.95781e-10	-0.527699	0.000209535	-1.95781e-10	-0.400351	0.000213832	-1.95781e-10	-0.424971
50026012	chr12:50026012:G:A	2.4064e-09	-1.95781e-10	-0.726774	0.000192648	-1.95781e-10	-0.484377	0.000199274	-1.95781e-10	-0.495482
50026048	chr12:50026048:T:C	3.25402e-09	-1.95781e-10	-0.425016	0.000234399	-1.95781e-10	-0.288215	0.000238823	-1.95781e-10	-0.314441
50026188	chr12:50026188:GGT:G	2.40538e-09	-1.95781e-10	-0.7272	0.000192555	-1.95781e-10	-0.484857	0.000199179	-1.95781e-10	-0.495958
50026220	chr12:50026220:G:A	4.24756e-09	-1.27937	1.1208	0.000159291	-1.78882	1.1143	0.000152695	-1.79321	1.03149
50026566	chr12:50026566:A:G	7.76081e-10	-0.95743	-0.900976	2.32356e-05	-1.70666	-0.892902	2.37696e-05	-1.71289	-0.908863
50026709	chr12:50026709:A:G	3.21697e-09	-1.95781e-10	-0.436468	0.000231793	-1.95781e-10	-0.299398	0.000236185	-1.95781e-10	-0.325548
50027190	chr12:50027190:G:A	1.28042e-09	-1.95781e-10	-1.35772	7.79308e-05	-1.95781e-10	-1.38942	8.13926e-05	-1.95781e-10	-1.39088
50027228	chr12:50027228:C:T	1.86563e-09	-1.95781e-10	-0.981308	0.000119528	-1.95781e-10	-0.961691	0.000123281	-1.95781e-10	-0.975693
50027364	chr12:50027364:C:T	3.11086e-09	-1.95781e-10	-0.470009	0.000223439	-1.95781e-10	-0.336101	0.000227779	-1.95781e-10	-0.361788
50027474	chr12:50027474:A:G	6.18055e-10	-0.752387	-1.3337	1.67292e-05	-1.60288	-1.32521	1.74152e-05	-1.61096	-1.32186
50027498	chr12:50027498:A:G	1.26357e-09	-1.95781e-10	-1.37097	8.05541e-05	-1.95781e-10	-1.35631	8.40557e-05	-1.95781e-10	-1.35868
50027742	chr12:50027742:C:T	1.1128e-09	-0.474467	-1.02356	3.41082e-05	-1.26778	-0.947928	3.5638e-05	-1.27123	-0.945519
50027942	chr12:50027942:C:T	1.37693e-09	-1.95781e-10	-1.28505	7.89531e-05	-1.95781e-10	-1.37639	8.24771e-05	-1.95781e-10	-1.37764
50027968	chr12:50027968:G:A	2.48151e-09	-1.95781e-10	-0.69604	0.000187446	-1.95781e-10	-0.511748	0.000190332	-1.95781e-10	-0.541392
50028157	chr12:50028157:T:A	2.74889e-09	-1.95781e-10	-0.593709	0.000193146	-1.95781e-10	-0.481793	0.000197317	-1.95781e-10	-0.505352
50028506	chr12:50028506:C:T	5.17436e-09	0.0388081	-3.80397e-10	0.000104525	-1.09582	-3.80397e-10	0.000108695	-1.10161	-3.80397e-10
50028598	chr12:50028598:G:A	1.42495e-08	1.05181	-3.80397e-10	0.000390017	0.22095	-3.80397e-10	0.000395274	0.189416	-3.80397e-10
50029379	chr12:50029379:C:T	1.62346e-09	-1.95781e-10	-1.12035	9.73489e-05	-1.95781e-10	-1.16694	0.000101619	-1.95781e-10	-1.16893
50029615	chr12:50029615:T:C	4.84732e-10	-0.966334	-1.36273	1.45737e-05	-1.68031	-1.38571	1.51134e-05	-1.68791	-1.38667
50029646	chr12:50029646:A:C	3.05362e-09	-1.95781e-10	-0.488579	0.000171707	-1.95781e-10	-0.599451	0.000176053	-1.95781e-10	-0.619377
50029837	chr12:50029837:G:C	2.83765e-09	-0.926749	0.364817	5.61147e-05	-1.64883	-0.0690106	5.56846e-05	-1.65767	-0.112791
50030005	chr12:50030005:T:G	3.16147e-09	-1.95781e-10	-0.453871	0.000177448	-1.95781e-10	-0.566565	0.000181889	-1.95781e-10	-0.586766
50030014	chr12:50030014:T:TAATC	3.46811e-09	-1.95781e-10	-0.361299	0.000190039	-1.95781e-10	-0.498012	0.000196753	-1.95781e-10	-0.508213
50030276	chr12:50030276:G:A	1.5673e-09	-1.15555	-3.80397e-10	7.39532e-05	-1.44181	-3.80397e-10	7.75096e-05	-1.43976	-3.80397e-10
50030407	chr12:50030407:A:G	4.841e-10	-0.99489	-1.33548	1.4596e-05	-1.6941	-1.37039	1.5129e-05	-1.70137	-1.37219
50030643	chr12:50030643:T:C	4.90543e-10	-0.950903	-1.36625	1.46457e-05	-1.67455	-1.38654	1.51881e-05	-1.68224	-1.38741
50030646	chr12:50030646:G:A	1.26242e-09	-1.95781e-10	-1.37187	7.82833e-05	-1.95781e-10	-1.38491	8.17898e-05	-1.95781e-10	-1.38601
50030676	chr12:50030676:G:A	1.62392e-08	-1.95781e-10	1.18252	0.000467282	-1.95781e-10	0.401692	0.000467888	-1.95781e-10	0.358066
50031228	chr12:50031228:G:A	4.95793e-10	-1.01147	-1.29504	1.49402e-05	-1.69839	-1.34279	1.5473e-05	-1.70554	-1.34552
50031377	chr12:50031377:A:G	2.66726e-09	-1.95781e-10	-0.623855	0.000150885	-1.95781e-10	-0.728724	0.000154986	-1.95781e-10	-0.746825
50031663	chr12:50031663:C:T	3.86861e-09	-0.252013	-3.80397e-10	0.000139792	-0.805083	-3.80397e-10	0.000142538	-0.830556	-3.80397e-10
50031738	chr12:50031738:T:A	3.66494e-09	-1.95781e-10	-0.306096	0.000199936	-1.95781e-10	-0.447244	0.000206551	-1.95781e-10	-0.459613
50031979	chr12:50031979:G:A	1.27372e-09	-1.53381	0.170837	3.24964e-05	-1.70665	-0.557463	3.43722e-05	-1.70264	-0.550276
50032020	chr12:50032020:G:A	1.26922e-09	-1.95781e-10	-1.36651	7.85151e-05	-1.95781e-10	-1.38195	8.20147e-05	-1.95781e-10	-1.38326
50033289	chr12:50033289:G:T	2.02222e-10	-1.83434	-1.36896	1.58384e-05	-1.59218	-1.39063	1.65636e-05	-1.59161	-1.39135
50033305	chr12:50033305:C:T	4.26866e-09	-0.589941	0.436335	7.53912e-05	-1.42516	0.00260773	7.36561e-05	-1.44511	-0.0456502
50033374	chr12:50033374:T:C	1.94143e-09	-1.95781e-10	-0.941483	0.000110682	-1.95781e-10	-1.03858	0.000116111	-1.95781e-10	-1.03561
50033408	chr12:50033408:G:A	8.02372e-10	-1.82509	-3.80397e-10	5.07185e-05	-1.81895	-3.80397e-10	5.29931e-05	-1.82	-3.80397e-10
50033694	chr12:50033694:C:G	4.21848e-09	-1.95781e-10	-0.165433	0.000233834	-1.95781e-10	-0.290629	0.000239204	-1.95781e-10	-0.312847
50033721	chr12:50033721:G:A	1.3601e-09	-1.95781e-10	-1.29735	7.89285e-05	-1.95781e-10	-1.3767	8.28701e-05	-1.95781e-10	-1.37289
50034758	chr12:50034758:C:T	1.22687e-09	-1.71421	0.313767	5.95526e-05	-1.71448	0.0560994	6.43094e-05	-1.70568	0.0792275
50034804	chr12:50034804:A:G	2.99935e-09	-1.95781e-10	-0.506511	0.000160364	-1.95781e-10	-0.667793	0.000163632	-1.95781e-10	-0.692544
50035130	chr12:50035130:C:T	3.6241e-09	-0.862665	0.545363	6.83276e-05	-1.61997	0.099044	6.75826e-05	-1.62949	0.0526759
50035237	chr12:50035237:G:A	1.23689e-09	-1.95781e-10	-1.39231	7.77065e-05	-1.95781e-10	-1.3923	8.12782e-05	-1.95781e-10	-1.39229
50035241	chr12:50035241:A:G	7.82493e-10	-0.499386	-1.35079	1.76363e-05	-1.49423	-1.38105	1.82605e-05	-1.50454	-1.38088
50036793	chr12:50036793:G:A	1.92725e-09	-1.95781e-10	-0.948816	0.000108616	-1.95781e-10	-1.05742	0.000112463	-1.95781e-10	-1.06754
50037047	chr12:50037047:G:A	1.82513e-09	-1.95781e-10	-1.00326	0.000106133	-1.95781e-10	-1.08055	0.000109897	-1.95781e-10	-1.09062
50037170	chr12:50037170:C:T	2.36928e-09	-1.95781e-10	-0.742321	0.000188919	-1.95781e-10	-0.503922	0.00019543	-1.95781e-10	-0.51496
50037357	chr12:50037357:G:A	1.74492e-09	-1.95781e-10	-1.0482	0.000101763	-1.95781e-10	-1.12259	0.000105473	-1.95781e-10	-1.13171
50037457	chr12:50037457:T:C	1.84835e-09	-1.95781e-10	-0.990614	0.000107365	-1.95781e-10	-1.06901	0.000111153	-1.95781e-10	-1.07926
50037843	chr12:50037843:T:C	3.01158e-09	-1.95781e-10	-0.502443	0.000192682	-1.95781e-10	-0.484198	0.000202998	-1.95781e-10	-0.476967
50038088	chr12:50038088:G:A	4.23373e-10	-1.11637	-1.34803	1.61019e-05	-1.83139	-1.13491	1.67387e-05	-1.83266	-1.13978
50038386	chr12:50038386:G:A	1.92704e-09	-1.95781e-10	-0.948925	0.000111368	-1.95781e-10	-1.0324	0.000115236	-1.95781e-10	-1.04318
50038557	chr12:50038557:T:A	4.01647e-09	-1.95781e-10	-0.214504	0.000226028	-1.95781e-10	-0.324582	0.000231447	-1.95781e-10	-0.345813
50038713	chr12:50038713:C:T	1.87896e-09	-1.95781e-10	-0.974188	0.000109007	-1.95781e-10	-1.05383	0.000112827	-1.95781e-10	-1.06431
50038929	chr12:50038929:C:T	2.1059e-09	-1.95781e-10	-0.860162	0.000121152	-1.95781e-10	-0.948197	0.000125225	-1.95781e-10	-0.960047
50039087	chr12:50039087:G:A	7.95813e-10	-1.8333	-3.80397e-10	6.04536e-05	-1.64337	-3.80397e-10	6.29322e-05	-1.64811	-3.80397e-10
50039220	chr12:50039220:C:A	5.34014e-10	-0.874832	-1.35741	1.51935e-05	-1.64099	-1.38339	1.57385e-05	-1.64945	-1.3846
50039451	chr12:50039451:C:T	1.18362e-09	-1.67568	0.239354	5.3711e-05	-1.7471	-0.0145269	5.79087e-05	-1.73948	0.00818706
50040219	chr12:50040219:G:A	6.21256e-09	-1.95781e-10	0.221666	0.000421362	-1.95781e-10	0.298252	0.000435468	-1.95781e-10	0.286258
50040316	chr12:50040316:C:G	2.57053e-08	-0.743945	2.38573	0.000585701	-1.5633	2.19087	0.000558424	-1.57509	2.11005
50040426	chr12:50040426:G:A	6.00615e-09	-1.95781e-10	0.187876	0.000197395	-1.95781e-10	-0.460034	0.000201707	-1.95781e-10	-0.483344
50040446	chr12:50040446:C:T	3.11397e-10	-1.60908	-1.16251	1.42941e-05	-1.83386	-1.25153	1.48061e-05	-1.83314	-1.26198
50042591	chr12:50042591:C:T	4.87308e-09	-1.03536	1.01418	0.000205879	-1.64245	1.2245	0.000197159	-1.65234	1.14619
50042833	chr12:50042833:ACTCAT:A	2.69703e-10	-1.66096	-1.25438	1.51283e-05	-1.83675	-1.19192	1.58394e-05	-1.8369	-1.19077
50043372	chr12:50043372:T:A	3.77017e-09	-1.95781e-10	-0.277786	0.000314266	-1.95781e-10	0.00499982	0.000324992	-1.95781e-10	-0.00636077
50043581	chr12:50043581:G:A	8.52786e-09	1.82063	-1.2822	2.93833e-05	-1.60351	-0.761301	3.01173e-05	-1.61283	-0.772231
50044389	chr12:50044389:C:A	1.12076e-09	-1.4909	-3.80397e-10	5.87529e-05	-1.6719	-3.80397e-10	6.10816e-05	-1.67795	-3.80397e-10
50044765	chr12:50044765:GGGAGCCCATA:G	1.37364e-09	-1.95781e-10	-1.28744	9.87655e-05	-1.95781e-10	-1.15249	0.000101851	-1.95781e-10	-1.16666
50044951	chr12:50044951:C:T	1.24038e-09	-1.95781e-10	-1.38949	7.99579e-05	-1.95781e-10	-1.36374	8.39032e-05	-1.95781e-10	-1.3605
50045563	chr12:50045563:G:A	1.33163e-09	-1.95781e-10	-1.3185	0.00011078	-1.95781e-10	-1.03769	0.000114826	-1.95781e-10	-1.04675
50045833	chr12:50045833:C:G	1.26577e-09	-1.95781e-10	-1.36923	8.16353e-05	-1.95781e-10	-1.34298	8.56197e-05	-1.95781e-10	-1.34025
50046091	chr12:50046091:T:C	4.5567e-10	-1.20965	-1.18125	1.62243e-05	-1.76351	-1.19522	1.70183e-05	-1.76424	-1.19163
50046159	chr12:50046159:C:T	8.40219e-10	-1.779	-3.80397e-10	5.00887e-05	-1.83145	-3.80397e-10	5.23438e-05	-1.83233	-3.80397e-10
50046162	chr12:50046162:A:G	1.31729e-09	-1.95781e-10	-1.32933	9.04148e-05	-1.95781e-10	-1.24083	9.49042e-05	-1.95781e-10	-1.23729
50046354	chr12:50046354:A:G	1.75318e-09	-0.0743724	-0.969105	2.85642e-05	-1.4265	-0.966584	2.92361e-05	-1.43665	-0.978107
50046367	chr12:50046367:A:G	1.65381e-09	-1.95781e-10	-1.10183	0.000177329	-1.95781e-10	-0.567237	0.000182793	-1.95781e-10	-0.581808
50046435	chr12:50046435:G:A	2.93675e-09	-1.95781e-10	-0.527603	0.000164997	-1.95781e-10	-0.639315	0.000169701	-1.95781e-10	-0.656126
50046736	chr12:50046736:T:G	1.51452e-09	-0.253939	-0.935868	2.71464e-05	-1.51186	-0.932139	2.78065e-05	-1.52089	-0.944001
50047283	chr12:50047283:A:C	1.41672e-09	-1.95781e-10	-1.25656	0.000128182	-1.95781e-10	-0.891791	0.000132486	-1.95781e-10	-0.903689
50047341	chr12:50047341:T:C	1.41713e-09	-1.95781e-10	-1.25627	0.000128212	-1.95781e-10	-0.891558	0.000132516	-1.95781e-10	-0.903459
50047651	chr12:50047651:G:A	5.01614e-08	2.31034	-3.80397e-10	0.000176303	-0.57304	-3.80397e-10	0.000181871	-0.586866	-3.80397e-10
50047652	chr12:50047652:A:T	1.25147e-09	-1.95781e-10	-1.38059	8.13769e-05	-1.95781e-10	-1.34615	8.54424e-05	-1.95781e-10	-1.34232
50047968	chr12:50047968:A:T	2.06167e-10	-1.8026	-1.38138	1.30954e-05	-1.78912	-1.38386	1.36897e-05	-1.78937	-1.38415
50047972	chr12:50047972:A:G	1.53141e-09	-1.95781e-10	-1.17872	0.000150262	-1.95781e-10	-0.732863	0.000155076	-1.95781e-10	-0.746247
50048593	chr12:50048593:G:C	1.42092e-09	-1.95781e-10	-1.2536	0.000128968	-1.95781e-10	-0.885675	0.000133294	-1.95781e-10	-0.897605
50049155	chr12:50049155:A:G	1.39929e-09	-1.95781e-10	-1.26894	0.000125141	-1.95781e-10	-0.915802	0.000129383	-1.95781e-10	-0.927387
50049523	chr12:50049523:T:C	1.04585e-08	-1.95781e-10	0.74251	0.0008777	-1.95781e-10	1.03206	0.000915648	-1.95781e-10	1.02947
50049640	chr12:50049640:C:T	1.38825e-09	-1.95781e-10	-1.27686	0.000123232	-1.95781e-10	-0.931172	0.000127437	-1.95781e-10	-0.942539
50049685	chr12:50049685:T:C	4.77943e-09	-0.0405857	-3.80397e-10	0.000169818	-0.610513	-3.80397e-10	0.000172823	-0.637894	-3.80397e-10
50049803	chr12:50049803:C:T	2.37792e-08	-1.95781e-10	1.56391	0.000603148	-1.95781e-10	0.656922	0.000588957	-1.95781e-10	0.58819
50050183	chr12:50050183:C:G	1.60693e-09	-1.95781e-10	-1.13058	0.000168828	-1.95781e-10	-0.616362	0.000174122	-1.95781e-10	-0.630406
50050363	chr12:50050363:T:C	2.32443e-10	-1.67228	-1.39174	1.24845e-05	-1.83589	-1.38486	1.30713e-05	-1.83522	-1.38453
50050509	chr12:50050509:C:A	1.15177e-09	-1.46361	-3.80397e-10	5.1975e-05	-1.79448	-3.80397e-10	5.45316e-05	-1.79138	-3.80397e-10
50050532	chr12:50050532:C:G	1.24753e-09	-1.95781e-10	-1.38374	7.7751e-05	-1.95781e-10	-1.39173	8.12986e-05	-1.95781e-10	-1.39203
50050967	chr12:50050967:C:T	1.99089e-09	-1.95781e-10	-0.916323	0.000104386	-1.95781e-10	-1.09715	0.000109029	-1.95781e-10	-1.09855
50051164	chr12:50051164:G:A	1.27579e-09	-1.95781e-10	-1.36134	8.02083e-05	-1.95781e-10	-1.36061	8.36769e-05	-1.95781e-10	-1.3632
50051399	chr12:50051399:C:T	1.32212e-09	-1.95781e-10	-1.32567	8.76518e-05	-1.95781e-10	-1.27187	9.18567e-05	-1.95781e-10	-1.26993
50051428	chr12:50051428:T:C	1.24151e-09	-1.95781e-10	-1.38858	7.78611e-05	-1.95781e-10	-1.39031	8.15083e-05	-1.95781e-10	-1.38946
50051432	chr12:50051432:C:A	1.28569e-09	-1.95781e-10	-1.35361	7.87897e-05	-1.95781e-10	-1.37846	8.22399e-05	-1.95781e-10	-1.38052
50051454	chr12:50051454:T:C	5.30912e-10	-1.75835	-0.479714	3.11982e-05	-1.82153	-0.483354	3.08232e-05	-1.81369	-0.548208
50051690	chr12:50051690:C:A	1.28615e-09	-1.95781e-10	-1.35325	7.82477e-05	-1.95781e-10	-1.38536	8.17215e-05	-1.95781e-10	-1.38685
50052620	chr12:50052620:C:T	5.68622e-10	-1.80075	-0.368694	3.64547e-05	-1.68012	-0.469053	3.72119e-05	-1.65935	-0.514182
50052632	chr12:50052632:G:A	1.7092e-09	-1.95781e-10	-1.06888	0.000187555	-1.95781e-10	-0.511169	0.000193217	-1.95781e-10	-0.526351
50053032	chr12:50053032:A:G	1.34679e-09	-1.95781e-10	-1.30718	7.84249e-05	-1.95781e-10	-1.3831	8.22989e-05	-1.95781e-10	-1.3798
50053220	chr12:50053220:G:A	5.73751e-10	-1.66935	-0.491114	3.01052e-05	-1.83942	-0.501124	2.94518e-05	-1.83963	-0.56778
50053336	chr12:50053336:T:C	1.38882e-09	-1.95781e-10	-1.27645	9.34039e-05	-1.95781e-10	-1.20831	9.78078e-05	-1.95781e-10	-1.20716
50053616	chr12:50053616:A:C	1.41024e-09	-1.95781e-10	-1.26115	0.000106968	-1.95781e-10	-1.07271	0.000110705	-1.95781e-10	-1.08329
50054145	chr12:50054145:C:T	1.77474e-08	-1.95781e-10	1.27133	0.00118735	-1.95781e-10	1.33424	0.00122322	-1.95781e-10	1.31908
50054407	chr12:50054407:C:T	1.96583e-09	0.202771	-1.13176	1.79197e-05	-1.65074	-1.2086	1.87506e-05	-1.6486	-1.21033
50054774	chr12:50054774:C:T	1.40773e-09	-1.95781e-10	-1.26293	0.000106323	-1.95781e-10	-1.07876	0.000110095	-1.95781e-10	-1.08882
50055222	chr12:50055222:A:G	1.23839e-09	-1.95781e-10	-1.39109	7.79398e-05	-1.95781e-10	-1.3893	8.15464e-05	-1.95781e-10	-1.38899
50055735	chr12:50055735:T:C	1.08244e-09	-1.54741	0.021724	5.17426e-05	-1.81822	0.0192623	4.93211e-05	-1.82543	-0.0663774
50056328	chr12:50056328:T:C	1.48095e-09	-1.95781e-10	-1.21222	9.34996e-05	-1.95781e-10	-1.20728	9.79647e-05	-1.95781e-10	-1.20556
50057045	chr12:50057045:C:T	9.46098e-10	-0.579433	-1.08088	0.000239672	0.74759	-1.01356	0.000248573	0.740523	-1.01495
50057319	chr12:50057319:A:G	7.39504e-10	-0.599463	-1.30722	0.000180807	0.723533	-1.27134	0.000187756	0.716398	-1.27142
50057959	chr12:50057959:G:C	9.52575e-10	-0.460022	-1.19347	0.000250704	0.920209	-1.14118	0.000260286	0.912749	-1.14113
50058844	chr12:50058844:A:G	1.24068e-09	-1.95781e-10	-1.38925	7.99651e-05	-1.95781e-10	-1.36365	8.36667e-05	-1.95781e-10	-1.36332
50059393	chr12:50059393:T:A	1.40806e-09	-1.95781e-10	-1.2627	8.42814e-05	-1.95781e-10	-1.31108	8.77696e-05	-1.95781e-10	-1.31545
50059957	chr12:50059957:G:A	1.23713e-09	-1.95781e-10	-1.39212	7.80154e-05	-1.95781e-10	-1.38834	8.16207e-05	-1.95781e-10	-1.38808
50060080	chr12:50060080:G:A	1.21523e-09	-1.40998	-3.80397e-10	5.516e-05	-1.735	-3.80397e-10	5.78968e-05	-1.7315	-3.80397e-10
50060308	chr12:50060308:G:T	7.84892e-10	-0.509847	-1.33727	0.000177681	0.80103	-1.36628	0.00018432	0.794528	-1.36802
50060574	chr12:50060574:G:A	5.67079e-10	-0.813339	-1.35882	0.000113376	0.365944	-1.38047	0.000117747	0.360017	-1.38164
50060697	chr12:50060697:C:T	3.95352e-09	-1.95781e-10	-0.230302	0.000224602	-1.95781e-10	-0.330911	0.000230084	-1.95781e-10	-0.351718
50061286	chr12:50061286:C:T	8.43693e-10	-0.389487	-1.38539	0.000203849	0.955141	-1.383	0.000211743	0.948658	-1.38345
50062609	chr12:50062609:CA:C	6.3092e-10	-1.37982	-0.685662	9.84864e-05	-0.510524	-0.644799	0.000100049	-0.515424	-0.669078
50062619	chr12:50062619:C:T	8.25823e-10	-0.407504	-1.38878	0.000197884	0.929539	-1.3871	0.000205573	0.923076	-1.38744
50063351	chr12:50063351:G:A	9.95318e-09	0.692984	-3.80397e-10	0.000244607	-0.245589	-3.80397e-10	0.000247064	-0.280514	-3.80397e-10
50063746	chr12:50063746:G:A	9.3157e-10	-0.610046	-1.06575	0.000188778	0.613768	-1.11844	0.000195514	0.608329	-1.12286
50064022	chr12:50064022:C:G	1.23945e-09	-1.95781e-10	-1.39024	7.78205e-05	-1.95781e-10	-1.39084	8.13816e-05	-1.95781e-10	-1.39101
50064047	chr12:50064047:C:T	6.17501e-10	-0.751372	-1.33561	0.000128291	0.460133	-1.35107	0.000133269	0.454651	-1.35245
50064122	chr12:50064122:G:A	7.15012e-10	-1.45044	-0.489919	0.000106352	-0.63224	-0.446244	0.000107739	-0.63689	-0.473562
50064229	chr12:50064229:TC:T	1.42835e-09	-1.95781e-10	-1.24838	8.41285e-05	-1.95781e-10	-1.3129	8.78664e-05	-1.95781e-10	-1.31435
50064290	chr12:50064290:T:C	7.69686e-10	-0.475256	-1.39142	0.000179606	0.837543	-1.39202	0.000186691	0.831228	-1.39194
50064313	chr12:50064313:G:T	1.88867e-09	-1.23101	0.261976	0.000129312	-1.18049	0.297475	0.000135948	-1.21063	0.332746
50064667	chr12:50064667:A:G	1.18919e-09	-1.43163	-3.80397e-10	5.58372e-05	-1.7228	-3.80397e-10	5.86188e-05	-1.71911	-3.80397e-10
50064947	chr12:50064947:C:A	3.71608e-09	-1.95781e-10	-0.292238	0.000269341	-1.95781e-10	-0.149263	0.000272243	-1.95781e-10	-0.183467
50065528	chr12:50065528:G:A	1.09988e-09	-1.50971	-3.80397e-10	5.17211e-05	-1.79937	-3.80397e-10	5.3832e-05	-1.80429	-3.80397e-10
50065995	chr12:50065995:A:G	1.46015e-09	-0.515392	-0.710975	0.000304636	0.753149	-0.779274	0.000314475	0.74766	-0.78692
50066612	chr12:50066612:G:T	1.57085e-09	-1.95781e-10	-1.15329	8.16498e-05	-1.95781e-10	-1.3428	8.62919e-05	-1.95781e-10	-1.33243
50067290	chr12:50067290:A:T	2.79182e-09	-1.95781e-10	-0.578213	0.000160698	-1.95781e-10	-0.665715	0.000165161	-1.95781e-10	-0.683244
50067405	chr12:50067405:C:T	6.80581e-10	-0.610077	-1.37964	0.000150121	0.644406	-1.37821	0.000156007	0.638367	-1.37863
50067569	chr12:50067569:C:T	8.48986e-09	1.69537	-1.16141	1.27494e-05	-1.82503	-1.37473	1.33329e-05	-1.83007	-1.36986
50067671	chr12:50067671:G:A	3.31087e-09	-1.95781e-10	-0.407696	0.000189057	-1.95781e-10	-0.503192	0.000193927	-1.95781e-10	-0.522679
50067764	chr12:50067764:T:C	1.30149e-09	-1.95781e-10	-1.3414	8.09865e-05	-1.95781e-10	-1.35096	8.48411e-05	-1.95781e-10	-1.34938
50068196	chr12:50068196:A:G	7.05476e-10	-0.561567	-1.39222	0.000158988	0.71557	-1.39198	0.000165258	0.709403	-1.39206
50068200	chr12:50068200:G:T	2.77983e-09	-1.95781e-10	-0.582517	0.000192599	-1.95781e-10	-0.484632	0.000204273	-1.95781e-10	-0.470704
50068485	chr12:50068485:A:G	3.1797e-09	-1.95781e-10	-0.448121	0.000181968	-1.95781e-10	-0.54141	0.000186731	-1.95781e-10	-0.560496
50068604	chr12:50068604:A:G	1.23731e-09	-1.95781e-10	-1.39197	7.78067e-05	-1.95781e-10	-1.39101	8.14139e-05	-1.95781e-10	-1.39062
50068864	chr12:50068864:T:C	1.85415e-08	2.66955	-1.35445	2.15797e-05	-1.51934	-1.15415	2.14673e-05	-1.54563	-1.178
50069178	chr12:50069178:G:A	3.94844e-09	-1.95781e-10	-0.231587	0.000223547	-1.95781e-10	-0.335618	0.000228973	-1.95781e-10	-0.35656
50069542	chr12:50069542:T:C	1.03512e-08	1.30881	-0.576613	5.04904e-05	-1.83871	0.0152477	4.92271e-05	-1.83965	-0.0540731
50069678	chr12:50069678:T:C	8.61203e-10	-1.34841	-0.405924	3.70739e-05	-1.78299	-0.349338	3.56309e-05	-1.79586	-0.42109
50069888	chr12:50069888:C:T	2.83244e-10	-1.50635	-1.36	1.3547e-05	-1.76669	-1.37239	1.40578e-05	-1.77926	-1.36772
50070471	chr12:50070471:G:A	4.1807e-09	-1.95781e-10	-0.174428	0.000350233	-1.95781e-10	0.113358	0.000354658	-1.95781e-10	0.0809912
50070687	chr12:50070687:A:G	9.70508e-08	4.34649	-1.37616	1.94005e-05	-1.4146	-1.36534	1.9564e-05	-1.44459	-1.37188
50071444	chr12:50071444:T:G	2.9257e-09	-1.95781e-10	-0.531373	0.000166651	-1.95781e-10	-0.629342	0.000171352	-1.95781e-10	-0.646445
50071572	chr12:50071572:A:G	2.68502e-08	2.93054	-1.24517	2.26839e-05	-1.73266	-0.890931	2.25377e-05	-1.74727	-0.927707
50072161	chr12:50072161:G:A	4.61843e-09	-1.95781e-10	-0.0748535	0.000447065	-1.95781e-10	0.357463	0.000455598	-1.95781e-10	0.331448
50072302	chr12:50072302:A:G	1.82771e-09	-0.249408	-0.752435	0.000423125	1.11853	-0.816104	0.00043673	1.11267	-0.823514
50073066	chr12:50073066:G:A	1.24473e-09	-1.95781e-10	-1.38599	7.79617e-05	-1.95781e-10	-1.38902	8.1481e-05	-1.95781e-10	-1.38979
50073125	chr12:50073125:A:G	4.64841e-09	-1.95781e-10	-0.0683826	0.000340677	-1.95781e-10	0.0856948	0.00034218	-1.95781e-10	0.0451734
50073861	chr12:50073861:G:T	8.69347e-08	3.91471	-1.05446	1.67071e-05	-1.58701	-1.3424	1.72239e-05	-1.60971	-1.33415
50074258	chr12:50074258:C:T	1.02071e-09	-1.58441	-3.80397e-10	4.97339e-05	-1.83855	-3.80397e-10	5.20324e-05	-1.8383	-3.80397e-10
50074724	chr12:50074724:T:A	2.87025e-09	-1.95781e-10	-0.550508	0.000207855	-1.95781e-10	-0.408398	0.00021027	-1.95781e-10	-0.441769
50075032	chr12:50075032:C:T	1.57047e-09	-1.95781e-10	-1.15353	8.86248e-05	-1.95781e-10	-1.26083	9.35386e-05	-1.95781e-10	-1.25179
50075133	chr12:50075133:C:T	2.25658e-09	-1.95781e-10	-0.791056	0.000177678	-1.95781e-10	-0.565271	0.000181301	-1.95781e-10	-0.590003
50075456	chr12:50075456:G:A	1.67985e-09	-1.95781e-10	-1.0862	9.43028e-05	-1.95781e-10	-1.19873	9.78289e-05	-1.95781e-10	-1.20694
50076209	chr12:50076209:G:A	1.24994e-09	-1.95781e-10	-1.38181	7.81697e-05	-1.95781e-10	-1.38636	8.16726e-05	-1.95781e-10	-1.38744
50076602	chr12:50076602:G:A	1.66305e-09	-1.95781e-10	-1.09625	9.35529e-05	-1.95781e-10	-1.20671	9.70678e-05	-1.95781e-10	-1.21475
50077326	chr12:50077326:C:T	1.24106e-09	-1.95781e-10	-1.38894	7.77925e-05	-1.95781e-10	-1.3912	8.13309e-05	-1.95781e-10	-1.39164
50077459	chr12:50077459:C:T	3.03897e-09	-1.95781e-10	-0.493389	0.00025382	-1.95781e-10	-0.208614	0.00025819	-1.95781e-10	-0.236469
50077601	chr12:50077601:G:A	2.36742e-09	-1.95781e-10	-0.743107	0.000189814	-1.95781e-10	-0.499197	0.000193777	-1.95781e-10	-0.523452
50077847	chr12:50077847:A:G	2.06414e-07	5.08452	-1.35954	3.81702e-05	-0.953196	-1.14999	3.72818e-05	-0.997587	-1.17407
50078185	chr12:50078185:T:G	1.09478e-09	-1.51435	-3.80397e-10	5.16172e-05	-1.80139	-3.80397e-10	5.37284e-05	-1.80622	-3.80397e-10
50078327	chr12:50078327:G:A	1.6771e-09	-1.95781e-10	-1.08784	9.41785e-05	-1.95781e-10	-1.20005	9.77027e-05	-1.95781e-10	-1.20823
50079650	chr12:50079650:C:T	4.69764e-10	-1.24181	-1.11863	8.33243e-05	-0.306464	-1.01604	8.56403e-05	-0.311604	-1.0284
50079972	chr12:50079972:A:G	4.78025e-09	-1.95781e-10	-0.0404146	0.000362739	-1.95781e-10	0.148443	0.000364463	-1.95781e-10	0.108263
50080110	chr12:50080110:T:C	2.27071e-09	-1.95781e-10	-0.784817	0.000182231	-1.95781e-10	-0.539968	0.000186114	-1.95781e-10	-0.563803
50080257	chr12:50080257:T:C	2.24909e-09	-1.74386	0.949475	0.000137678	-1.71822	0.897899	0.000130331	-1.69799	0.777906
50080626	chr12:50080626:A:G	1.72934e-09	-1.95781e-10	-1.05717	9.63889e-05	-1.95781e-10	-1.17685	9.99417e-05	-1.95781e-10	-1.18558
50081692	chr12:50081692:A:G	1.71947e-09	-1.95781e-10	-1.06289	9.59277e-05	-1.95781e-10	-1.18165	9.94686e-05	-1.95781e-10	-1.19032
50082218	chr12:50082218:G:T	1.26328e-09	-1.95781e-10	-1.3712	7.7942e-05	-1.95781e-10	-1.38928	8.1499e-05	-1.95781e-10	-1.38957
50082439	chr12:50082439:G:A	1.94501e-09	-1.95781e-10	-0.939639	9.88701e-05	-1.95781e-10	-1.15143	0.000104005	-1.95781e-10	-1.14572
50083690	chr12:50083690:G:C	1.85709e-09	-0.985895	-3.80397e-10	0.000191476	-0.490481	-3.80397e-10	0.000198771	-0.498009	-3.80397e-10
50083691	chr12:50083691:G:A	9.30691e-10	-1.67673	-3.80397e-10	8.56644e-05	-1.2948	-3.80397e-10	8.906e-05	-1.30085	-3.80397e-10
50084376	chr12:50084376:AAAATCTGAGG:A	2.9723e-09	-1.95781e-10	-0.515571	0.000249771	-1.95781e-10	-0.224696	0.000254092	-1.95781e-10	-0.252466
50084666	chr12:50084666:A:C	2.54959e-09	-1.69572	1.02675	0.000143413	-1.76074	0.981229	0.00013493	-1.74425	0.858842
50086046	chr12:50086046:C:T	1.6771e-09	-1.95781e-10	-1.08784	9.41785e-05	-1.95781e-10	-1.20005	9.77027e-05	-1.95781e-10	-1.20823
50086152	chr12:50086152:C:T	2.59984e-10	-1.62682	-1.32522	1.44654e-05	-1.83148	-1.242	1.50065e-05	-1.83062	-1.25106
50086431	chr12:50086431:T:G	1.44197e-09	-1.95781e-10	-1.2389	0.000147284	-1.95781e-10	-0.752881	0.000151718	-1.95781e-10	-0.768141
50087084	chr12:50087084:C:G	5.57452e-09	-1.95781e-10	0.113298	0.000384951	-1.95781e-10	0.207874	0.000401801	-1.95781e-10	0.205794
50088012	chr12:50088012:A:G	5.63248e-09	-1.95781e-10	0.123642	0.000389379	-1.95781e-10	0.219311	0.000406438	-1.95781e-10	0.217269
50088244	chr12:50088244:C:G	1.24205e-09	-1.95781e-10	-1.38815	7.84246e-05	-1.95781e-10	-1.3831	8.18718e-05	-1.95781e-10	-1.38501
50089006	chr12:50089006:A:AT	3.35927e-09	-1.95781e-10	-0.393185	0.00019213	-1.95781e-10	-0.48707	0.000197012	-1.95781e-10	-0.506901
50089221	chr12:50089221:C:T	3.08028e-09	-1.95781e-10	-0.479886	0.000259732	-1.95781e-10	-0.185589	0.000264198	-1.95781e-10	-0.213463
50089249	chr12:50089249:G:A	5.73437e-10	-1.05717	-1.10384	1.79006e-05	-1.67854	-1.18186	1.86297e-05	-1.70099	-1.16442
50089540	chr12:50089540:T:C	1.72991e-09	-1.95781e-10	-1.05684	9.64159e-05	-1.95781e-10	-1.17657	9.9969e-05	-1.95781e-10	-1.1853
50089663	chr12:50089663:G:C	3.98953e-09	-1.95781e-10	-0.221233	0.000298013	-1.95781e-10	-0.0481058	0.000300417	-1.95781e-10	-0.0849923
50090230	chr12:50090230:G:A	2.82423e-09	-0.281627	-0.285044	1.95215e-05	-1.81109	-0.96264	2.05142e-05	-1.81349	-0.955552
50090622	chr12:50090622:C:T	7.98921e-10	-1.8294	-3.80397e-10	7.62993e-05	-1.41058	-3.80397e-10	8.01399e-05	-1.40639	-3.80397e-10
50091666	chr12:50091666:A:T	3.0478e-09	-1.95781e-10	-0.490487	0.000256687	-1.95781e-10	-0.197383	0.000261146	-1.95781e-10	-0.225084
50091766	chr12:50091766:ACGGGGCTTCACCATGTTTG:A	2.51384e-07	4.89831	-0.976233	2.15628e-05	-1.36363	-1.31064	2.20861e-05	-1.3952	-1.30001
50091869	chr12:50091869:C:T	2.72695e-09	-1.95781e-10	-0.601724	0.000225476	-1.95781e-10	-0.327026	0.000229761	-1.95781e-10	-0.353124
50091926	chr12:50091926:G:T	8.31588e-10	-1.78933	-3.80397e-10	5.00205e-05	-1.83281	-3.80397e-10	5.22612e-05	-1.83391	-3.80397e-10
50092206	chr12:50092206:G:A	2.57488e-09	-1.95781e-10	-0.659103	0.000211126	-1.95781e-10	-0.392784	0.000215306	-1.95781e-10	-0.418103
50092457	chr12:50092457:C:T	1.26308e-09	-1.95781e-10	-1.37135	7.97726e-05	-1.95781e-10	-1.36606	8.33885e-05	-1.95781e-10	-1.36665
50092468	chr12:50092468:C:T	1.7605e-09	-1.95781e-10	-1.03931	9.7796e-05	-1.95781e-10	-1.16236	0.000101372	-1.95781e-10	-1.17136
50092644	chr12:50092644:A:G	1.8712e-09	-1.95781e-10	-0.978329	0.000145122	-1.95781e-10	-0.767666	0.000148782	-1.95781e-10	-0.78768
50093427	chr12:50093427:A:G	1.48762e-09	-1.95781e-10	-1.20773	8.5041e-05	-1.95781e-10	-1.30211	8.88735e-05	-1.95781e-10	-1.30295
50094079	chr12:50094079:A:T	1.48516e-09	-1.95781e-10	-1.20938	8.65176e-05	-1.95781e-10	-1.28489	9.03396e-05	-1.95781e-10	-1.28659
50094623	chr12:50094623:T:G	1.23688e-09	-1.95781e-10	-1.39231	7.77341e-05	-1.95781e-10	-1.39195	8.12939e-05	-1.95781e-10	-1.39209
50094764	chr12:50094764:G:A	4.96507e-08	3.58867	-1.28857	3.26628e-05	-0.874596	-1.38441	3.44031e-05	-0.868129	-1.38389
50095480	chr12:50095480:C:T	1.23919e-09	-1.95781e-10	-1.39045	7.77811e-05	-1.95781e-10	-1.39134	8.13725e-05	-1.95781e-10	-1.39113
50095518	chr12:50095518:A:G	3.72977e-07	5.29081	-0.974196	6.70147e-05	-1.23263	-0.307696	6.39165e-05	-1.26872	-0.363863
50095597	chr12:50095597:GA:G	1.25466e-09	-1.37804	-3.80397e-10	5.92767e-05	-1.66303	-3.80397e-10	6.17081e-05	-1.66775	-3.80397e-10
50095599	chr12:50095599:TCACAGGC:T	1.24721e-09	-1.384	-3.80397e-10	5.90594e-05	-1.6667	-3.80397e-10	6.1485e-05	-1.67137	-3.80397e-10
50095917	chr12:50095917:G:A	7.94667e-10	-1.83474	-3.80397e-10	7.47875e-05	-1.43059	-3.80397e-10	7.86023e-05	-1.42576	-3.80397e-10
50095978	chr12:50095978:T:C	1.24208e-09	-1.95781e-10	-1.38812	7.84269e-05	-1.95781e-10	-1.38307	8.1874e-05	-1.95781e-10	-1.38498
50096223	chr12:50096223:T:C	3.35623e-09	-1.95781e-10	-0.394088	0.000191977	-1.95781e-10	-0.487867	0.000196856	-1.95781e-10	-0.507692
50097147	chr12:50097147:G:A	1.25209e-09	-1.95781e-10	-1.38009	7.7912e-05	-1.95781e-10	-1.38966	8.14348e-05	-1.95781e-10	-1.39036
50097358	chr12:50097358:C:T	2.435e-07	4.94	-1.04979	2.11452e-05	-1.35284	-1.34099	2.16045e-05	-1.38477	-1.33249
50097365	chr12:50097365:A:C	1.27513e-09	-1.95781e-10	-1.36186	8.07086e-05	-1.95781e-10	-1.3544	8.43253e-05	-1.95781e-10	-1.35548
50097784	chr12:50097784:A:G	2.74183e-09	-1.57532	0.979039	0.000128912	-1.82806	0.941947	0.00012057	-1.82143	0.8235
50097847	chr12:50097847:C:T	4.98679e-08	3.69588	-1.39142	1.69727e-05	-1.62693	-1.2867	1.71351e-05	-1.64793	-1.30111
50098038	chr12:50098038:A:G	2.66741e-07	4.9378	-0.956431	2.11603e-05	-1.35597	-1.33714	2.16345e-05	-1.38779	-1.32808
50098230	chr12:50098230:A:T	4.62569e-09	-1.95781e-10	-0.0732813	0.000251319	-1.95781e-10	-0.21852	0.000258241	-1.95781e-10	-0.236268
50100658	chr12:50100658:C:A	1.75167e-09	-1.95781e-10	-1.04434	9.7419e-05	-1.95781e-10	-1.16622	0.000100987	-1.95781e-10	-1.17517
50101629	chr12:50101629:C:T	8.49994e-10	-1.76743	-3.80397e-10	6.48021e-05	-1.5739	-3.80397e-10	6.81525e-05	-1.56842	-3.80397e-10
50102381	chr12:50102381:C:A	1.22718e-09	-1.40019	-3.80397e-10	5.39743e-05	-1.75673	-3.80397e-10	5.60506e-05	-1.76391	-3.80397e-10
50102679	chr12:50102679:T:TA	1.58956e-09	-1.95781e-10	-1.14145	9.02324e-05	-1.95781e-10	-1.24285	9.3694e-05	-1.95781e-10	-1.25013
50104336	chr12:50104336:G:A	8.38593e-10	-1.78094	-3.80397e-10	6.67606e-05	-1.54413	-3.80397e-10	6.94632e-05	-1.54937	-3.80397e-10
50104356	chr12:50104356:T:G	3.58927e-10	-1.6964	-0.933147	2.79664e-05	-1.75532	-0.658912	2.83916e-05	-1.73838	-0.705691
50104365	chr12:50104365:C:A	1.12712e-09	-1.48524	-3.80397e-10	5.69524e-05	-1.70302	-3.80397e-10	5.9709e-05	-1.70068	-3.80397e-10
50104692	chr12:50104692:A:G	3.76927e-09	-1.95781e-10	-0.278026	0.000214347	-1.95781e-10	-0.377644	0.000219533	-1.95781e-10	-0.39866
50105281	chr12:50105281:C:T	4.20908e-09	-1.95781e-10	-0.167662	0.000224805	-1.95781e-10	-0.33001	0.000231048	-1.95781e-10	-0.347537
50106174	chr12:50106174:G:A	3.90354e-09	-0.243022	-3.80397e-10	0.000144097	-0.774756	-3.80397e-10	0.000147814	-0.794211	-3.80397e-10
50106215	chr12:50106215:G:A	8.46672e-10	-1.77135	-3.80397e-10	5.30993e-05	-1.77308	-3.80397e-10	5.53308e-05	-1.77683	-3.80397e-10
50106232	chr12:50106232:G:A	4.14174e-09	1.02032	-1.20411	3.53359e-05	-1.01201	-1.16834	3.6687e-05	-1.0222	-1.16554
50106598	chr12:50106598:A:T	2.03448e-08	1.40792	-3.80397e-10	0.00013716	-0.824092	-3.80397e-10	0.000141818	-0.835619	-3.80397e-10
50106736	chr12:50106736:C:T	1.90172e-09	-1.95781e-10	-0.962147	0.000105808	-1.95781e-10	-1.08362	0.000110402	-1.95781e-10	-1.08603
50107136	chr12:50107136:G:T	1.29568e-09	-1.95781e-10	-1.34587	7.88699e-05	-1.95781e-10	-1.37744	8.23485e-05	-1.95781e-10	-1.3792
50107211	chr12:50107211:A:G	1.25976e-09	-1.95781e-10	-1.37398	7.77224e-05	-1.95781e-10	-1.3921	8.13441e-05	-1.95781e-10	-1.39147
50107466	chr12:50107466:T:C	1.47143e-09	-1.95781e-10	-1.21868	7.92975e-05	-1.95781e-10	-1.37204	8.35604e-05	-1.95781e-10	-1.36459
50109067	chr12:50109067:G:A	1.28755e-09	-1.95781e-10	-1.35217	8.34406e-05	-1.95781e-10	-1.32111	8.75047e-05	-1.95781e-10	-1.31847
50109299	chr12:50109299:A:G	2.65671e-06	7.54448	-1.26455	3.41634e-05	-0.950106	-1.26398	3.3685e-05	-0.993881	-1.27923
50109486	chr12:50109486:C:T	2.26666e-06	7.40792	-1.28676	3.3034e-05	-0.999555	-1.24815	3.25925e-05	-1.04231	-1.26377
50109495	chr12:50109495:G:A	1.84166e-09	-1.95781e-10	-0.994242	0.000104765	-1.95781e-10	-1.09352	0.000108444	-1.95781e-10	-1.10393
50110384	chr12:50110384:C:T	1.30584e-09	-1.95781e-10	-1.33806	7.8905e-05	-1.95781e-10	-1.377	8.2286e-05	-1.95781e-10	-1.37996
50110804	chr12:50110804:GGGA:G	8.88113e-10	-1.72356	-3.80397e-10	4.96957e-05	-1.83932	-3.80397e-10	5.19911e-05	-1.83909	-3.80397e-10
50110850	chr12:50110850:G:A	1.36713e-09	-1.95781e-10	-1.29219	8.99309e-05	-1.95781e-10	-1.2462	9.43985e-05	-1.95781e-10	-1.24264
50112057	chr12:50112057:T:C	2.07298e-08	-1.95781e-10	1.42666	0.00135065	-1.95781e-10	1.4631	0.00138746	-1.95781e-10	1.44507
50112104	chr12:50112104:A:C	1.10311e-08	-1.95781e-10	0.795809	0.000631137	-1.95781e-10	0.702281	0.00064434	-1.95781e-10	0.678063
50112186	chr12:50112186:G:A	1.13061e-09	-1.48215	-3.80397e-10	9.9577e-05	-1.14431	-3.80397e-10	0.000103585	-1.14977	-3.80397e-10
50112393	chr12:50112393:C:T	1.38592e-09	-1.95781e-10	-1.27854	8.36795e-05	-1.95781e-10	-1.31825	8.72162e-05	-1.95781e-10	-1.32177
50112702	chr12:50112702:T:C	2.10773e-09	-1.95781e-10	-0.859297	0.000115671	-1.95781e-10	-0.994489	0.000120524	-1.95781e-10	-0.998316
50113021	chr12:50113021:G:T	1.24385e-09	-1.95781e-10	-1.3867	7.96193e-05	-1.95781e-10	-1.36798	8.34163e-05	-1.95781e-10	-1.36632
50113033	chr12:50113033:G:T	2.7845e-09	0.242883	-0.823723	6.61496e-05	-0.970103	-0.58322	5.95242e-05	-1.02935	-0.674432
50113036	chr12:50113036:G:T	2.61533e-09	-1.95781e-10	-0.643516	0.000138241	-1.95781e-10	-0.816244	0.000146223	-1.95781e-10	-0.805032
50113331	chr12:50113331:T:C	1.72195e-09	-1.06145	-3.80397e-10	0.000145351	-0.766088	-3.80397e-10	0.000149962	-0.779784	-3.80397e-10
50113396	chr12:50113396:C:T	7.39321e-09	1.03438	-0.638726	0.000134279	-0.564956	-0.280366	0.000114828	-0.647944	-0.39878
50113460	chr12:50113460:C:T	4.72744e-09	1.33972	-1.39124	1.43428e-05	-1.74631	-1.33569	1.53049e-05	-1.73884	-1.32315
50113656	chr12:50113656:G:A	4.28147e-09	-1.95781e-10	-0.15061	0.000322701	-1.95781e-10	0.0314852	0.000324319	-1.95781e-10	-0.00843424
50113926	chr12:50113926:C:T	1.57224e-09	-0.422947	-0.729461	4.42503e-05	-1.63774	-0.317639	4.03533e-05	-1.66884	-0.423645
50115239	chr12:50115239:G:A	3.69507e-09	-1.95781e-10	-0.297908	0.000275898	-1.95781e-10	-0.125209	0.00027794	-1.95781e-10	-0.162759
50115800	chr12:50115800:C:A	8.68733e-10	-0.354153	-1.39147	1.61941e-05	-1.61804	-1.34255	1.61427e-05	-1.65043	-1.35826
50116154	chr12:50116154:A:G	2.00902e-06	7.13836	-1.13787	2.7142e-05	-1.12817	-1.31599	2.69937e-05	-1.16764	-1.32692
50116186	chr12:50116186:A:G	1.9947e-09	-1.95781e-10	-0.914415	0.000110108	-1.95781e-10	-1.04378	0.000114754	-1.95781e-10	-1.04737
50116249	chr12:50116249:C:T	1.40818e-09	-1.95781e-10	-1.26261	7.96061e-05	-1.95781e-10	-1.36815	8.37317e-05	-1.95781e-10	-1.36254
50116994	chr12:50116994:C:T	1.72776e-09	-0.416723	-0.641357	4.91902e-05	-1.63385	-0.215692	4.46005e-05	-1.66526	-0.327162
50117164	chr12:50117164:C:A	6.36523e-09	-0.410728	0.65667	0.000217479	-1.62725	1.26412	0.000182458	-1.65927	1.07562
50117318	chr12:50117318:G:A	1.40089e-09	-1.95781e-10	-1.2678	0.000175526	-1.95781e-10	-0.577454	0.000179819	-1.95781e-10	-0.598212
50117625	chr12:50117625:T:C	2.23417e-06	7.22415	-1.11743	2.74105e-05	-1.10791	-1.32641	2.72628e-05	-1.14803	-1.33661
50118065	chr12:50118065:G:A	4.13855e-09	0.580411	-0.764973	6.30559e-05	-1.28027	-0.320947	5.63401e-05	-1.33288	-0.425874
50118269	chr12:50118269:ACTCCTGACCTCAGGTGATCCACC:A	5.64576e-09	1.51062	-1.38463	1.44685e-05	-1.71431	-1.35896	1.54158e-05	-1.70568	-1.34908
50118417	chr12:50118417:T:C	5.82301e-09	1.54533	-1.38842	1.47102e-05	-1.70752	-1.34918	1.5697e-05	-1.69869	-1.338
50118510	chr12:50118510:G:A	3.83773e-09	1.13226	-1.39228	1.36096e-05	-1.77452	-1.35995	1.44841e-05	-1.76827	-1.34884
50118583	chr12:50118583:C:T	1.24956e-09	-1.95781e-10	-1.38212	7.86512e-05	-1.95781e-10	-1.38022	8.19608e-05	-1.95781e-10	-1.38392
50118834	chr12:50118834:T:C	5.00906e-09	-1.95781e-10	0.00634052	0.000391592	-1.95781e-10	0.224979	0.000411776	-1.95781e-10	0.230316
50118849	chr12:50118849:T:C	7.91264e-09	-0.329385	0.792939	0.000264297	-1.59578	1.42761	0.000219893	-1.63018	1.23316
50119192	chr12:50119192:G:A	7.58781e-09	-0.378539	0.800175	0.000261169	-1.61522	1.43515	0.000217553	-1.64818	1.24046
50119736	chr12:50119736:G:T	7.83784e-09	-0.340206	0.794263	0.000263572	-1.60008	1.42916	0.000219339	-1.63417	1.23463
50119904	chr12:50119904:C:T	9.08377e-10	-0.317151	-1.38385	1.69757e-05	-1.60394	-1.30952	1.6819e-05	-1.63739	-1.33026
50120299	chr12:50120299:C:G	1.36644e-09	-1.95781e-10	-1.2927	8.2887e-05	-1.95781e-10	-1.32776	8.63951e-05	-1.95781e-10	-1.33123
50120310	chr12:50120310:C:T	9.4852e-09	-1.95781e-10	0.644825	0.000547815	-1.95781e-10	0.560697	0.000559523	-1.95781e-10	0.536922
50120407	chr12:50120407:A:G	1.59593e-09	-1.95781e-10	-1.13745	8.99234e-05	-1.95781e-10	-1.24628	9.32485e-05	-1.95781e-10	-1.25489
50120582	chr12:50120582:G:A	9.22871e-10	-0.300643	-1.38453	1.70515e-05	-1.59743	-1.31157	1.68907e-05	-1.63137	-1.33203
50120695	chr12:50120695:A:G	5.71578e-09	1.52873	-1.39041	1.47797e-05	-1.71071	-1.34128	1.57839e-05	-1.70199	-1.32918
50121147	chr12:50121147:C:T	1.25538e-09	-1.95781e-10	-1.37747	8.86393e-05	-1.95781e-10	-1.26067	9.18857e-05	-1.95781e-10	-1.26962
50121982	chr12:50121982:T:C	2.49039e-09	0.591302	-1.28377	1.4468e-05	-1.73491	-1.33839	1.51778e-05	-1.72696	-1.34337
50122025	chr12:50122025:C:T	3.43551e-09	1.00677	-1.37752	1.29927e-05	-1.79191	-1.38894	1.37179e-05	-1.78655	-1.38491
50122045	chr12:50122045:G:A	5.9549e-09	-0.511941	0.691249	0.000219708	-1.66444	1.3115	0.000184561	-1.6934	1.12122
50122053	chr12:50122053:C:T	1.26767e-09	-1.95781e-10	-1.36773	7.78816e-05	-1.95781e-10	-1.39005	8.13746e-05	-1.95781e-10	-1.3911
50122642	chr12:50122642:C:A	2.10837e-09	-1.95781e-10	-0.858992	0.00011743	-1.95781e-10	-0.979399	0.000121371	-1.95781e-10	-0.991313
50122665	chr12:50122665:G:A	2.05585e-09	-1.95781e-10	-0.884217	0.000113193	-1.95781e-10	-1.01614	0.000117953	-1.95781e-10	-1.01988
50122815	chr12:50122815:C:T	1.24565e-09	-1.95781e-10	-1.38525	7.95016e-05	-1.95781e-10	-1.36946	8.32811e-05	-1.95781e-10	-1.36794
50122914	chr12:50122914:T:C	2.12557e-09	-1.95781e-10	-0.850865	0.000118267	-1.95781e-10	-0.972292	0.000122223	-1.95781e-10	-0.984315
50122965	chr12:50122965:T:C	6.33864e-09	1.5477	-1.30594	1.40806e-05	-1.70818	-1.39226	1.48737e-05	-1.69937	-1.39121
50123170	chr12:50123170:T:C	1.35387e-09	-1.95781e-10	-1.30194	8.22905e-05	-1.95781e-10	-1.33499	8.57898e-05	-1.95781e-10	-1.33826
50123299	chr12:50123299:A:G	3.65186e-09	-1.95781e-10	-0.309672	0.000273416	-1.95781e-10	-0.134246	0.000275527	-1.95781e-10	-0.171478
50123717	chr12:50123717:G:A	2.50055e-08	-1.95781e-10	1.61419	0.00163047	-1.95781e-10	1.65138	0.00167454	-1.95781e-10	1.63313
50123912	chr12:50123912:C:T	1.2376e-09	-1.95781e-10	-1.39173	7.91761e-05	-1.95781e-10	-1.37357	8.28708e-05	-1.95781e-10	-1.37288
50124034	chr12:50124034:G:T	1.23751e-09	-1.95781e-10	-1.3918	7.83243e-05	-1.95781e-10	-1.38438	8.19979e-05	-1.95781e-10	-1.38347
50124070	chr12:50124070:C:G	2.21176e-09	-1.95781e-10	-0.811118	0.000124112	-1.95781e-10	-0.924053	0.000128162	-1.95781e-10	-0.936869
50124258	chr12:50124258:AC:A	1.38244e-08	1.02153	-3.80397e-10	0.0001067	-1.07522	-3.80397e-10	0.000110559	-1.08461	-3.80397e-10
50125143	chr12:50125143:C:T	1.87173e-06	7.06782	-1.13811	2.64755e-05	-1.15358	-1.31544	2.63447e-05	-1.19241	-1.32648
50126578	chr12:50126578:C:T	2.37578e-08	-1.95781e-10	1.563	0.00156018	-1.95781e-10	1.60732	0.00160241	-1.95781e-10	1.5891
50126840	chr12:50126840:A:AG	1.55284e-06	6.88105	-1.13811	2.51488e-05	-1.20499	-1.31544	2.50623e-05	-1.24232	-1.32648
50126893	chr12:50126893:G:A	1.55907e-09	-0.302375	-0.858446	4.74404e-05	-1.58793	-0.297841	4.43322e-05	-1.62267	-0.375783
50127058	chr12:50127058:G:A	3.81927e-09	1.1259	-1.39074	1.33992e-05	-1.77502	-1.37503	1.42203e-05	-1.7688	-1.36669
50127211	chr12:50127211:T:C	1.64075e-09	-1.95781e-10	-1.10975	9.12573e-05	-1.95781e-10	-1.23156	9.6187e-05	-1.95781e-10	-1.22387
50127593	chr12:50127593:G:A	9.25531e-10	-1.6823	-3.80397e-10	5.29907e-05	-1.77513	-3.80397e-10	5.52245e-05	-1.77876	-3.80397e-10
50127739	chr12:50127739:C:T	1.4368e-09	-1.95781e-10	-1.24249	9.01966e-05	-1.95781e-10	-1.24325	9.45427e-05	-1.95781e-10	-1.24111
50128593	chr12:50128593:C:G	2.26848e-09	-0.097844	-0.687953	2.32148e-05	-1.52317	-1.07728	2.38769e-05	-1.56194	-1.05531
50128658	chr12:50128658:G:A	2.11116e-09	-1.95781e-10	-0.85767	0.000115597	-1.95781e-10	-0.995135	0.000119466	-1.95781e-10	-1.00713
50129692	chr12:50129692:A:ATT	3.16885e-08	-1.95781e-10	1.85105	0.00206379	-1.95781e-10	1.88706	0.00211806	-1.95781e-10	1.86809
50129746	chr12:50129746:T:C	1.4059e-09	-1.95781e-10	-1.26423	8.2496e-05	-1.95781e-10	-1.33249	8.57351e-05	-1.95781e-10	-1.3389
50130256	chr12:50130256:A:G	1.2995e-09	-1.95781e-10	-1.34293	7.98909e-05	-1.95781e-10	-1.36458	8.33612e-05	-1.95781e-10	-1.36698
50130308	chr12:50130308:C:T	1.26748e-09	-1.95781e-10	-1.36788	8.1666e-05	-1.95781e-10	-1.3426	8.56102e-05	-1.95781e-10	-1.34036
50130356	chr12:50130356:A:C	9.5162e-10	-1.6545	-3.80397e-10	5.0042e-05	-1.83238	-3.80397e-10	5.23911e-05	-1.83143	-3.80397e-10
50130486	chr12:50130486:G:T	2.01265e-09	-1.95781e-10	-0.905456	0.000110992	-1.95781e-10	-1.03578	0.00011568	-1.95781e-10	-1.03934
50131254	chr12:50131254:T:A	3.00252e-09	-1.95781e-10	-0.505455	0.000219929	-1.95781e-10	-0.351937	0.000224717	-1.95781e-10	-0.375322
50131286	chr12:50131286:C:T	1.27098e-09	-1.95781e-10	-1.36512	7.87158e-05	-1.95781e-10	-1.3794	8.2283e-05	-1.95781e-10	-1.38
50131485	chr12:50131485:G:A	1.90629e-09	-1.95781e-10	-0.959746	0.000105782	-1.95781e-10	-1.08386	0.000110302	-1.95781e-10	-1.08694
50132004	chr12:50132004:C:T	9.14778e-09	-0.401107	1.00971	0.000343325	-1.62503	1.71846	0.000285004	-1.65723	1.51957
50132007	chr12:50132007:A:C	1.93299e-09	-1.95781e-10	-0.945837	0.000117347	-1.95781e-10	-0.980107	0.00012405	-1.95781e-10	-0.969476
50132210	chr12:50132210:A:G	2.49303e-09	-1.95781e-10	-0.69141	0.000343791	-1.95781e-10	0.0947936	0.000358006	-1.95781e-10	0.0903877
50132378	chr12:50132378:G:A	4.03265e-09	-1.95781e-10	-0.210483	0.000305919	-1.95781e-10	-0.0219218	0.000307728	-1.95781e-10	-0.0609475
50132642	chr12:50132642:T:TTGATTATAGC	1.14539e-08	-1.95781e-10	0.833424	0.000657831	-1.95781e-10	0.743707	0.000671196	-1.95781e-10	0.718898
50132708	chr12:50132708:A:AGAGTGT	3.82767e-09	1.12964	-1.39229	1.32259e-05	-1.77246	-1.39061	1.39682e-05	-1.76611	-1.38726
50132763	chr12:50132763:A:G	1.24675e-08	-1.95781e-10	0.918219	0.00071646	-1.95781e-10	0.829082	0.000730848	-1.95781e-10	0.804042
50132773	chr12:50132773:A:T	1.30473e-09	-1.33891	-3.80397e-10	0.000157638	-0.684937	-3.80397e-10	0.000163169	-0.695379	-3.80397e-10
50133144	chr12:50133144:T:C	1.98954e-09	-1.95781e-10	-0.917004	0.000110097	-1.95781e-10	-1.04388	0.000114758	-1.95781e-10	-1.04734
50133312	chr12:50133312:G:A	1.2833e-09	-1.95781e-10	-1.35547	8.46108e-05	-1.95781e-10	-1.30718	8.78668e-05	-1.95781e-10	-1.31434
50133440	chr12:50133440:T:TG	1.23751e-09	-1.95781e-10	-1.39181	7.83303e-05	-1.95781e-10	-1.38431	8.20042e-05	-1.95781e-10	-1.38339
50134134	chr12:50134134:G:A	1.29909e-09	-1.95781e-10	-1.34324	7.95682e-05	-1.95781e-10	-1.36863	8.30506e-05	-1.95781e-10	-1.37071
50134294	chr12:50134294:C:CCTT	3.63368e-06	7.78404	-1.19094	3.31269e-05	-0.963978	-1.28092	3.27186e-05	-1.00791	-1.29431
50134903	chr12:50134903:GA:G	8.11321e-09	1.87564	-1.38706	1.52217e-05	-1.64265	-1.37987	1.62052e-05	-1.63193	-1.37291
50135047	chr12:50135047:G:A	1.24435e-09	-1.95781e-10	-1.3863	7.90565e-05	-1.95781e-10	-1.37508	8.2309e-05	-1.95781e-10	-1.37968
50135531	chr12:50135531:C:T	1.00315e-08	-0.497352	1.19818	0.000368808	-1.66233	1.82736	0.000302991	-1.69148	1.61502
50135953	chr12:50135953:G:A	9.6054e-09	-0.569063	1.22648	0.000363758	-1.68824	1.83948	0.000299801	-1.71511	1.62807
50136153	chr12:50136153:A:G	1.8888e-06	7.1316	-1.19281	2.7486e-05	-1.15277	-1.2788	2.72781e-05	-1.19173	-1.29235
50136445	chr12:50136445:C:G	1.65199e-09	-1.95781e-10	-1.10292	9.231e-05	-1.95781e-10	-1.22009	9.56454e-05	-1.95781e-10	-1.22952
50137053	chr12:50137053:T:A	1.68457e-09	-1.95781e-10	-1.0834	9.86218e-05	-1.95781e-10	-1.15395	0.000102091	-1.95781e-10	-1.1643
50138409	chr12:50138409:A:AC	1.54277e-09	-1.95781e-10	-1.17133	8.70596e-05	-1.95781e-10	-1.27865	9.03415e-05	-1.95781e-10	-1.28657
50139645	chr12:50139645:T:G	3.44312e-08	-1.95781e-10	1.93406	0.00222624	-1.95781e-10	1.96283	0.00228395	-1.95781e-10	1.9435
50140376	chr12:50140376:A:C	1.32632e-08	2.32477	-1.34469	1.65491e-05	-1.54674	-1.39218	1.75362e-05	-1.53387	-1.39202
50140623	chr12:50140623:C:T	1.34448e-09	-1.95781e-10	-1.3089	8.82452e-05	-1.95781e-10	-1.26512	9.26242e-05	-1.95781e-10	-1.26161
50140818	chr12:50140818:A:G	3.90929e-09	-1.95781e-10	-0.241551	0.00019172	-1.95781e-10	-0.489206	0.00019639	-1.95781e-10	-0.51006
50141059	chr12:50141059:T:A	9.05607e-09	1.97189	-1.37337	1.53958e-05	-1.62123	-1.38992	1.63427e-05	-1.60993	-1.38645
50141207	chr12:50141207:C:T	7.81193e-09	-0.692737	1.14348	0.000319014	-1.72784	1.74783	0.000264696	-1.75075	1.53917
50141695	chr12:50141695:T:G	3.65081e-09	-1.95781e-10	-0.30996	0.000198399	-1.95781e-10	-0.454963	0.000203942	-1.95781e-10	-0.472326
50141832	chr12:50141832:G:A	3.44467e-09	-1.95781e-10	-0.368079	0.000181699	-1.95781e-10	-0.542887	0.000186756	-1.95781e-10	-0.560361
50141833	chr12:50141833:G:A	1.11414e-08	-1.95781e-10	0.805762	0.000638782	-1.95781e-10	0.714322	0.00065179	-1.95781e-10	0.68956
50141927	chr12:50141927:A:G	9.34353e-09	1.99986	-1.37008	1.541e-05	-1.61934	-1.39088	1.63474e-05	-1.60806	-1.38803
50142172	chr12:50142172:C:T	6.09244e-09	1.59337	-1.39123	1.49378e-05	-1.70063	-1.34072	1.59935e-05	-1.6916	-1.32638
50142807	chr12:50142807:A:G	2.21338e-09	-1.95781e-10	-0.810385	0.000117447	-1.95781e-10	-0.97925	0.000121472	-1.95781e-10	-0.990478
50143274	chr12:50143274:G:A	1.33219e-09	-1.95781e-10	-1.31808	8.13154e-05	-1.95781e-10	-1.34691	8.48056e-05	-1.95781e-10	-1.3498
50143404	chr12:50143404:C:CTTG	2.63246e-08	2.54418	-0.878584	2.33924e-05	-1.52564	-1.06719	2.38476e-05	-1.51106	-1.10743
50143601	chr12:50143601:A:G	2.04857e-09	-1.95781e-10	-0.887767	0.000117324	-1.95781e-10	-0.9803	0.000121755	-1.95781e-10	-0.988148
50144032	chr12:50144032:A:G	1.03149e-05	8.89595	-1.25951	4.58013e-05	-0.710388	-1.21054	4.48186e-05	-0.759798	-1.22774
50144093	chr12:50144093:A:T	1.23923e-09	-1.95781e-10	-1.39042	7.99131e-05	-1.95781e-10	-1.3643	8.31072e-05	-1.95781e-10	-1.37003
50144638	chr12:50144638:C:A	3.53735e-09	-1.95781e-10	-0.341531	0.000185743	-1.95781e-10	-0.52088	0.000190858	-1.95781e-10	-0.538631
50144842	chr12:50144842:A:G	1.32753e-08	2.16751	-1.18652	1.71796e-05	-1.61678	-1.28474	1.78081e-05	-1.6045	-1.30601
50145011	chr12:50145011:G:A	2.00609e-09	-1.95781e-10	-0.908718	0.000110722	-1.95781e-10	-1.03822	0.000114636	-1.95781e-10	-1.0484
50145358	chr12:50145358:CACTAGGAAAACTCTATATTGCCACTTTCAGG:C	1.40033e-09	-1.95781e-10	-1.2682	9.27187e-05	-1.95781e-10	-1.21567	9.73804e-05	-1.95781e-10	-1.21154
50145483	chr12:50145483:T:G	1.94185e-09	-1.95781e-10	-0.941268	0.000107675	-1.95781e-10	-1.06612	0.000111531	-1.95781e-10	-1.07586
50145636	chr12:50145636:T:G	5.36086e-08	0.779028	1.59778	0.0012006	-1.06464	2.40998	0.000955631	-1.12746	2.19967
50145806	chr12:50145806:C:T	1.00993e-09	-1.59503	-3.80397e-10	0.000113362	-1.01465	-3.80397e-10	0.000117341	-1.02508	-3.80397e-10
50145828	chr12:50145828:A:G	2.39076e-06	7.54574	-1.37127	5.22088e-05	-1.11201	-0.677984	5.05505e-05	-1.15162	-0.715574
50145981	chr12:50145981:G:C	1.73205e-08	2.43773	-1.19075	1.83017e-05	-1.54953	-1.28872	1.90111e-05	-1.53554	-1.3096
50146579	chr12:50146579:G:A	1.62251e-09	-1.95781e-10	-1.12093	8.98807e-05	-1.95781e-10	-1.24676	9.33471e-05	-1.95781e-10	-1.25384
50146864	chr12:50146864:AAG:A	2.24113e-08	-1.95781e-10	1.50466	0.00127347	-1.95781e-10	1.40426	0.00129703	-1.95781e-10	1.37767
50146917	chr12:50146917:C:A	3.61584e-09	-1.95781e-10	-0.319583	0.000189446	-1.95781e-10	-0.501139	0.000194615	-1.95781e-10	-0.51914
50146942	chr12:50146942:T:G	3.20065e-09	-1.95781e-10	-0.441552	0.000195128	-1.95781e-10	-0.471587	0.000200509	-1.95781e-10	-0.489306
50147087	chr12:50147087:T:C	4.27253e-06	8.14528	-1.39022	5.23938e-05	-0.940673	-0.845779	5.07055e-05	-0.98481	-0.879318
50147344	chr12:50147344:A:G	1.8432e-08	-0.0583335	1.36751	0.000629413	-1.46933	2.16887	0.000513006	-1.51293	1.96306
50147882	chr12:50147882:A:G	1.30649e-09	-1.95781e-10	-1.33756	7.90125e-05	-1.95781e-10	-1.37564	8.27611e-05	-1.95781e-10	-1.37421
50148027	chr12:50148027:G:A	1.64031e-08	2.38895	-1.19639	1.80183e-05	-1.56198	-1.29187	1.87178e-05	-1.54829	-1.3124
50148214	chr12:50148214:G:A	1.88639e-09	-0.970244	-3.80397e-10	7.10411e-05	-1.48198	-3.80397e-10	7.41859e-05	-1.48359	-3.80397e-10
50148575	chr12:50148575:C:T	1.32828e-09	-1.95781e-10	-1.32102	7.92908e-05	-1.95781e-10	-1.37212	8.28494e-05	-1.95781e-10	-1.37314
50148617	chr12:50148617:C:T	8.79313e-09	-1.95781e-10	0.569063	0.000506475	-1.95781e-10	0.482234	0.000518231	-1.95781e-10	0.460258
50148646	chr12:50148646:C:T	1.4414e-09	-1.95781e-10	-1.2393	8.34463e-05	-1.95781e-10	-1.32104	8.68263e-05	-1.95781e-10	-1.32625
50148830	chr12:50148830:G:A	1.28431e-09	-1.95781e-10	-1.35468	7.83188e-05	-1.95781e-10	-1.38445	8.19995e-05	-1.95781e-10	-1.38345
50149418	chr12:50149418:A:G	5.44062e-06	8.37654	-1.3798	6.2295e-05	-0.87043	-0.74293	5.99979e-05	-0.916317	-0.779536
50149465	chr12:50149465:T:C	3.30912e-09	-1.95781e-10	-0.408226	0.000174816	-1.95781e-10	-0.58151	0.000179744	-1.95781e-10	-0.598629
50149639	chr12:50149639:T:C	9.00906e-09	1.72457	-1.13124	1.55805e-05	-1.71392	-1.2853	1.61577e-05	-1.70469	-1.30308
50150185	chr12:50150185:C:A	1.26732e-09	-1.95781e-10	-1.368	8.67619e-05	-1.95781e-10	-1.28207	9.00072e-05	-1.95781e-10	-1.29027
50150189	chr12:50150189:G:A	1.88228e-09	-1.95781e-10	-0.972423	0.000104749	-1.95781e-10	-1.09367	0.000108553	-1.95781e-10	-1.10293
50150508	chr12:50150508:T:C	1.27987e-09	-1.95781e-10	-1.35815	7.81938e-05	-1.95781e-10	-1.38605	8.18592e-05	-1.95781e-10	-1.38516
50150858	chr12:50150858:T:C	1.12775e-09	-1.48468	-3.80397e-10	0.000145084	-0.767925	-3.80397e-10	0.000151723	-0.768107	-3.80397e-10
50151097	chr12:50151097:AT:A	1.449e-09	-1.95781e-10	-1.23403	8.37602e-05	-1.95781e-10	-1.31728	8.71427e-05	-1.95781e-10	-1.32262
50151904	chr12:50151904:C:T	1.34912e-09	-1.95781e-10	-1.30546	8.86318e-05	-1.95781e-10	-1.26075	9.30356e-05	-1.95781e-10	-1.25718
50152046	chr12:50152046:C:T	7.94326e-10	-1.83517	-3.80397e-10	8.21983e-05	-1.33611	-3.80397e-10	8.66256e-05	-1.32857	-3.80397e-10
50152084	chr12:50152084:G:A	1.44633e-09	-1.95781e-10	-1.23588	8.36562e-05	-1.95781e-10	-1.31853	8.70383e-05	-1.95781e-10	-1.32381
50152363	chr12:50152363:A:G	9.54539e-09	-1.95781e-10	0.651151	0.000282634	-1.95781e-10	-0.101087	0.000282595	-1.95781e-10	-0.14615
50152460	chr12:50152460:G:A	1.78382e-09	-1.95781e-10	-1.02615	0.000103723	-1.95781e-10	-1.10352	0.000107839	-1.95781e-10	-1.10952
50152927	chr12:50152927:A:G	2.54296e-09	-0.0829311	-0.588647	6.96173e-05	-1.4857	-0.0165262	6.26219e-05	-1.52809	-0.124957
50153745	chr12:50153745:A:G	1.23978e-08	2.25917	-1.34655	1.56946e-05	-1.6064	-1.38552	1.65506e-05	-1.59374	-1.39
50153789	chr12:50153789:C:T	1.42566e-09	-1.95781e-10	-1.25027	8.27961e-05	-1.95781e-10	-1.32886	8.61749e-05	-1.95781e-10	-1.33378
50153917	chr12:50153917:G:T	1.88385e-09	-1.95781e-10	-0.971588	0.000104845	-1.95781e-10	-1.09276	0.000108649	-1.95781e-10	-1.10204
50155230	chr12:50155230:A:T	1.8405e-09	-1.95781e-10	-0.99487	0.000102737	-1.95781e-10	-1.11307	0.000106502	-1.95781e-10	-1.122
50155289	chr12:50155289:A:T	1.23775e-09	-1.95781e-10	-1.39161	7.91691e-05	-1.95781e-10	-1.37366	8.26766e-05	-1.95781e-10	-1.37523
50155433	chr12:50155433:G:A	2.66148e-09	-1.95781e-10	-0.626024	8.96021e-05	-1.95781e-10	-1.24986	9.43648e-05	-1.95781e-10	-1.24299
50156261	chr12:50156261:G:A	2.25349e-08	2.27472	-0.764562	2.37421e-05	-1.59184	-0.986156	2.4043e-05	-1.5787	-1.03162
50156286	chr12:50156286:C:T	1.17779e-08	-1.95781e-10	0.861315	0.000674366	-1.95781e-10	0.768531	0.00068749	-1.95781e-10	0.742885
50156600	chr12:50156600:A:T	6.34475e-06	8.48087	-1.33039	4.47512e-05	-0.850084	-1.09404	4.37145e-05	-0.896349	-1.11613
50156757	chr12:50156757:G:A	8.1521e-10	-1.80922	-3.80397e-10	8.65934e-05	-1.28402	-3.80397e-10	9.1043e-05	-1.27883	-3.80397e-10
50156760	chr12:50156760:G:A	1.84523e-08	2.07072	-0.76044	2.26368e-05	-1.64233	-0.983338	2.28875e-05	-1.63067	-1.0289
50157165	chr12:50157165:G:A	5.51286e-06	8.38881	-1.37887	6.27613e-05	-0.870024	-0.735878	6.04353e-05	-0.915891	-0.772699
50157559	chr12:50157559:C:G	2.74625e-09	-1.95781e-10	-0.594669	9.08186e-05	-1.95781e-10	-1.23638	9.56752e-05	-1.95781e-10	-1.2292
50157760	chr12:50157760:C:A	1.37511e-08	2.18814	-1.17193	1.74188e-05	-1.61336	-1.27433	1.80389e-05	-1.60096	-1.29667
50158606	chr12:50158606:T:C	1.2795e-09	-1.95781e-10	-1.35844	7.81862e-05	-1.95781e-10	-1.38615	8.18501e-05	-1.95781e-10	-1.38527
50159101	chr12:50159101:C:T	1.2811e-08	-1.95781e-10	0.945397	0.00073327	-1.95781e-10	0.852272	0.000747738	-1.95781e-10	0.82689
50159214	chr12:50159214:A:G	2.07174e-08	0.0696599	1.35641	0.000553971	-1.39941	1.97128	0.000443898	-1.44723	1.75266
50159419	chr12:50159419:C:T	4.56225e-06	8.18518	-1.36451	6.42004e-05	-0.933101	-0.650131	6.17687e-05	-0.977453	-0.689313
50159555	chr12:50159555:T:C	3.12928e-08	-1.95781e-10	1.83848	0.00202124	-1.95781e-10	1.86622	0.00207443	-1.95781e-10	1.84728
50160070	chr12:50160070:C:T	1.29809e-09	-1.95781e-10	-1.34401	7.96605e-05	-1.95781e-10	-1.36747	8.31476e-05	-1.95781e-10	-1.36955
50160479	chr12:50160479:TG:T	3.69031e-09	-1.95781e-10	-0.299196	0.000192969	-1.95781e-10	-0.48271	0.000198214	-1.95781e-10	-0.500816
50160562	chr12:50160562:C:T	3.26935e-09	-1.95781e-10	-0.420317	0.000173019	-1.95781e-10	-0.591838	0.00017791	-1.95781e-10	-0.608885
50160799	chr12:50160799:C:T	1.38562e-09	-1.95781e-10	-1.27876	9.15436e-05	-1.95781e-10	-1.22843	9.61311e-05	-1.95781e-10	-1.22445
50161184	chr12:50161184:G:T	1.49059e-08	1.95308	-0.856232	1.96008e-05	-1.70815	-1.06153	1.98797e-05	-1.69807	-1.1024
50161229	chr12:50161229:A:G	1.38589e-09	-1.95781e-10	-1.27857	9.15629e-05	-1.95781e-10	-1.22822	9.61519e-05	-1.95781e-10	-1.22423
50161916	chr12:50161916:C:T	1.27128e-09	-1.95781e-10	-1.36488	8.18473e-05	-1.95781e-10	-1.34039	8.51505e-05	-1.95781e-10	-1.34574
50162156	chr12:50162156:A:G	6.25585e-09	0.886045	-0.657436	1.90408e-05	-1.83289	-0.965762	1.91723e-05	-1.83033	-1.00636
50162846	chr12:50162846:C:T	1.27453e-09	-1.95781e-10	-1.36233	7.81017e-05	-1.95781e-10	-1.38723	8.17571e-05	-1.95781e-10	-1.38641
50162850	chr12:50162850:C:T	1.46672e-08	1.8468	-0.766093	2.06214e-05	-1.7278	-0.991113	2.08094e-05	-1.71848	-1.03628
50162999	chr12:50162999:A:G	4.57364e-06	8.2029	-1.37974	5.91854e-05	-0.927997	-0.73657	5.70626e-05	-0.972488	-0.773526
50163022	chr12:50163022:C:T	1.53601e-09	-1.17572	-3.80397e-10	0.000239637	-0.266115	-3.80397e-10	0.000246804	-0.281568	-3.80397e-10
50163027	chr12:50163027:T:C	1.54745e-08	-1.95781e-10	1.13428	0.000878456	-1.95781e-10	1.03292	0.000895248	-1.95781e-10	1.00694
50163614	chr12:50163614:T:C	1.28847e-09	-1.95781e-10	-1.35145	7.92878e-05	-1.95781e-10	-1.37216	8.27711e-05	-1.95781e-10	-1.37408
50164357	chr12:50164357:C:T	1.37868e-09	-0.331844	-0.951937	1.32715e-05	-1.8289	-1.33072	1.38976e-05	-1.83042	-1.32803
50164868	chr12:50164868:C:T	2.79074e-09	-1.95781e-10	-0.5786	0.000155797	-1.95781e-10	-0.696686	0.000160578	-1.95781e-10	-0.711383
50165169	chr12:50165169:C:T	1.69959e-09	-1.95781e-10	-1.07452	9.61311e-05	-1.95781e-10	-1.17953	9.97628e-05	-1.95781e-10	-1.18737
50165191	chr12:50165191:A:G	3.99161e-06	8.07549	-1.38845	5.25946e-05	-0.966775	-0.815854	5.087e-05	-1.01031	-0.850581
50165345	chr12:50165345:A:G	2.49139e-08	0.230972	1.37954	0.00069763	-1.19799	2.00044	0.000551255	-1.25781	1.77985
50166635	chr12:50166635:TC:T	1.25064e-09	-1.95781e-10	-1.38125	7.91689e-05	-1.95781e-10	-1.37366	8.29686e-05	-1.95781e-10	-1.3717
50166720	chr12:50166720:T:C	1.49562e-09	-1.95781e-10	-1.20237	9.50513e-05	-1.95781e-10	-1.19082	9.99281e-05	-1.95781e-10	-1.18571
50167136	chr12:50167136:C:T	1.28101e-09	-1.95781e-10	-1.35726	7.8446e-05	-1.95781e-10	-1.38283	8.1922e-05	-1.95781e-10	-1.38439
50167303	chr12:50167303:G:A	1.71117e-09	-1.95781e-10	-1.06773	9.66169e-05	-1.95781e-10	-1.17449	0.000100259	-1.95781e-10	-1.18241
50167460	chr12:50167460:G:A	1.97738e-09	-1.95781e-10	-0.923134	0.000111408	-1.95781e-10	-1.03204	0.000115324	-1.95781e-10	-1.04242
50167576	chr12:50167576:G:C	2.85981e-09	0.80204	-1.35619	1.25992e-05	-1.83134	-1.38028	1.31395e-05	-1.82819	-1.38635
50167690	chr12:50167690:A:T	1.35588e-09	-1.95781e-10	-1.30046	9.04794e-05	-1.95781e-10	-1.24012	9.53169e-05	-1.95781e-10	-1.23296
50167754	chr12:50167754:C:T	3.83655e-09	-1.95781e-10	-0.260334	0.00028581	-1.95781e-10	-0.0899138	0.00030034	-1.95781e-10	-0.0852484
50167833	chr12:50167833:C:G	8.11992e-08	-1.95781e-10	2.792	0.000962489	-1.95781e-10	1.12428	0.000924909	-1.95781e-10	1.03953
50168117	chr12:50168117:G:A	1.35076e-09	-1.95781e-10	-1.30424	8.36603e-05	-1.95781e-10	-1.31848	8.82259e-05	-1.95781e-10	-1.31026
50168215	chr12:50168215:A:G	8.38386e-06	7.94016	-0.511006	0.000147738	-0.947042	0.197238	0.000139999	-0.991325	0.142797
50168310	chr12:50168310:T:C	1.8536e-09	-1.95781e-10	-0.987777	0.000107247	-1.95781e-10	-1.07011	0.000111455	-1.95781e-10	-1.07654
50168581	chr12:50168581:G:A	1.27727e-09	-1.95781e-10	-1.36018	7.83142e-05	-1.95781e-10	-1.38451	8.17962e-05	-1.95781e-10	-1.38593
50168897	chr12:50168897:G:A	1.60369e-09	-1.95781e-10	-1.1326	8.88901e-05	-1.95781e-10	-1.25784	9.21586e-05	-1.95781e-10	-1.26665
50169220	chr12:50169220:G:A	1.35133e-08	-1.95781e-10	0.998768	0.00077126	-1.95781e-10	0.902784	0.000786329	-1.95781e-10	0.877213
50169271	chr12:50169271:C:T	1.38858e-09	-1.95781e-10	-1.27663	8.49892e-05	-1.95781e-10	-1.30272	8.85666e-05	-1.95781e-10	-1.30641
50169483	chr12:50169483:CA:C	1.35536e-09	-1.95781e-10	-1.30084	9.04353e-05	-1.95781e-10	-1.24061	9.52692e-05	-1.95781e-10	-1.23346
50170107	chr12:50170107:T:C	1.09344e-06	6.18013	-0.787948	7.86998e-05	-1.18016	-0.199441	7.5392e-05	-1.21885	-0.248613
50170167	chr12:50170167:G:C	1.29359e-09	-1.95781e-10	-1.34749	7.7715e-05	-1.95781e-10	-1.39219	8.12872e-05	-1.95781e-10	-1.39217
50170757	chr12:50170757:T:G	2.08125e-09	-1.95781e-10	-0.871938	0.000118034	-1.95781e-10	-0.974267	0.000122424	-1.95781e-10	-0.982672
50170765	chr12:50170765:G:T	4.56824e-09	-1.95781e-10	-0.0857797	0.000268179	-1.95781e-10	-0.153587	0.000266536	-1.95781e-10	-0.204654
50170828	chr12:50170828:G:A	1.4166e-08	-1.95781e-10	1.04594	0.000924247	-1.95781e-10	1.08374	0.000952719	-1.95781e-10	1.06916
50171015	chr12:50171015:C:T	1.26945e-09	-1.95781e-10	-1.36633	7.77492e-05	-1.95781e-10	-1.39175	8.13397e-05	-1.95781e-10	-1.39153
50171512	chr12:50171512:C:T	2.57463e-09	-1.95781e-10	-0.659202	0.000143909	-1.95781e-10	-0.776059	0.000148377	-1.95781e-10	-0.79041
50171620	chr12:50171620:C:T	1.52949e-09	-1.95781e-10	-1.17997	0.000108678	-1.95781e-10	-1.05685	0.000111666	-1.95781e-10	-1.07465
50172875	chr12:50172875:C:T	3.63123e-09	-1.95781e-10	-0.315336	0.000133014	-1.95781e-10	-0.85479	0.000131995	-1.95781e-10	-0.907399
50173433	chr12:50173433:A:C	1.55049e-08	1.13625	-3.80397e-10	0.000109116	-1.05283	-3.80397e-10	0.000113042	-1.06241	-3.80397e-10
50174017	chr12:50174017:A:T	1.59265e-09	-1.95781e-10	-1.13951	0.000107051	-1.95781e-10	-1.07194	0.000110441	-1.95781e-10	-1.08568
50174482	chr12:50174482:G:T	7.14746e-07	6.32099	-1.35398	2.92366e-05	-1.2124	-1.15742	2.87742e-05	-1.25021	-1.18047
50174769	chr12:50174769:C:T	8.85815e-09	-1.95781e-10	0.576431	0.000245994	-1.95781e-10	-0.239933	0.00023684	-1.95781e-10	-0.322779
50175101	chr12:50175101:C:T	1.5151e-09	-1.95781e-10	-1.18943	7.83196e-05	-1.95781e-10	-1.38444	8.21024e-05	-1.95781e-10	-1.3822
50175137	chr12:50175137:G:A	2.46891e-09	-1.95781e-10	-0.701129	0.000111769	-1.95781e-10	-1.02881	0.00011269	-1.95781e-10	-1.06552
50175593	chr12:50175593:A:AT	8.09409e-09	-1.95781e-10	0.486227	0.000230305	-1.95781e-10	-0.305837	0.000222351	-1.95781e-10	-0.385907
50175979	chr12:50175979:A:G	1.35253e-09	-1.95781e-10	-1.30293	8.91928e-05	-1.95781e-10	-1.25444	9.25114e-05	-1.95781e-10	-1.26283
50176117	chr12:50176117:A:AATTAGTGTCTC	1.49307e-09	-1.95781e-10	-1.20407	7.82743e-05	-1.95781e-10	-1.38502	8.20413e-05	-1.95781e-10	-1.38294
50176315	chr12:50176315:C:T	1.37097e-09	-1.95781e-10	-1.28939	7.77157e-05	-1.95781e-10	-1.39218	8.12759e-05	-1.95781e-10	-1.39231
50176736	chr12:50176736:G:A	3.17204e-08	0.678981	1.17307	0.000890277	-1.09265	2.13895	0.000690568	-1.16064	1.90799
50176884	chr12:50176884:ATGTGTTTTT:A	8.27621e-10	-1.79411	-3.80397e-10	6.32403e-05	-1.5983	-3.80397e-10	6.66325e-05	-1.59097	-3.80397e-10
50177286	chr12:50177286:G:A	1.53329e-09	-1.95781e-10	-1.17749	9.27134e-05	-1.95781e-10	-1.21573	9.59944e-05	-1.95781e-10	-1.22587
50178467	chr12:50178467:A:G	1.23855e-09	-1.95781e-10	-1.39096	7.80712e-05	-1.95781e-10	-1.38762	8.16858e-05	-1.95781e-10	-1.38728
50178592	chr12:50178592:T:A	1.37376e-09	-1.95781e-10	-1.28736	8.19116e-05	-1.95781e-10	-1.3396	8.53054e-05	-1.95781e-10	-1.34393
50178866	chr12:50178866:C:T	1.63817e-09	-1.95781e-10	-1.11133	9.17997e-05	-1.95781e-10	-1.22563	9.51139e-05	-1.95781e-10	-1.23509
50179044	chr12:50179044:T:C	5.17005e-06	8.33803	-1.3923	5.00346e-05	-0.923822	-0.908703	4.848e-05	-0.968381	-0.940631
50179254	chr12:50179254:A:G	4.88047e-06	8.27824	-1.39015	4.63073e-05	-0.946741	-0.9632	4.4961e-05	-0.991021	-0.993347
50179330	chr12:50179330:C:T	1.23947e-09	-1.95781e-10	-1.39022	7.87976e-05	-1.95781e-10	-1.37836	8.25475e-05	-1.95781e-10	-1.37679
50179565	chr12:50179565:G:A	1.47766e-09	-1.95781e-10	-1.21445	9.95937e-05	-1.95781e-10	-1.14414	0.000104305	-1.95781e-10	-1.14284
50179650	chr12:50179650:G:C	1.1805e-08	-0.355833	1.21945	0.00055664	-1.58401	2.16068	0.00044554	-1.6227	1.93183
50179723	chr12:50179723:A:C	1.08385e-07	1.68261	1.39817	0.00191448	-0.53371	2.34567	0.001447	-0.623608	2.11069
50180278	chr12:50180278:C:T	1.28498e-09	-1.95781e-10	-1.35416	7.85033e-05	-1.95781e-10	-1.3821	8.19734e-05	-1.95781e-10	-1.38377
50180528	chr12:50180528:T:C	6.64217e-06	8.32824	-1.13196	3.30823e-05	-0.940832	-1.30541	3.27095e-05	-0.985161	-1.31734
50180980	chr12:50180980:C:T	3.29688e-08	0.546496	1.34416	0.00100611	-1.16282	2.33142	0.000776698	-1.22746	2.09235
50181485	chr12:50181485:A:G	1.27916e-09	-1.95781e-10	-1.3587	7.81486e-05	-1.95781e-10	-1.38663	8.16668e-05	-1.95781e-10	-1.38751
50182074	chr12:50182074:C:T	1.2674e-09	-1.95781e-10	-1.36794	7.80191e-05	-1.95781e-10	-1.38829	8.15219e-05	-1.95781e-10	-1.38929
50182487	chr12:50182487:G:T	1.34548e-09	-1.95781e-10	-1.30816	8.19825e-05	-1.95781e-10	-1.33874	8.5458e-05	-1.95781e-10	-1.34214
50182533	chr12:50182533:G:C	7.14743e-06	8.23079	-0.961188	0.000172269	-0.956025	0.35984	0.000161789	-1.00014	0.296272
50183040	chr12:50183040:A:G	1.28492e-09	-1.95781e-10	-1.35421	7.80715e-05	-1.95781e-10	-1.38762	8.16191e-05	-1.95781e-10	-1.3881
50183067	chr12:50183067:T:C	4.1831e-09	-1.95781e-10	-0.173854	0.000216777	-1.95781e-10	-0.366374	0.000222385	-1.95781e-10	-0.385752
50183103	chr12:50183103:G:A	1.53429e-09	-1.95781e-10	-1.17684	7.87475e-05	-1.95781e-10	-1.379	8.2593e-05	-1.95781e-10	-1.37624
50183134	chr12:50183134:A:G	4.75098e-06	8.0369	-1.17571	3.12216e-05	-1.02674	-1.27739	3.08807e-05	-1.06887	-1.29116
50183159	chr12:50183159:G:A	1.24712e-09	-1.95781e-10	-1.38407	7.77099e-05	-1.95781e-10	-1.39226	8.12775e-05	-1.95781e-10	-1.39229
50184275	chr12:50184275:A:G	1.27831e-09	-1.95781e-10	-1.35937	7.8814e-05	-1.95781e-10	-1.37815	8.19731e-05	-1.95781e-10	-1.38377
50184893	chr12:50184893:G:A	2.71104e-08	-1.95781e-10	1.69501	0.00175294	-1.95781e-10	1.72381	0.00180014	-1.95781e-10	1.70546
50184922	chr12:50184922:T:G	5.66013e-08	0.544612	1.88651	0.00142655	-1.50388	3.02165	0.00110512	-1.54798	2.76553
50185615	chr12:50185615:C:T	5.20753e-10	-1.36043	-0.89696	2.60649e-05	-1.55815	-0.926501	2.71758e-05	-1.58342	-0.904415
50185849	chr12:50185849:T:G	2.88456e-09	-1.95781e-10	-0.545535	0.000153187	-1.95781e-10	-0.713583	0.000157759	-1.95781e-10	-0.729097
50186109	chr12:50186109:C:T	1.26256e-09	-1.95781e-10	-1.37177	0.000103038	-1.95781e-10	-1.11014	0.000106482	-1.95781e-10	-1.12218
50186509	chr12:50186509:G:A	1.00223e-09	-1.60268	-3.80397e-10	5.5149e-05	-1.7352	-3.80397e-10	5.78927e-05	-1.73157	-3.80397e-10
50186613	chr12:50186613:A:C	2.00152e-09	-0.911001	-3.80397e-10	0.000219409	-0.354303	-3.80397e-10	0.000232284	-0.342202	-3.80397e-10
50187110	chr12:50187110:G:A	1.38084e-08	-1.95781e-10	1.02037	0.000579614	-1.95781e-10	0.617121	0.000544304	-1.95781e-10	0.509345
50187707	chr12:50187707:C:T	2.55554e-07	2.90996	1.02857	0.000790135	-0.940876	1.86784	0.000601014	-1.0259	1.63435
50187805	chr12:50187805:T:C	1.32188e-09	-1.95781e-10	-1.32585	7.83445e-05	-1.95781e-10	-1.38413	8.17836e-05	-1.95781e-10	-1.38609
50187864	chr12:50187864:T:C	3.96843e-05	10.2086	-1.22477	3.05469e-05	-1.17941	-1.14657	2.99969e-05	-1.22147	-1.1676
50188188	chr12:50188188:A:G	1.33303e-09	-1.95781e-10	-1.31746	8.0975e-05	-1.95781e-10	-1.3511	8.44935e-05	-1.95781e-10	-1.35349
50189367	chr12:50189367:A:G	2.16388e-07	2.97697	0.795193	0.000622553	-0.91276	1.60135	0.000477706	-0.999144	1.37798
50189421	chr12:50189421:C:T	2.83305e-07	3.01824	1.02337	0.000825674	-0.894106	1.86507	0.000626509	-0.98139	1.63139
50189574	chr12:50189574:G:A	1.34699e-09	-1.95781e-10	-1.30704	7.79521e-05	-1.95781e-10	-1.38915	8.14386e-05	-1.95781e-10	-1.39031
50190089	chr12:50190089:C:T	3.41018e-09	0.156765	-0.534907	1.77892e-05	-1.82447	-1.04217	1.77681e-05	-1.82865	-1.08411
50190110	chr12:50190110:C:T	1.40295e-09	-1.95781e-10	-1.26633	8.24795e-05	-1.95781e-10	-1.33269	8.56813e-05	-1.95781e-10	-1.33953
50190584	chr12:50190584:T:A	1.31122e-09	-1.95781e-10	-1.33395	9.48533e-05	-1.95781e-10	-1.19291	9.78762e-05	-1.95781e-10	-1.20646
50190605	chr12:50190605:C:A	4.17516e-09	-1.95781e-10	-0.175754	0.000252114	-1.95781e-10	-0.215359	0.000259638	-1.95781e-10	-0.230873
50191365	chr12:50191365:A:AAC	1.80636e-09	-1.95781e-10	-1.01359	0.000104669	-1.95781e-10	-1.09444	0.000108818	-1.95781e-10	-1.10049
50192318	chr12:50192318:G:C	1.3427e-09	-1.95781e-10	-1.31022	8.19538e-05	-1.95781e-10	-1.33909	8.54259e-05	-1.95781e-10	-1.34251
50192803	chr12:50192803:A:G	1.76603e-09	-1.95781e-10	-1.03617	0.000139364	-1.95781e-10	-0.808152	0.000142351	-1.95781e-10	-0.831866
50192844	chr12:50192844:G:A	3.39549e-06	7.58143	-1.05613	1.86977e-05	-1.5114	-1.30544	1.87351e-05	-1.54144	-1.31833
50193322	chr12:50193322:G:A	1.8817e-09	-1.95781e-10	-0.97273	0.000114086	-1.95781e-10	-1.00829	0.000118736	-1.95781e-10	-1.01326
50193941	chr12:50193941:C:T	2.13662e-09	-1.95781e-10	-0.845684	0.000118945	-1.95781e-10	-0.966582	0.000122829	-1.95781e-10	-0.97937
50194876	chr12:50194876:T:C	1.04736e-07	4.42977	-1.38323	0.000119699	0.323816	-1.28408	0.000109326	0.20561	-1.30144
50195410	chr12:50195410:C:T	2.07934e-09	-1.95781e-10	-0.872855	0.000116312	-1.95781e-10	-0.988963	0.000120162	-1.95781e-10	-1.00132
50195503	chr12:50195503:G:A	4.85578e-09	-1.95781e-10	-0.0247379	0.000269442	-1.95781e-10	-0.14889	0.000278659	-1.95781e-10	-0.160172
50196053	chr12:50196053:G:A	2.47864e-09	-1.95781e-10	-0.697197	0.000103861	-1.95781e-10	-1.10219	0.000105108	-1.95781e-10	-1.13518
50196108	chr12:50196108:C:T	1.26536e-09	-1.95781e-10	-1.36955	7.7707e-05	-1.95781e-10	-1.3923	8.13084e-05	-1.95781e-10	-1.39191
50196243	chr12:50196243:C:T	1.3151e-09	-1.95781e-10	-1.331	8.17181e-05	-1.95781e-10	-1.34197	8.60657e-05	-1.95781e-10	-1.33505
50196244	chr12:50196244:G:A	2.19579e-09	-1.95781e-10	-0.818367	0.000122	-1.95781e-10	-0.94122	0.000125954	-1.95781e-10	-0.954243
50197674	chr12:50197674:C:T	2.56296e-09	-1.95781e-10	-0.663743	0.000128612	-1.95781e-10	-0.888444	0.000135562	-1.95781e-10	-0.88073
50198645	chr12:50198645:C:T	8.36998e-09	-1.95781e-10	0.519745	0.000449239	-1.95781e-10	0.362313	0.000455975	-1.95781e-10	0.332275
50198709	chr12:50198709:T:C	8.66457e-10	-1.74825	-3.80397e-10	8.60322e-05	-1.29052	-3.80397e-10	8.91593e-05	-1.29974	-3.80397e-10
50198830	chr12:50198830:A:T	6.37144e-08	2.74633	-0.19683	0.00019053	-1.20822	0.712786	0.000154447	-1.28205	0.531737
50198879	chr12:50198879:C:T	1.37284e-09	-1.95781e-10	-1.28802	7.98159e-05	-1.95781e-10	-1.36552	8.30173e-05	-1.95781e-10	-1.37111
50199514	chr12:50199514:T:C	1.7957e-09	-1.01951	-3.80397e-10	4.99413e-05	-1.83439	-3.80397e-10	5.22892e-05	-1.83337	-3.80397e-10
50199671	chr12:50199671:G:A	1.26151e-08	-1.95781e-10	0.929985	0.000827003	-1.95781e-10	0.972567	0.000852164	-1.95781e-10	0.957616
50199755	chr12:50199755:T:G	2.13551e-09	-0.846202	-3.80397e-10	0.000288769	-0.079615	-3.80397e-10	0.000298728	-0.0906306	-3.80397e-10
50200076	chr12:50200076:T:G	1.30083e-05	9.07252	-1.20408	2.36337e-05	-1.41716	-1.1654	2.33885e-05	-1.45194	-1.18598
50200084	chr12:50200084:G:A	5.11587e-07	3.27962	1.35299	0.00136545	-0.981647	2.45564	0.000966981	-1.06885	2.15286
50200360	chr12:50200360:C:T	9.25617e-10	-1.6822	-3.80397e-10	7.48065e-05	-1.43034	-3.80397e-10	7.79051e-05	-1.43467	-3.80397e-10
50200522	chr12:50200522:C:T	1.97863e-09	-1.95781e-10	-0.922505	0.000109006	-1.95781e-10	-1.05384	0.000112892	-1.95781e-10	-1.06373
50200959	chr12:50200959:A:G	1.68056e-09	-1.95781e-10	-1.08578	9.29516e-05	-1.95781e-10	-1.21316	9.76885e-05	-1.95781e-10	-1.20838
50201164	chr12:50201164:A:G	1.46506e-05	9.21334	-1.22601	2.49554e-05	-1.38799	-1.14016	2.46386e-05	-1.42399	-1.16186
50201480	chr12:50201480:A:T	7.42087e-08	2.75982	-0.0578499	0.00023027	-1.20331	0.89732	0.000185129	-1.27743	0.708321
50201662	chr12:50201662:T:C	1.22811e-05	9.03435	-1.22343	2.40099e-05	-1.42372	-1.14305	2.37428e-05	-1.45824	-1.16465
50202616	chr12:50202616:T:C	4.41009e-09	-1.95781e-10	-0.121013	0.00026779	-1.95781e-10	-0.155038	0.000254059	-1.95781e-10	-0.252598
50203054	chr12:50203054:G:C	1.77863e-09	-1.95781e-10	-1.02906	9.71141e-05	-1.95781e-10	-1.16936	0.000102138	-1.95781e-10	-1.16383
50203351	chr12:50203351:C:A	1.80587e-09	-1.95781e-10	-1.01387	8.22717e-05	-1.95781e-10	-1.33521	8.75143e-05	-1.95781e-10	-1.31836
50203357	chr12:50203357:C:T	7.35231e-09	-1.95781e-10	0.390108	0.000392806	-1.95781e-10	0.228073	0.000399791	-1.95781e-10	0.20078
50203789	chr12:50203789:T:C	8.67063e-09	-1.95781e-10	0.555034	0.000457228	-1.95781e-10	0.379941	0.000464698	-1.95781e-10	0.351224
50205246	chr12:50205246:T:C	1.96136e-09	-1.95781e-10	-0.931271	0.000108195	-1.95781e-10	-1.0613	0.000112064	-1.95781e-10	-1.07109
50205436	chr12:50205436:A:G	7.95291e-08	2.82913	-0.0579128	0.000236257	-1.17761	0.897287	0.000189646	-1.25326	0.708257
50205926	chr12:50205926:T:C	3.0756e-07	4.34411	-0.220348	0.000400755	-0.383683	0.631791	0.000307013	-0.495401	0.43213
50207144	chr12:50207144:C:T	1.67037e-09	-1.95781e-10	-1.09186	9.25517e-05	-1.95781e-10	-1.21747	9.72596e-05	-1.95781e-10	-1.21278
50207372	chr12:50207372:C:T	1.09274e-09	-0.553129	-0.963088	1.99594e-05	-1.72703	-1.02451	1.98068e-05	-1.73986	-1.06428
50208158	chr12:50208158:G:T	7.98136e-08	2.83413	-0.0593476	0.000234247	-1.17532	0.886456	0.000188051	-1.25111	0.697659
50208213	chr12:50208213:C:T	4.46033e-09	-0.109684	-3.80397e-10	0.000160068	-0.669646	-3.80397e-10	0.000163946	-0.690629	-3.80397e-10
50208268	chr12:50208268:G:A	1.26525e-09	-1.95781e-10	-1.36963	7.78035e-05	-1.95781e-10	-1.39105	8.1409e-05	-1.95781e-10	-1.39068
50208512	chr12:50208512:T:A	5.4912e-07	3.23779	1.46562	0.00154011	-1.00035	2.59472	0.00108507	-1.08658	2.28582
50208695	chr12:50208695:T:C	8.6795e-09	-1.95781e-10	0.556057	0.000466153	-1.95781e-10	0.399273	0.000472916	-1.95781e-10	0.368756
50208792	chr12:50208792:G:A	8.9071e-09	-1.95781e-10	0.581942	0.000477921	-1.95781e-10	0.424203	0.000484756	-1.95781e-10	0.393483
50208951	chr12:50208951:G:A	4.38006e-07	3.07237	1.40496	0.00133668	-1.06838	2.52108	0.000948281	-1.15094	2.21543
50209119	chr12:50209119:G:A	8.06327e-10	-1.82017	-3.80397e-10	7.63493e-05	-1.40992	-3.80397e-10	8.02361e-05	-1.40519	-3.80397e-10
50209931	chr12:50209931:G:A	4.66023e-07	3.18618	1.35314	0.00132101	-1.02129	2.46219	0.000936765	-1.1064	2.15867
50210244	chr12:50210244:G:A	1.28693e-09	-1.95781e-10	-1.35265	7.772e-05	-1.95781e-10	-1.39213	8.12818e-05	-1.95781e-10	-1.39224
50211445	chr12:50211445:T:C	6.95926e-07	6.27728	-1.33695	3.89787e-05	-1.69794	-0.384285	3.79276e-05	-1.71807	-0.436417
50211539	chr12:50211539:C:T	1.7502e-09	-1.04518	-3.80397e-10	5.00696e-05	-1.83183	-3.80397e-10	5.24347e-05	-1.83059	-3.80397e-10
50211562	chr12:50211562:T:C	1.24923e-09	-1.95781e-10	-1.38238	8.25904e-05	-1.95781e-10	-1.33135	8.58048e-05	-1.95781e-10	-1.33809
50211972	chr12:50211972:A:AC	8.28525e-08	2.87563	-0.0634774	0.000238699	-1.16076	0.890723	0.000191477	-1.23741	0.702013
50212077	chr12:50212077:A:C	2.88338e-09	-1.95781e-10	-0.545943	0.000419326	-1.95781e-10	0.293406	0.000437604	-1.95781e-10	0.291152
50212564	chr12:50212564:G:C	1.18168e-09	-1.43797	-3.80397e-10	0.000109078	-1.05318	-3.80397e-10	0.000113345	-1.05973	-3.80397e-10
50213930	chr12:50213930:C:A	8.60664e-09	-1.95781e-10	0.547626	0.000460445	-1.95781e-10	0.386952	0.000468289	-1.95781e-10	0.358922
50214526	chr12:50214526:T:C	1.55852e-09	-1.95781e-10	-1.16117	9.26927e-05	-1.95781e-10	-1.21595	9.6362e-05	-1.95781e-10	-1.22205
50215418	chr12:50215418:G:A	8.76158e-09	-1.95781e-10	0.565469	0.00047001	-1.95781e-10	0.407513	0.000476716	-1.95781e-10	0.376759
50215811	chr12:50215811:A:G	1.63875e-09	-1.95781e-10	-1.11097	9.47393e-05	-1.95781e-10	-1.19411	9.81678e-05	-1.95781e-10	-1.20348
50216190	chr12:50216190:C:T	1.26276e-09	-1.95781e-10	-1.37161	7.82888e-05	-1.95781e-10	-1.38484	8.1784e-05	-1.95781e-10	-1.38608
50216538	chr12:50216538:T:C	5.6086e-08	3.21545	-0.793473	0.000113083	-1.03486	0.0177399	9.32607e-05	-1.11866	-0.136106
50217193	chr12:50217193:C:T	5.16006e-07	3.28415	1.35706	0.00138626	-0.980189	2.46931	0.000980591	-1.06748	2.16547
50217363	chr12:50217363:C:T	1.33808e-09	-1.95781e-10	-1.31367	7.79658e-05	-1.95781e-10	-1.38897	8.17659e-05	-1.95781e-10	-1.3863
50217560	chr12:50217560:C:A	1.39688e-09	-1.95781e-10	-1.27067	7.94159e-05	-1.95781e-10	-1.37054	8.25361e-05	-1.95781e-10	-1.37693
50218050	chr12:50218050:G:A	6.89978e-07	6.07464	-1.14288	1.5887e-05	-1.72809	-1.25165	1.60492e-05	-1.74597	-1.26853
50218066	chr12:50218066:A:G	9.53396e-09	-1.95781e-10	0.649952	0.000506881	-1.95781e-10	0.483034	0.000515056	-1.95781e-10	0.454113
50218067	chr12:50218067:A:G	9.56246e-09	-1.95781e-10	0.652937	0.000507472	-1.95781e-10	0.484199	0.000515672	-1.95781e-10	0.455309
50218087	chr12:50218087:A:T	1.35571e-09	-1.95781e-10	-1.30058	8.2523e-05	-1.95781e-10	-1.33216	8.59974e-05	-1.95781e-10	-1.33585
50218671	chr12:50218671:C:T	2.22601e-09	-1.95781e-10	-0.804697	0.000109743	-1.95781e-10	-1.0471	0.00011518	-1.95781e-10	-1.04367
50218775	chr12:50218775:TAC:T	1.24023e-09	-1.95781e-10	-1.38961	0.000114949	-1.95781e-10	-1.00075	0.00011841	-1.95781e-10	-1.01601
50219210	chr12:50219210:G:A	1.02971e-08	-1.95781e-10	0.726954	0.000593171	-1.95781e-10	0.640242	0.000605489	-1.95781e-10	0.615874
50219504	chr12:50219504:A:C	1.40247e-09	-1.95781e-10	-1.26667	7.99923e-05	-1.95781e-10	-1.36331	8.35245e-05	-1.95781e-10	-1.36502
50219646	chr12:50219646:A:C	9.59711e-09	-1.95781e-10	0.656555	0.000513369	-1.95781e-10	0.495753	0.000520342	-1.95781e-10	0.464324
50219712	chr12:50219712:G:A	1.22684e-08	-1.95781e-10	0.902121	0.000634347	-1.95781e-10	0.707355	0.000642792	-1.95781e-10	0.675659
50219734	chr12:50219734:G:T	3.57181e-09	-1.95781e-10	-0.331834	0.000159415	-1.95781e-10	-0.673733	0.000167666	-1.95781e-10	-0.668189
50219865	chr12:50219865:T:C	1.35248e-09	-1.95781e-10	-1.30297	7.87377e-05	-1.95781e-10	-1.37912	8.22612e-05	-1.95781e-10	-1.38026
50219975	chr12:50219975:G:A	1.35668e-09	-1.95781e-10	-1.29987	7.88259e-05	-1.95781e-10	-1.378	8.23487e-05	-1.95781e-10	-1.3792
50220779	chr12:50220779:C:CT	9.58649e-09	-1.95781e-10	0.655448	0.000512936	-1.95781e-10	0.494909	0.000519908	-1.95781e-10	0.463489
50220924	chr12:50220924:A:G	3.35684e-07	2.96866	1.24261	0.0010735	-1.10833	2.34177	0.00076808	-1.18869	2.04242
50221627	chr12:50221627:C:T	1.49061e-09	-1.95781e-10	-1.20572	8.4684e-05	-1.95781e-10	-1.30632	8.92828e-05	-1.95781e-10	-1.29835
50222563	chr12:50222563:A:G	3.58949e-07	2.86876	1.40951	0.00126321	-1.155	2.55117	0.000898648	-1.23245	2.24317
50222892	chr12:50222892:G:C	2.06825e-09	-0.878204	-3.80397e-10	0.000276639	-0.122527	-3.80397e-10	0.000286223	-0.133392	-3.80397e-10
50223398	chr12:50223398:G:A	8.3383e-10	-1.78663	-3.80397e-10	7.75434e-05	-1.3944	-3.80397e-10	8.0436e-05	-1.4027	-3.80397e-10
50223549	chr12:50223549:G:A	3.85006e-09	-1.95781e-10	-0.256819	0.000169666	-1.95781e-10	-0.611412	0.000178483	-1.95781e-10	-0.60567
50223717	chr12:50223717:A:T	1.36149e-09	-1.95781e-10	-1.29633	7.89405e-05	-1.95781e-10	-1.37655	8.24643e-05	-1.95781e-10	-1.3778
50223857	chr12:50223857:G:A	3.01664e-09	-1.95781e-10	-0.500765	0.000138117	-1.95781e-10	-0.817137	0.00014516	-1.95781e-10	-0.812325
50225263	chr12:50225263:T:C	8.1959e-10	-1.80386	-3.80397e-10	5.06388e-05	-1.82052	-3.80397e-10	5.28902e-05	-1.82194	-3.80397e-10
50225446	chr12:50225446:T:C	9.12296e-09	-1.95781e-10	0.605887	0.000489033	-1.95781e-10	0.447189	0.000495875	-1.95781e-10	0.416162
50225835	chr12:50225835:T:C	7.13605e-08	2.60637	0.0564654	0.000247949	-1.25763	1.02561	0.000197949	-1.32846	0.826305
50226607	chr12:50226607:G:A	1.36262e-09	-1.95781e-10	-1.29549	7.90285e-05	-1.95781e-10	-1.37543	8.25533e-05	-1.95781e-10	-1.37672
50226711	chr12:50226711:C:T	9.0902e-09	-1.95781e-10	0.602289	0.000487339	-1.95781e-10	0.443718	0.000494168	-1.95781e-10	0.412714
50226946	chr12:50226946:C:A	1.38734e-09	-1.95781e-10	-1.27752	8.02785e-05	-1.95781e-10	-1.35974	8.34462e-05	-1.95781e-10	-1.36596
50227364	chr12:50227364:G:A	1.94277e-09	0.103773	-1.04456	4.93975e-05	-0.929294	-0.916048	4.90319e-05	-0.963588	-0.934103
50227460	chr12:50227460:G:A	1.27569e-09	-1.95781e-10	-1.36142	7.8007e-05	-1.95781e-10	-1.38844	8.14651e-05	-1.95781e-10	-1.38999
50227520	chr12:50227520:G:T	1.38418e-09	-1.95781e-10	-1.2798	7.95117e-05	-1.95781e-10	-1.36934	8.30384e-05	-1.95781e-10	-1.37086
50228008	chr12:50228008:C:T	7.1735e-10	-1.03329	-0.903804	3.09997e-05	-1.24569	-1.06557	3.18464e-05	-1.24171	-1.08753
50228077	chr12:50228077:C:A	5.60606e-07	3.26272	1.46139	0.00158753	-0.985135	2.60983	0.00111575	-1.07213	2.29924
50228211	chr12:50228211:A:C	3.00703e-09	-1.95781e-10	-0.503954	0.000137684	-1.95781e-10	-0.820278	0.000144702	-1.95781e-10	-0.815488
50229390	chr12:50229390:C:T	7.92241e-08	2.71011	0.0572604	0.000257013	-1.22079	1.02468	0.00020469	-1.29393	0.82526
50229875	chr12:50229875:G:A	7.56893e-08	2.66672	0.0550089	0.000251121	-1.23611	1.01681	0.000200205	-1.30828	0.817461
50230470	chr12:50230470:GAAGA:G	1.70773e-09	-1.95781e-10	-1.06974	9.81762e-05	-1.95781e-10	-1.15848	0.000101652	-1.95781e-10	-1.16861
50230646	chr12:50230646:G:A	1.38164e-09	-1.95781e-10	-1.28163	8.00816e-05	-1.95781e-10	-1.3622	8.32628e-05	-1.95781e-10	-1.36816
50230711	chr12:50230711:G:C	1.23764e-09	-1.95781e-10	-1.3917	8.10261e-05	-1.95781e-10	-1.35047	8.49174e-05	-1.95781e-10	-1.34848
50230767	chr12:50230767:C:T	6.00508e-07	3.1549	1.63797	0.00186144	-1.03916	2.82303	0.00130096	-1.12333	2.50403
50231649	chr12:50231649:AT:A	3.06578e-09	-1.95781e-10	-0.484605	0.000139893	-1.95781e-10	-0.804364	0.000147034	-1.95781e-10	-0.799496
50232275	chr12:50232275:T:C	2.17593e-09	-1.95781e-10	-0.827452	0.00010744	-1.95781e-10	-1.06831	0.000112808	-1.95781e-10	-1.06447
50232282	chr12:50232282:A:T	5.30482e-07	3.17514	1.49374	0.00158924	-1.02708	2.65286	0.00111744	-1.11191	2.34054
50232344	chr12:50232344:G:A	1.24385e-09	-1.95781e-10	-1.3867	7.7706e-05	-1.95781e-10	-1.39231	8.12828e-05	-1.95781e-10	-1.39223
50232952	chr12:50232952:A:G	1.62069e-09	-1.95781e-10	-1.12205	0.000111531	-1.95781e-10	-1.03094	0.000117515	-1.95781e-10	-1.0236
50233567	chr12:50233567:C:T	7.33114e-09	-1.95781e-10	0.387223	0.00056277	-1.95781e-10	0.58763	0.000593021	-1.95781e-10	0.595066
50233871	chr12:50233871:C:T	7.29436e-07	6.0841	-1.09674	1.54679e-05	-1.72569	-1.28078	1.56512e-05	-1.74382	-1.2958
50234159	chr12:50234159:G:A	3.80954e-09	-1.95781e-10	-0.2674	0.000232127	-1.95781e-10	-0.297957	0.000221477	-1.95781e-10	-0.389846
50234683	chr12:50234683:T:C	1.35631e-05	9.22298	-1.31278	6.33403e-05	-1.38115	-0.21557	6.05058e-05	-1.41754	-0.269881
50234816	chr12:50234816:C:A	3.05582e-09	-1.95781e-10	-0.487858	0.000139582	-1.95781e-10	-0.806587	0.000146705	-1.95781e-10	-0.801736
50234920	chr12:50234920:A:G	1.0893e-09	-1.51937	-3.80397e-10	9.37684e-05	-1.20441	-3.80397e-10	9.75114e-05	-1.21019	-3.80397e-10
50235127	chr12:50235127:T:C	4.55234e-08	2.98115	-0.767831	0.000108766	-1.12594	0.0698899	8.97921e-05	-1.20479	-0.0878738
50235411	chr12:50235411:G:A	1.27119e-09	-1.95781e-10	-1.36495	7.7916e-05	-1.95781e-10	-1.38961	8.13932e-05	-1.95781e-10	-1.39087
50235829	chr12:50235829:G:A	7.35999e-08	2.6803	0.0134385	0.000240672	-1.23097	0.969161	0.000192256	-1.30349	0.772152
50235882	chr12:50235882:C:T	3.91222e-09	-1.95781e-10	-0.240802	0.00017189	-1.95781e-10	-0.598387	0.000180838	-1.95781e-10	-0.592561
50236087	chr12:50236087:C:T	1.56038e-09	-1.95781e-10	-1.15998	9.21598e-05	-1.95781e-10	-1.22172	9.58574e-05	-1.95781e-10	-1.2273
50236100	chr12:50236100:G:A	1.45935e-09	-1.95781e-10	-1.22692	8.71602e-05	-1.95781e-10	-1.27749	9.07417e-05	-1.95781e-10	-1.28215
50237098	chr12:50237098:A:G	5.73486e-09	-1.95781e-10	0.141656	0.000294093	-1.95781e-10	-0.0613454	0.00030199	-1.95781e-10	-0.0797694
50237637	chr12:50237637:A:C	2.91582e-09	-1.95781e-10	-0.534756	0.000135839	-1.95781e-10	-0.833771	0.000142817	-1.95781e-10	-0.8286
50238086	chr12:50238086:T:C	1.37961e-09	-1.95781e-10	-1.28311	7.93942e-05	-1.95781e-10	-1.37082	8.29202e-05	-1.95781e-10	-1.37228
50239630	chr12:50239630:ACT:A	2.68553e-07	3.03891	0.949234	0.000778805	-1.0793	1.99182	0.000565093	-1.16128	1.70811
50239830	chr12:50239830:T:C	1.3382e-09	-1.95781e-10	-1.31358	7.81794e-05	-1.95781e-10	-1.38624	8.15165e-05	-1.95781e-10	-1.38936
50240052	chr12:50240052:ATAAC:A	2.03658e-10	-1.82099	-1.37523	1.39272e-05	-1.72097	-1.39042	1.45376e-05	-1.72318	-1.39025
50240269	chr12:50240269:A:C	1.32911e-09	-1.95781e-10	-1.3204	8.08671e-05	-1.95781e-10	-1.35243	8.43279e-05	-1.95781e-10	-1.35545
50241304	chr12:50241304:C:G	2.73641e-09	-1.95781e-10	-0.598259	0.000129248	-1.95781e-10	-0.883505	0.000135858	-1.95781e-10	-0.878556
50242135	chr12:50242135:T:C	8.31415e-10	-1.78953	-3.80397e-10	5.31491e-05	-1.77214	-3.80397e-10	5.59525e-05	-1.76566	-3.80397e-10
50242347	chr12:50242347:T:G	3.03332e-09	-0.49525	-3.80397e-10	8.47885e-05	-1.30508	-3.80397e-10	8.80208e-05	-1.31259	-3.80397e-10
50242472	chr12:50242472:C:T	8.85879e-09	-1.95781e-10	0.576503	0.000475754	-1.95781e-10	0.419659	0.000482529	-1.95781e-10	0.388878
50242581	chr12:50242581:A:G	7.62312e-08	2.76354	-0.0346722	0.0002392	-1.20129	0.933352	0.000191732	-1.27556	0.741496
50242759	chr12:50242759:A:G	2.82816e-09	-1.95781e-10	-0.56528	0.000132631	-1.95781e-10	-0.857669	0.000139429	-1.95781e-10	-0.852604
50242761	chr12:50242761:G:A	1.15815e-09	-1.32242	-0.135661	9.36728e-05	-0.868155	-0.337279	9.51339e-05	-0.856123	-0.378755
50242791	chr12:50242791:A:G	9.5419e-09	-1.95781e-10	0.650785	0.000510419	-1.95781e-10	0.489991	0.000517386	-1.95781e-10	0.458627
50243104	chr12:50243104:C:T	1.39388e-09	-1.95781e-10	-1.27282	7.97674e-05	-1.95781e-10	-1.36613	8.32967e-05	-1.95781e-10	-1.36775
50243157	chr12:50243157:T:C	4.55925e-07	3.15947	1.35795	0.00134043	-1.03264	2.48815	0.000949171	-1.11718	2.18261
50243168	chr12:50243168:C:T	1.2369e-09	-1.95781e-10	-1.3923	9.04498e-05	-1.95781e-10	-1.24045	9.36596e-05	-1.95781e-10	-1.2505
50243512	chr12:50243512:T:C	4.30946e-07	3.08377	1.3773	0.00133098	-1.06314	2.51156	0.000942894	-1.14602	2.20481
50243513	chr12:50243513:T:C	1.45651e-09	-1.95781e-10	-1.22887	8.10615e-05	-1.95781e-10	-1.35003	8.54225e-05	-1.95781e-10	-1.34255
50243780	chr12:50243780:T:C	1.32596e-09	-1.95781e-10	-1.32277	7.7997e-05	-1.95781e-10	-1.38857	8.1391e-05	-1.95781e-10	-1.3909
50243797	chr12:50243797:C:A	1.28539e-09	-1.95781e-10	-1.35384	0.000141485	-1.95781e-10	-0.793045	0.000145251	-1.95781e-10	-0.811699
50244464	chr12:50244464:C:G	1.26979e-09	-1.95781e-10	-1.36606	7.78875e-05	-1.95781e-10	-1.38998	8.13719e-05	-1.95781e-10	-1.39113
50244776	chr12:50244776:G:T	9.29325e-09	-1.95781e-10	0.624381	0.000498239	-1.95781e-10	0.465839	0.000505226	-1.95781e-10	0.434844
50245027	chr12:50245027:T:C	1.48841e-05	9.27479	-1.27165	2.70813e-05	-1.3735	-1.0729	2.66484e-05	-1.41002	-1.09741
50245175	chr12:50245175:G:T	2.16639e-09	-1.95781e-10	-0.831845	0.00012245	-1.95781e-10	-0.937538	0.000126878	-1.95781e-10	-0.946937
50245999	chr12:50245999:C:T	1.44477e-09	-0.348214	-0.88874	2.01175e-05	-1.77654	-0.967117	1.99289e-05	-1.78605	-1.01195
50246362	chr12:50246362:G:A	1.38446e-09	-1.95781e-10	-1.27959	7.9558e-05	-1.95781e-10	-1.36876	8.30854e-05	-1.95781e-10	-1.37029
50246421	chr12:50246421:C:T	8.41861e-09	-1.95781e-10	0.525537	0.000489471	-1.95781e-10	0.448085	0.00050021	-1.95781e-10	0.424866
50247131	chr12:50247131:C:T	1.34315e-09	-1.95781e-10	-1.30989	8.13529e-05	-1.95781e-10	-1.34645	8.48626e-05	-1.95781e-10	-1.34913
50247174	chr12:50247174:C:T	9.96594e-09	-1.95781e-10	0.694266	0.000532618	-1.95781e-10	0.532564	0.000539809	-1.95781e-10	0.501053
50248051	chr12:50248051:C:T	7.91813e-10	-1.83834	-3.80397e-10	6.69865e-05	-1.54075	-3.80397e-10	7.03342e-05	-1.5369	-3.80397e-10
50248148	chr12:50248148:TA:T	1.50912e-09	-0.28125	-0.912131	1.95547e-05	-1.78465	-0.987382	1.94061e-05	-1.79352	-1.03106
50248410	chr12:50248410:ATAAC:A	1.73524e-09	-1.95781e-10	-1.05376	9.69251e-05	-1.95781e-10	-1.1713	0.000100586	-1.95781e-10	-1.17915
50248531	chr12:50248531:A:G	1.4186e-09	-0.367661	-0.887577	2.03504e-05	-1.76751	-0.964635	2.01436e-05	-1.77772	-1.00956
50250175	chr12:50250175:A:G	1.96421e-09	-0.175466	-0.754353	2.16893e-05	-1.80296	-0.865467	2.1384e-05	-1.81016	-0.917365
50250710	chr12:50250710:G:A	8.32569e-09	-1.95781e-10	0.514439	0.00033796	-1.95781e-10	0.0776868	0.000355024	-1.95781e-10	0.082023
50251344	chr12:50251344:G:C	3.42208e-09	-0.374659	-3.80397e-10	0.000128433	-0.88983	-3.80397e-10	0.000131804	-0.908845	-3.80397e-10
50251688	chr12:50251688:G:A	1.64253e-09	-0.258517	-0.850151	2.06199e-05	-1.78911	-0.929873	2.04078e-05	-1.7976	-0.976644
50252959	chr12:50252959:A:G	8.48504e-10	-1.76919	-3.80397e-10	8.1494e-05	-1.34471	-3.80397e-10	8.44936e-05	-1.35349	-3.80397e-10
50252971	chr12:50252971:G:A	1.06834e-07	2.94992	0.116456	0.000299551	-1.14047	1.09752	0.00023654	-1.21851	0.894464
50253102	chr12:50253102:G:A	9.71586e-10	-1.63373	-3.80397e-10	4.97708e-05	-1.83781	-3.80397e-10	5.20277e-05	-1.83839	-3.80397e-10
50253183	chr12:50253183:CAT:C	1.36969e-09	-1.95781e-10	-1.29033	7.91522e-05	-1.95781e-10	-1.37387	8.26759e-05	-1.95781e-10	-1.37524
50253344	chr12:50253344:T:G	1.35726e-09	-1.95781e-10	-1.29944	8.25987e-05	-1.95781e-10	-1.33125	8.60736e-05	-1.95781e-10	-1.33496
50253441	chr12:50253441:C:T	6.77698e-07	3.37123	1.54256	0.001807	-0.958202	2.71238	0.00126261	-1.04683	2.3976
50253821	chr12:50253821:T:C	1.26838e-09	-1.95781e-10	-1.36717	7.77619e-05	-1.95781e-10	-1.39159	8.1359e-05	-1.95781e-10	-1.39129
50253943	chr12:50253943:G:A	8.33909e-10	-1.78654	-3.80397e-10	5.00486e-05	-1.83225	-3.80397e-10	5.23035e-05	-1.8331	-3.80397e-10
50254787	chr12:50254787:C:T	1.83758e-09	-1.95781e-10	-0.99646	0.000107101	-1.95781e-10	-1.07147	0.00011126	-1.95781e-10	-1.07829
50254884	chr12:50254884:A:G	1.03537e-08	-1.95781e-10	0.732439	0.000552111	-1.95781e-10	0.568507	0.000559284	-1.95781e-10	0.536495
50254979	chr12:50254979:T:C	9.32256e-09	-1.95781e-10	0.62753	0.000498759	-1.95781e-10	0.466882	0.000505662	-1.95781e-10	0.435705
50255142	chr12:50255142:C:T	1.26117e-09	-1.95781e-10	-1.37287	7.78705e-05	-1.95781e-10	-1.39019	8.14884e-05	-1.95781e-10	-1.3897
50255177	chr12:50255177:A:G	7.68219e-07	3.48987	1.54929	0.00191497	-0.908745	2.72096	0.00133427	-0.999889	2.40586
50255395	chr12:50255395:G:GA	1.23702e-09	-1.95781e-10	-1.3922	9.14382e-05	-1.95781e-10	-1.22958	9.46466e-05	-1.95781e-10	-1.24001
50255435	chr12:50255435:G:A	1.36535e-09	-1.95781e-10	-1.29349	7.87107e-05	-1.95781e-10	-1.37946	8.19307e-05	-1.95781e-10	-1.38429
50256038	chr12:50256038:T:C	7.92959e-09	-1.95781e-10	0.465694	0.000560376	-1.95781e-10	0.583367	0.000511494	-1.95781e-10	0.447173
50256136	chr12:50256136:C:T	1.67924e-09	-0.223824	-0.86274	1.6256e-05	-1.79239	-1.16439	1.63819e-05	-1.80057	-1.19342
50256258	chr12:50256258:A:C	1.03984e-08	2.0884	-1.35165	2.05837e-05	-1.33941	-1.38133	2.19858e-05	-1.31566	-1.38411
50256274	chr12:50256274:T:C	1.18819e-06	6.70845	-1.23317	1.67046e-05	-1.78875	-1.1408	1.74192e-05	-1.77762	-1.15497
50256530	chr12:50256530:G:A	3.82562e-09	-1.95781e-10	-0.263186	0.00016863	-1.95781e-10	-0.617537	0.000177393	-1.95781e-10	-0.611794
50256781	chr12:50256781:G:A	6.883e-07	3.42086	1.50846	0.00177372	-0.937392	2.67299	0.00123997	-1.02708	2.35976
50256968	chr12:50256968:C:T	3.83649e-09	-1.95781e-10	-0.260349	0.000169026	-1.95781e-10	-0.615187	0.000177812	-1.95781e-10	-0.609435
50257206	chr12:50257206:A:G	1.37845e-09	-1.95781e-10	-1.28395	7.99557e-05	-1.95781e-10	-1.36377	8.31453e-05	-1.95781e-10	-1.36957
50257673	chr12:50257673:T:A	8.45122e-07	3.47179	1.66279	0.002173	-0.916745	2.85537	0.00150688	-1.00748	2.53512
50258450	chr12:50258450:G:A	7.9732e-10	-1.83141	-3.80397e-10	6.29904e-05	-1.60226	-3.80397e-10	6.6108e-05	-1.59887	-3.80397e-10
50258497	chr12:50258497:G:A	8.5827e-07	6.23704	-1.08702	1.55135e-05	-1.71793	-1.2856	1.56923e-05	-1.73671	-1.30028
50258743	chr12:50258743:C:G	4.53656e-07	5.57256	-1.06013	1.42515e-05	-1.78725	-1.30113	1.45303e-05	-1.79929	-1.31463
50258760	chr12:50258760:G:A	5.10922e-09	0.0261397	-3.80397e-10	9.03563e-05	-1.24148	-3.80397e-10	9.37018e-05	-1.25005	-3.80397e-10
50258786	chr12:50258786:C:T	7.10539e-07	6.05094	-1.08983	1.52009e-05	-1.7398	-1.28409	1.54028e-05	-1.75674	-1.29888
50258796	chr12:50258796:C:T	9.84268e-09	-1.95781e-10	0.681821	0.00052649	-1.95781e-10	0.520991	0.000533638	-1.95781e-10	0.489554
50259146	chr12:50259146:T:C	6.8408e-07	3.40535	1.51781	0.00177861	-0.944322	2.68267	0.00124332	-1.03367	2.36905
50260151	chr12:50260151:T:C	8.20086e-07	3.44504	1.65946	0.00212671	-0.927721	2.84481	0.00147592	-1.01789	2.52476
50260304	chr12:50260304:T:C	1.23764e-09	-1.95781e-10	-1.3917	8.10081e-05	-1.95781e-10	-1.35069	8.48963e-05	-1.95781e-10	-1.34873
50260445	chr12:50260445:A:T	1.00392e-08	-1.95781e-10	0.701593	0.000536232	-1.95781e-10	0.539326	0.000543424	-1.95781e-10	0.507727
50260878	chr12:50260878:T:G	1.27006e-09	-1.95781e-10	-1.36584	7.77539e-05	-1.95781e-10	-1.39169	8.1351e-05	-1.95781e-10	-1.39139
50261054	chr12:50261054:T:A	2.47559e-07	-1.95781e-10	3.90674	0.00274066	-1.95781e-10	2.17071	0.00260196	-1.95781e-10	2.07386
50261586	chr12:50261586:A:G	1.23731e-09	-1.95781e-10	-1.39197	7.84788e-05	-1.95781e-10	-1.38241	8.2142e-05	-1.95781e-10	-1.38171
50261621	chr12:50261621:G:T	1.76208e-09	-1.95781e-10	-1.03841	0.000127292	-1.95781e-10	-0.898757	0.000131164	-1.95781e-10	-0.913714
50261852	chr12:50261852:T:C	1.26735e-09	-1.95781e-10	-1.36798	7.77736e-05	-1.95781e-10	-1.39144	8.13734e-05	-1.95781e-10	-1.39111
50262538	chr12:50262538:C:A	1.25554e-09	-1.95781e-10	-1.37734	8.31131e-05	-1.95781e-10	-1.32504	8.6417e-05	-1.95781e-10	-1.33098
50262735	chr12:50262735:C:T	2.94752e-07	5.30439	-1.22316	0.000147943	0.620571	-1.36898	0.000136564	0.486562	-1.35993
50263075	chr12:50263075:C:T	3.73697e-09	-1.95781e-10	-0.286633	0.000165398	-1.95781e-10	-0.636886	0.00017398	-1.95781e-10	-0.63122
50263260	chr12:50263260:G:A	1.26134e-09	-1.95781e-10	-1.37273	7.7867e-05	-1.95781e-10	-1.39024	8.14844e-05	-1.95781e-10	-1.38975
50263495	chr12:50263495:T:C	9.76244e-09	-1.95781e-10	0.673635	0.000521131	-1.95781e-10	0.51076	0.000528159	-1.95781e-10	0.479234
50263546	chr12:50263546:T:C	1.54579e-09	-1.95781e-10	-1.16937	9.205e-05	-1.95781e-10	-1.22291	9.57039e-05	-1.95781e-10	-1.2289
50263671	chr12:50263671:C:T	1.40604e-09	-1.95781e-10	-1.26413	8.01074e-05	-1.95781e-10	-1.36187	8.36409e-05	-1.95781e-10	-1.36363
50263939	chr12:50263939:C:T	1.23855e-09	-1.95781e-10	-1.39097	8.98238e-05	-1.95781e-10	-1.24739	9.30002e-05	-1.95781e-10	-1.25756
50263949	chr12:50263949:C:G	1.00478e-07	2.8767	0.128335	0.00029536	-1.16993	1.11289	0.000233504	-1.24626	0.909295
50267666	chr12:50267666:C:T	1.02231e-08	-1.95781e-10	0.719739	0.000545403	-1.95781e-10	0.556283	0.00055255	-1.95781e-10	0.524382
50267870	chr12:50267870:G:C	1.39451e-09	-1.95781e-10	-1.27236	7.97913e-05	-1.95781e-10	-1.36583	8.33209e-05	-1.95781e-10	-1.36746
50267971	chr12:50267971:C:T	1.33051e-09	-1.95781e-10	-1.31934	8.1339e-05	-1.95781e-10	-1.34662	8.48052e-05	-1.95781e-10	-1.34981
50267972	chr12:50267972:G:A	1.02711e-09	-0.676941	-0.901215	0.000380519	1.20633	-1.01004	0.000381629	1.17402	-1.01974
50268654	chr12:50268654:G:A	7.71906e-10	-1.33324	-0.530561	9.88025e-05	-0.856865	-0.295253	0.000102823	-0.845	-0.312156
50268907	chr12:50268907:C:T	9.24259e-09	-1.95781e-10	0.618915	0.000495127	-1.95781e-10	0.459572	0.000502133	-1.95781e-10	0.428702
50269603	chr12:50269603:G:A	9.47662e-10	-1.37076	-0.287904	5.07631e-05	-1.35621	-0.461857	4.82636e-05	-1.3828	-0.530686
50269892	chr12:50269892:C:G	1.25582e-09	-1.95781e-10	-1.37712	7.80076e-05	-1.95781e-10	-1.38844	8.16441e-05	-1.95781e-10	-1.38779
50270073	chr12:50270073:A:G	6.26295e-07	3.37757	1.45734	0.00163419	-0.956483	2.61015	0.00114609	-1.0452	2.29915
50270454	chr12:50270454:AG:A	1.00362e-08	-1.95781e-10	0.701295	0.000535873	-1.95781e-10	0.538656	0.000543081	-1.95781e-10	0.507095
50270915	chr12:50270915:ACC:A	1.37759e-09	-1.95781e-10	-1.28457	7.93518e-05	-1.95781e-10	-1.37135	8.28772e-05	-1.95781e-10	-1.3728
50271139	chr12:50271139:C:T	8.52139e-09	-1.95781e-10	0.537672	0.000458211	-1.95781e-10	0.382089	0.000464975	-1.95781e-10	0.351821
50271376	chr12:50271376:G:T	1.26665e-09	-1.95781e-10	-1.36853	7.7782e-05	-1.95781e-10	-1.39133	8.13836e-05	-1.95781e-10	-1.39099
50271444	chr12:50271444:T:C	6.68738e-07	3.45534	1.44514	0.00166454	-0.924019	2.59608	0.00116608	-1.01439	2.28563
50271691	chr12:50271691:G:A	2.85099e-09	-0.557242	-3.80397e-10	8.15649e-05	-1.34384	-3.80397e-10	8.46952e-05	-1.3511	-3.80397e-10
50272163	chr12:50272163:G:T	1.02694e-07	2.96946	0.0573822	0.000279546	-1.13389	1.02182	0.000221359	-1.21231	0.821935
50272907	chr12:50272907:G:A	3.67964e-09	-0.302092	-3.80397e-10	0.000135722	-0.834629	-3.80397e-10	0.00013919	-0.854326	-3.80397e-10
50273699	chr12:50273699:C:T	1.41692e-09	-1.95781e-10	-1.25642	8.1155e-05	-1.95781e-10	-1.34888	8.4271e-05	-1.95781e-10	-1.35612
50273933	chr12:50273933:C:T	1.26287e-09	-1.95781e-10	-1.37152	7.78378e-05	-1.95781e-10	-1.39061	8.14502e-05	-1.95781e-10	-1.39017
50274361	chr12:50274361:G:A	6.93855e-07	3.46074	1.47662	0.00173133	-0.921074	2.63248	0.00121158	-1.01159	2.32111
50274755	chr12:50274755:C:T	7.12773e-07	3.47831	1.48594	0.00175761	-0.914211	2.64068	0.00122864	-1.00508	2.32858
50274971	chr12:50274971:T:C	1.86363e-08	-1.95781e-10	1.32021	0.00121922	-1.95781e-10	1.36073	0.00125506	-1.95781e-10	1.34478
50275008	chr12:50275008:C:A	1.16372e-08	-1.95781e-10	0.849299	0.000617105	-1.95781e-10	0.679798	0.000624715	-1.95781e-10	0.647133
50275366	chr12:50275366:A:C	1.2584e-09	-1.95781e-10	-1.37507	7.7746e-05	-1.95781e-10	-1.39179	8.1283e-05	-1.95781e-10	-1.39223
50276422	chr12:50276422:T:C	3.89006e-09	-1.95781e-10	-0.246482	0.000171089	-1.95781e-10	-0.603057	0.000179992	-1.95781e-10	-0.597248
50277025	chr12:50277025:TAGA:T	2.68328e-09	-0.617866	-3.80397e-10	7.72318e-05	-1.39843	-3.80397e-10	8.02131e-05	-1.40548	-3.80397e-10
50277587	chr12:50277587:T:C	9.06944e-08	2.90927	-0.00668679	0.000253024	-1.15695	0.945193	0.000201353	-1.23403	0.748931
50278094	chr12:50278094:G:T	1.59455e-09	-1.13832	-3.80397e-10	5.04771e-05	-1.82372	-3.80397e-10	5.27333e-05	-1.82492	-3.80397e-10
50278186	chr12:50278186:C:T	1.3728e-09	-1.95781e-10	-1.28805	7.92356e-05	-1.95781e-10	-1.37282	8.27604e-05	-1.95781e-10	-1.37421
50278377	chr12:50278377:G:A	1.24226e-09	-1.95781e-10	-1.38797	7.78814e-05	-1.95781e-10	-1.39005	8.15872e-05	-1.95781e-10	-1.38849
50279047	chr12:50279047:C:T	1.23928e-09	-1.95781e-10	-1.39038	8.16776e-05	-1.95781e-10	-1.34246	8.56138e-05	-1.95781e-10	-1.34032
50279200	chr12:50279200:T:G	2.41938e-09	-1.95781e-10	-0.721396	0.000128743	-1.95781e-10	-0.887423	0.000132608	-1.95781e-10	-0.902766
50279489	chr12:50279489:G:C	2.2942e-09	-1.95781e-10	-0.774525	0.000122965	-1.95781e-10	-0.933341	0.000126748	-1.95781e-10	-0.947963
50279701	chr12:50279701:G:A	2.30833e-05	9.70179	-1.25984	8.20367e-05	-1.2984	-0.0396733	7.77864e-05	-1.33813	-0.0980638
50279739	chr12:50279739:C:T	9.92668e-09	-1.95781e-10	0.690319	0.000530529	-1.95781e-10	0.528633	0.000537712	-1.95781e-10	0.497159
50280266	chr12:50280266:C:T	3.18651e-07	3.31307	0.846115	0.000742742	-0.981362	1.84647	0.000541199	-1.06866	1.57229
50280954	chr12:50280954:C:G	1.23702e-09	-1.95781e-10	-1.3922	8.07364e-05	-1.95781e-10	-1.35405	8.46104e-05	-1.95781e-10	-1.35211
50280970	chr12:50280970:C:T	5.90986e-07	3.28596	1.49092	0.00163898	-0.993399	2.64998	0.00114982	-1.08019	2.33739
50281281	chr12:50281281:T:C	1.38874e-09	-1.95781e-10	-1.27651	7.92244e-05	-1.95781e-10	-1.37296	8.23639e-05	-1.95781e-10	-1.37902
50281597	chr12:50281597:TAAC:T	3.85976e-09	-1.95781e-10	-0.254302	0.000169978	-1.95781e-10	-0.609573	0.000178819	-1.95781e-10	-0.603789
50282555	chr12:50282555:G:A	1.34056e-09	-1.95781e-10	-1.31182	7.88503e-05	-1.95781e-10	-1.37769	8.21439e-05	-1.95781e-10	-1.38169
50283317	chr12:50283317:C:A	1.20436e-09	-0.45428	-0.96468	1.93633e-05	-1.74614	-1.03572	1.92144e-05	-1.75782	-1.07668
50283723	chr12:50283723:T:C	4.02602e-08	2.90937	-0.818913	8.81291e-05	-1.1637	-0.102738	7.45752e-05	-1.24023	-0.238124
50283850	chr12:50283850:A:G	3.82748e-09	-1.95781e-10	-0.262702	0.000168672	-1.95781e-10	-0.617286	0.000177438	-1.95781e-10	-0.611542
50284052	chr12:50284052:G:A	1.33019e-09	-1.95781e-10	-1.31959	7.85887e-05	-1.95781e-10	-1.38101	8.19143e-05	-1.95781e-10	-1.38449
50284310	chr12:50284310:C:T	8.7634e-10	-1.73691	-3.80397e-10	4.97754e-05	-1.83772	-3.80397e-10	5.20178e-05	-1.83858	-3.80397e-10
50284576	chr12:50284576:G:A	6.97052e-07	3.4818	1.46015	0.00171102	-0.913062	2.61267	0.00119706	-1.00401	2.30147
50284851	chr12:50284851:G:C	1.01323e-07	2.93618	0.07723	0.000284125	-1.14699	1.05116	0.000224859	-1.22467	0.849975
50285539	chr12:50285539:T:A	2.57922e-09	-1.95781e-10	-0.657421	0.000159124	-1.95781e-10	-0.675558	0.000158201	-1.95781e-10	-0.726298
50285635	chr12:50285635:T:C	3.3409e-09	0.957594	-1.35626	1.65319e-05	-1.83802	-1.10193	1.67764e-05	-1.83972	-1.13047
50285827	chr12:50285827:C:G	6.94989e-07	3.51287	1.42612	0.00166805	-0.900564	2.57473	0.00116827	-0.992137	2.26525
50286187	chr12:50286187:C:T	3.20691e-09	-1.95781e-10	-0.439601	0.000144614	-1.95781e-10	-0.771171	0.000152016	-1.95781e-10	-0.766177
50286195	chr12:50286195:C:T	1.72841e-08	-1.95781e-10	1.24488	0.00113239	-1.95781e-10	1.28685	0.00116579	-1.95781e-10	1.27099
50286339	chr12:50286339:G:A	7.53697e-07	3.5446	1.47548	0.00178822	-0.887506	2.63124	0.00124856	-0.979727	2.31931
50286793	chr12:50286793:A:G	1.6239e-07	2.89616	0.588939	0.000488736	-1.15659	1.60318	0.000374013	-1.23386	1.36799
50287254	chr12:50287254:G:A	1.34411e-09	-1.95781e-10	-1.30917	7.85784e-05	-1.95781e-10	-1.38114	8.21062e-05	-1.95781e-10	-1.38215
50287493	chr12:50287493:T:C	1.68259e-08	-1.95781e-10	1.21801	0.00110132	-1.95781e-10	1.25903	0.00113396	-1.95781e-10	1.24331
50287540	chr12:50287540:G:C	1.78176e-07	2.99839	0.579469	0.000516653	-1.11907	1.6212	0.000396082	-1.19846	1.38992
50287756	chr12:50287756:C:T	4.61446e-07	3.52436	1.0051	0.0010011	-0.894431	2.05804	0.000717044	-0.986298	1.77127
50288042	chr12:50288042:A:G	2.7583e-09	-1.95781e-10	-0.590292	0.00015604	-1.95781e-10	-0.69513	0.000159596	-1.95781e-10	-0.717517
50288677	chr12:50288677:C:T	1.52585e-09	-1.95781e-10	-1.18235	8.94136e-05	-1.95781e-10	-1.25197	9.27948e-05	-1.95781e-10	-1.25977
50288749	chr12:50288749:C:T	4.08507e-09	-1.95781e-10	-0.197569	0.000177995	-1.95781e-10	-0.563485	0.000187283	-1.95781e-10	-0.557542
50288840	chr12:50288840:T:G	1.25235e-09	-1.95781e-10	-1.37988	7.81218e-05	-1.95781e-10	-1.38697	8.17706e-05	-1.95781e-10	-1.38625
50288898	chr12:50288898:C:T	1.91466e-09	-1.95781e-10	-0.955365	0.000105109	-1.95781e-10	-1.09024	0.000108933	-1.95781e-10	-1.09943
50288899	chr12:50288899:G:A	1.25376e-09	-1.95781e-10	-1.37876	7.80726e-05	-1.95781e-10	-1.3876	8.17155e-05	-1.95781e-10	-1.38692
50288934	chr12:50288934:A:G	1.64425e-08	-1.95781e-10	1.19496	0.00107633	-1.95781e-10	1.23607	0.00110832	-1.95781e-10	1.22044
50289621	chr12:50289621:G:A	3.14196e-09	-1.95781e-10	-0.460059	0.000142621	-1.95781e-10	-0.785053	0.000149912	-1.95781e-10	-0.780114
50289663	chr12:50289663:A:G	8.42926e-10	-1.77578	-3.80397e-10	0.000103228	-1.1083	-3.80397e-10	0.000108753	-1.10109	-3.80397e-10
50290017	chr12:50290017:A:G	1.25348e-09	-1.95781e-10	-1.37898	7.78187e-05	-1.95781e-10	-1.39086	8.1521e-05	-1.95781e-10	-1.3893
50290880	chr12:50290880:C:T	2.22171e-08	2.79144	-1.29549	3.40593e-05	-1.46266	-0.75448	3.47631e-05	-1.47519	-0.766416
50290923	chr12:50290923:C:A	1.34556e-09	-1.95781e-10	-1.30809	7.86113e-05	-1.95781e-10	-1.38073	8.2139e-05	-1.95781e-10	-1.38175
50291374	chr12:50291374:G:A	1.90586e-09	-0.959975	-3.80397e-10	8.03706e-05	-1.35859	-3.80397e-10	8.29642e-05	-1.37175	-3.80397e-10
50291379	chr12:50291379:T:C	1.25158e-09	-1.95781e-10	-1.3805	7.81566e-05	-1.95781e-10	-1.38653	8.18094e-05	-1.95781e-10	-1.38577
50291958	chr12:50291958:A:C	6.76106e-07	3.40939	1.50205	0.00174573	-0.943917	2.6636	0.00122116	-1.0333	2.35069
50291970	chr12:50291970:T:G	1.55239e-07	2.81581	0.624252	0.00049474	-1.18696	1.64575	0.000378633	-1.26244	1.40885
50292729	chr12:50292729:G:A	2.29519e-06	3.22975	2.90391	0.00727443	-0.707951	3.85483	0.00491251	-0.805913	3.51529
50293377	chr12:50293377:A:G	7.18977e-07	3.55044	1.42248	0.00168463	-0.884643	2.5687	0.001179	-0.977011	2.25927
50293434	chr12:50293434:A:G	1.92152e-09	-1.95781e-10	-0.951788	0.00011143	-1.95781e-10	-1.03184	0.000115701	-1.95781e-10	-1.03915
50293494	chr12:50293494:C:T	1.41262e-09	-1.95781e-10	-1.25946	8.09837e-05	-1.95781e-10	-1.35099	8.41085e-05	-1.95781e-10	-1.35806
50293566	chr12:50293566:C:G	2.43121e-09	-1.95781e-10	-0.716519	0.000128142	-1.95781e-10	-0.892103	0.000131803	-1.95781e-10	-0.908854
50294029	chr12:50294029:C:T	1.33591e-09	-1.95781e-10	-1.3153	7.8406e-05	-1.95781e-10	-1.38334	8.19345e-05	-1.95781e-10	-1.38424
50294575	chr12:50294575:T:C	1.77104e-09	-1.95781e-10	-1.03334	9.8611e-05	-1.95781e-10	-1.15406	0.000102305	-1.95781e-10	-1.1622
50294980	chr12:50294980:A:G	1.26819e-09	-1.95781e-10	-1.36732	7.77885e-05	-1.95781e-10	-1.39125	8.14015e-05	-1.95781e-10	-1.39077
50295017	chr12:50295017:C:T	1.24265e-09	-1.95781e-10	-1.38766	7.87686e-05	-1.95781e-10	-1.37873	8.24825e-05	-1.95781e-10	-1.37758
50295296	chr12:50295296:C:T	1.38079e-08	-1.95781e-10	1.02033	0.000891276	-1.95781e-10	1.04741	0.000917454	-1.95781e-10	1.03144
50295317	chr12:50295317:G:A	1.5872e-08	-1.95781e-10	1.15965	0.00103733	-1.95781e-10	1.19916	0.00106819	-1.95781e-10	1.18356
50296017	chr12:50296017:G:T	3.88883e-09	-1.95781e-10	-0.2468	0.000170856	-1.95781e-10	-0.604421	0.000179746	-1.95781e-10	-0.598617
50296248	chr12:50296248:A:G	7.9763e-10	-1.83102	-3.80397e-10	6.28716e-05	-1.60415	-3.80397e-10	6.59831e-05	-1.60076	-3.80397e-10
50296671	chr12:50296671:T:C	1.73968e-07	2.96144	0.592525	0.000518942	-1.13272	1.63927	0.000397851	-1.21134	1.40725
50297443	chr12:50297443:C:T	1.26863e-09	-1.95781e-10	-1.36697	8.11574e-05	-1.95781e-10	-1.34885	8.50894e-05	-1.95781e-10	-1.34646
50297526	chr12:50297526:T:C	7.15435e-07	3.01443	1.95355	0.00269788	-1.10762	3.2626	0.00192706	-1.1878	2.96139
50297587	chr12:50297587:T:C	3.57054e-09	-1.95781e-10	-0.332192	0.000191654	-1.95781e-10	-0.489552	0.000187732	-1.95781e-10	-0.555148
50297691	chr12:50297691:T:A	7.93585e-07	3.60472	1.46693	0.00181997	-0.86178	2.62311	0.00126987	-0.955271	2.31178
50297860	chr12:50297860:GA:G	1.30541e-09	-1.95781e-10	-1.33839	7.88561e-05	-1.95781e-10	-1.37762	8.22108e-05	-1.95781e-10	-1.38088
50298064	chr12:50298064:T:C	1.25092e-09	-1.95781e-10	-1.38103	7.81853e-05	-1.95781e-10	-1.38616	8.18413e-05	-1.95781e-10	-1.38538
50299343	chr12:50299343:A:G	1.93653e-09	-1.95781e-10	-0.944011	0.000136871	-1.95781e-10	-0.826205	0.000145013	-1.95781e-10	-0.813336
50299351	chr12:50299351:T:C	1.31474e-09	-1.95781e-10	-1.33127	7.80218e-05	-1.95781e-10	-1.38825	8.15578e-05	-1.95781e-10	-1.38885
50299583	chr12:50299583:G:A	1.38986e-07	2.74762	0.581844	0.000472991	-1.21281	1.62665	0.000364516	-1.28669	1.3951
50299923	chr12:50299923:G:C	2.63433e-09	-1.95781e-10	-0.636279	0.000141821	-1.95781e-10	-0.790674	0.000144546	-1.95781e-10	-0.816565
50299935	chr12:50299935:C:T	1.31526e-09	-1.95781e-10	-1.33087	0.000122278	-1.95781e-10	-0.938943	0.000127601	-1.95781e-10	-0.941253
50300064	chr12:50300064:C:T	3.43431e-09	-1.95781e-10	-0.371092	0.000155098	-1.95781e-10	-0.701183	0.000163131	-1.95781e-10	-0.69561
50300098	chr12:50300098:C:T	1.80195e-09	-1.95781e-10	-1.01604	0.000105327	-1.95781e-10	-1.08817	0.000109432	-1.95781e-10	-1.09486
50300163	chr12:50300163:C:T	7.7358e-09	-1.95781e-10	0.440952	0.000408041	-1.95781e-10	0.266127	0.000415061	-1.95781e-10	0.238263
50300232	chr12:50300232:G:A	1.15654e-09	-1.45947	-3.80397e-10	5.67773e-05	-1.70611	-3.80397e-10	5.89496e-05	-1.71348	-3.80397e-10
50300446	chr12:50300446:T:C	3.87018e-09	-1.95781e-10	-0.251607	0.000170218	-1.95781e-10	-0.608163	0.00017907	-1.95781e-10	-0.602387
50300580	chr12:50300580:A:G	8.55819e-07	3.61356	1.5336	0.0019767	-0.855194	2.69914	0.00137474	-0.948975	2.38483
50300841	chr12:50300841:G:A	2.29911e-08	2.82187	-1.29167	3.49341e-05	-1.45218	-0.739597	3.56446e-05	-1.46486	-0.75171
50300925	chr12:50300925:C:G	1.26271e-09	-1.95781e-10	-1.37165	7.78784e-05	-1.95781e-10	-1.39009	8.15033e-05	-1.95781e-10	-1.38952
50301588	chr12:50301588:A:T	1.62968e-09	-1.95781e-10	-1.11652	9.63757e-05	-1.95781e-10	-1.17699	0.000100119	-1.95781e-10	-1.1838
50302271	chr12:50302271:G:A	1.10358e-09	-1.50635	-3.80397e-10	5.77678e-05	-1.68881	-3.80397e-10	6.00593e-05	-1.69483	-3.80397e-10
50302373	chr12:50302373:G:A	3.8436e-09	-1.95781e-10	-0.258498	0.000169246	-1.95781e-10	-0.613886	0.000178044	-1.95781e-10	-0.60813
50302694	chr12:50302694:C:T	1.33463e-09	-1.95781e-10	-1.31625	7.83838e-05	-1.95781e-10	-1.38362	8.19125e-05	-1.95781e-10	-1.38451
50302740	chr12:50302740:C:G	1.3762e-09	-1.95781e-10	-1.28558	7.87754e-05	-1.95781e-10	-1.37864	8.19772e-05	-1.95781e-10	-1.38372
50302866	chr12:50302866:C:A	2.37493e-09	-1.95781e-10	-0.739939	0.000125609	-1.95781e-10	-0.912064	0.000129234	-1.95781e-10	-0.928535
50303368	chr12:50303368:C:G	1.78494e-09	-1.95781e-10	-1.02552	9.92443e-05	-1.95781e-10	-1.14766	0.000102951	-1.95781e-10	-1.15591
50303743	chr12:50303743:G:A	3.69669e-09	-0.29747	-3.80397e-10	0.000137183	-0.823925	-3.80397e-10	0.000140712	-0.843451	-3.80397e-10
50304122	chr12:50304122:A:G	6.01322e-07	3.35995	1.43428	0.00157611	-0.964851	2.58233	0.00110694	-1.05314	2.27234
50304221	chr12:50304221:C:T	1.26648e-09	-1.95781e-10	-1.36867	7.78652e-05	-1.95781e-10	-1.39026	8.13581e-05	-1.95781e-10	-1.3913
50304403	chr12:50304403:C:T	1.28669e-09	-1.95781e-10	-1.35284	7.7732e-05	-1.95781e-10	-1.39197	8.13677e-05	-1.95781e-10	-1.39118
50304974	chr12:50304974:A:G	2.37899e-09	-1.95781e-10	-0.738229	0.000121573	-1.95781e-10	-0.944727	0.000124874	-1.95781e-10	-0.962856
50305089	chr12:50305089:T:G	2.10545e-09	-1.95781e-10	-0.860377	0.000104981	-1.95781e-10	-1.09146	0.000110151	-1.95781e-10	-1.08831
50305257	chr12:50305257:T:C	1.80573e-09	-1.95781e-10	-1.01394	0.000112763	-1.95781e-10	-1.01995	0.000113722	-1.95781e-10	-1.0564
50305289	chr12:50305289:C:T	3.78019e-09	-1.95781e-10	-0.275133	0.000166921	-1.95781e-10	-0.627722	0.00017559	-1.95781e-10	-0.622013
50305712	chr12:50305712:C:T	5.58118e-07	4.56293	0.156734	0.000719313	-0.294433	1.12749	0.00053603	-0.409865	0.903892
50305838	chr12:50305838:C:T	7.98428e-10	-1.83002	-3.80397e-10	6.25311e-05	-1.60958	-3.80397e-10	6.56232e-05	-1.60623	-3.80397e-10
50306896	chr12:50306896:T:A	2.10165e-08	1.15805	0.282354	0.00027628	-1.69055	1.56672	0.000225566	-1.72371	1.35216
50307248	chr12:50307248:G:A	3.77482e-09	1.03927	-1.31583	1.51807e-05	-1.83422	-1.191	1.54351e-05	-1.83864	-1.21488
50308088	chr12:50308088:G:A	1.64718e-08	-1.95781e-10	1.19675	0.00107803	-1.95781e-10	1.23764	0.00111005	-1.95781e-10	1.222
50308229	chr12:50308229:AG:A	3.47375e-09	-1.95781e-10	-0.359672	0.000154237	-1.95781e-10	-0.706748	0.00016222	-1.95781e-10	-0.701212
50308320	chr12:50308320:T:C	1.25048e-09	-1.95781e-10	-1.38138	8.23834e-05	-1.95781e-10	-1.33386	8.56932e-05	-1.95781e-10	-1.33939
50308957	chr12:50308957:T:C	1.25525e-09	-1.95781e-10	-1.37757	7.80347e-05	-1.95781e-10	-1.38809	8.16717e-05	-1.95781e-10	-1.38746
50309553	chr12:50309553:G:A	1.34348e-09	-1.95781e-10	-1.30964	7.89127e-05	-1.95781e-10	-1.3769	8.21996e-05	-1.95781e-10	-1.38101
50309601	chr12:50309601:G:A	1.03549e-05	8.94022	-1.29991	1.79753e-05	-1.83776	-1.01848	1.84582e-05	-1.83925	-1.03541
50309704	chr12:50309704:C:G	5.4466e-10	-1.16618	-1.04632	1.7171e-05	-1.70921	-1.1928	1.79521e-05	-1.72151	-1.18094
50309841	chr12:50309841:G:A	1.78068e-09	-1.95781e-10	-1.02791	0.000128956	-1.95781e-10	-0.885769	0.000132853	-1.95781e-10	-0.900917
50311222	chr12:50311222:C:T	2.30523e-09	-1.95781e-10	-0.769727	0.000122422	-1.95781e-10	-0.937768	0.000126021	-1.95781e-10	-0.953714
50311403	chr12:50311403:C:T	1.68547e-08	-1.95781e-10	1.21972	0.00109852	-1.95781e-10	1.25648	0.00113119	-1.95781e-10	1.24086
50311458	chr12:50311458:T:C	3.85899e-09	-1.95781e-10	-0.254501	0.000169777	-1.95781e-10	-0.610754	0.000178608	-1.95781e-10	-0.604971
50311584	chr12:50311584:C:A	7.92968e-10	-1.83688	-3.80397e-10	5.46195e-05	-1.74485	-3.80397e-10	5.69924e-05	-1.74724	-3.80397e-10
50311810	chr12:50311810:T:C	1.33304e-09	-1.95781e-10	-1.31744	8.14367e-05	-1.95781e-10	-1.34542	8.49042e-05	-1.95781e-10	-1.34864
50311905	chr12:50311905:C:A	1.6626e-07	2.92714	0.581511	0.000505811	-1.14532	1.62624	0.000388275	-1.22321	1.39476
50311932	chr12:50311932:T:C	5.3357e-09	1.25979	-1.19028	4.26187e-05	-1.82008	-0.17287	4.13089e-05	-1.82998	-0.239105
50312089	chr12:50312089:T:C	8.33176e-07	3.64452	1.47582	0.00187369	-0.844961	2.63538	0.00130573	-0.939263	2.32362
50313589	chr12:50313589:C:T	1.25878e-09	-1.95781e-10	-1.37476	8.16057e-05	-1.95781e-10	-1.34334	8.57936e-05	-1.95781e-10	-1.33822
50313665	chr12:50313665:C:T	7.82406e-07	3.57526	1.48221	0.00182892	-0.874467	2.6407	0.00127609	-0.967336	2.32873
50314070	chr12:50314070:G:A	4.72338e-09	1.298	-1.35038	1.65937e-05	-1.81764	-1.11858	1.67003e-05	-1.82822	-1.14651
50314103	chr12:50314103:G:A	7.82746e-07	3.53436	1.52354	0.00188778	-0.891838	2.68976	0.00131542	-0.983844	2.37559
50314242	chr12:50314242:C:T	3.54392e-09	-1.95781e-10	-0.339673	0.000158258	-1.95781e-10	-0.681013	0.000166443	-1.95781e-10	-0.675511
50314316	chr12:50314316:C:T	8.6125e-07	3.7156	1.43788	0.00183559	-0.815412	2.58529	0.00127953	-0.911139	2.27522
50314613	chr12:50314613:C:T	7.65319e-07	3.53874	1.49665	0.00183077	-0.889954	2.65721	0.00127723	-0.982056	2.34434
50315062	chr12:50315062:A:T	1.24403e-09	-1.95781e-10	-1.38655	8.29322e-05	-1.95781e-10	-1.32722	8.69545e-05	-1.95781e-10	-1.32478
50315233	chr12:50315233:A:G	1.35173e-09	-1.95781e-10	-1.30353	0.000126198	-1.95781e-10	-0.90739	0.000131767	-1.95781e-10	-0.909127
50315753	chr12:50315753:T:C	4.28023e-07	3.33923	1.11504	0.00103596	-0.972316	2.17015	0.000742088	-1.06022	1.87952
50316546	chr12:50316546:T:C	1.28883e-07	2.99338	0.260623	0.000335066	-1.12845	1.19753	0.000260545	-1.20732	0.979931
50316591	chr12:50316591:A:G	7.94416e-10	-1.83506	-3.80397e-10	5.38957e-05	-1.75819	-3.80397e-10	5.62553e-05	-1.76026	-3.80397e-10
50317037	chr12:50317037:G:A	3.69027e-09	-1.95781e-10	-0.299209	0.000163662	-1.95781e-10	-0.647441	0.000172149	-1.95781e-10	-0.641805
50318297	chr12:50318297:T:C	6.95077e-07	3.01908	1.92004	0.00258218	-1.10687	3.21802	0.00184703	-1.18709	2.91826
50318319	chr12:50318319:C:T	1.2789e-09	-1.15792	-0.20099	0.000111137	-0.64341	-0.391068	0.000113109	-0.630021	-0.431788
50318820	chr12:50318820:G:C	2.83694e-09	-1.95781e-10	-0.562181	0.000141019	-1.95781e-10	-0.796346	0.000144433	-1.95781e-10	-0.817345
50319308	chr12:50319308:G:C	6.51175e-07	3.45539	1.41848	0.00161212	-0.924249	2.56431	0.00113075	-1.01463	2.2551
50319311	chr12:50319311:G:A	7.41103e-07	3.53079	1.47244	0.00177307	-0.893242	2.62847	0.00123854	-0.985177	2.3167
50319514	chr12:50319514:G:A	3.96833e-09	1.13746	-1.36402	1.70391e-05	-1.82949	-1.08023	1.71829e-05	-1.83615	-1.1101
50319641	chr12:50319641:T:C	1.65809e-08	-1.95781e-10	1.20334	0.00108512	-1.95781e-10	1.24421	0.00111735	-1.95781e-10	1.22856
50319711	chr12:50319711:G:A	2.92327e-09	-1.95781e-10	-0.532204	0.000134521	-1.95781e-10	-0.843522	0.000141362	-1.95781e-10	-0.838842
50319715	chr12:50319715:T:C	1.60183e-07	3.00616	0.465246	0.000408648	-1.11028	1.37789	0.00030589	-1.19068	1.12374
50319720	chr12:50319720:A:G	1.346e-09	-1.95781e-10	-1.30777	7.86209e-05	-1.95781e-10	-1.3806	8.21466e-05	-1.95781e-10	-1.38166
50319721	chr12:50319721:G:A	1.54251e-07	2.91755	0.516123	0.000464788	-1.14905	1.54539	0.000358038	-1.22672	1.3172
50319816	chr12:50319816:C:A	1.29258e-09	-1.95781e-10	-1.34827	7.84673e-05	-1.95781e-10	-1.38256	8.18548e-05	-1.95781e-10	-1.38522
50319935	chr12:50319935:G:A	3.53064e-09	-1.95781e-10	-0.343429	0.000242161	-1.95781e-10	-0.255638	0.000246191	-1.95781e-10	-0.284053
50320462	chr12:50320462:A:T	7.40232e-07	3.59609	1.40597	0.00168649	-0.865666	2.55083	0.00118013	-0.958965	2.24218
50320576	chr12:50320576:G:A	1.33012e-09	-1.95781e-10	-1.31964	7.82958e-05	-1.95781e-10	-1.38475	8.18258e-05	-1.95781e-10	-1.38557
50320595	chr12:50320595:A:G	1.35197e-09	-1.95781e-10	-1.30334	7.91608e-05	-1.95781e-10	-1.37376	8.24166e-05	-1.95781e-10	-1.37838
50321069	chr12:50321069:C:T	3.76251e-09	-1.95781e-10	-0.27982	0.000166276	-1.95781e-10	-0.63159	0.000174909	-1.95781e-10	-0.625899
50321419	chr12:50321419:T:C	4.02498e-09	-0.212389	-3.80397e-10	0.000147191	-0.75351	-3.80397e-10	0.000150874	-0.773714	-3.80397e-10
50321469	chr12:50321469:G:T	9.36587e-07	6.45185	-1.21451	1.67792e-05	-1.76283	-1.16226	1.75503e-05	-1.7493	-1.17579
50321555	chr12:50321555:T:A	1.27987e-09	-1.95781e-10	-1.35815	7.8135e-05	-1.95781e-10	-1.3868	8.15685e-05	-1.95781e-10	-1.38872
50321708	chr12:50321708:C:T	1.32422e-09	-1.95781e-10	-1.32408	8.06465e-05	-1.95781e-10	-1.35517	8.41067e-05	-1.95781e-10	-1.35808
50322525	chr12:50322525:C:T	1.33696e-09	-1.95781e-10	-1.31451	0.000122936	-1.95781e-10	-0.933578	0.000128367	-1.95781e-10	-0.935268
50322669	chr12:50322669:A:G	3.67733e-09	1.05231	-1.35503	1.64979e-05	-1.83384	-1.10817	1.66941e-05	-1.83847	-1.13664
50323062	chr12:50323062:G:A	3.84022e-09	-1.95781e-10	-0.259378	0.000265408	-1.95781e-10	-0.163973	0.000270217	-1.95781e-10	-0.190938
50323175	chr12:50323175:C:A	4.7456e-09	1.10852	-1.15621	4.58026e-05	-1.83038	-0.0905168	4.44585e-05	-1.83668	-0.158929
50323421	chr12:50323421:T:G	1.63092e-08	-1.95781e-10	1.18682	0.00106701	-1.95781e-10	1.22738	0.00109873	-1.95781e-10	1.21175
50323645	chr12:50323645:G:GGGT	1.35298e-09	-1.95781e-10	-1.30259	7.87746e-05	-1.95781e-10	-1.37865	8.23023e-05	-1.95781e-10	-1.37976
50323797	chr12:50323797:T:C	1.62602e-07	3.01106	0.475342	0.000443268	-1.11329	1.46222	0.000340337	-1.19304	1.23282
50323822	chr12:50323822:G:A	1.33912e-09	-1.95781e-10	-1.31289	7.81628e-05	-1.95781e-10	-1.38645	8.17307e-05	-1.95781e-10	-1.38673
50324933	chr12:50324933:A:G	9.5129e-10	-1.65484	-3.80397e-10	4.97586e-05	-1.83806	-3.80397e-10	5.20671e-05	-1.83763	-3.80397e-10
50324948	chr12:50324948:T:G	1.33459e-09	-1.95781e-10	-1.31629	7.81287e-05	-1.95781e-10	-1.38688	8.14788e-05	-1.95781e-10	-1.38982
50324966	chr12:50324966:C:T	1.26202e-09	-1.95781e-10	-1.3722	7.80154e-05	-1.95781e-10	-1.38834	8.15571e-05	-1.95781e-10	-1.38886
50325598	chr12:50325598:G:A	3.89925e-09	1.11839	-1.36251	1.69298e-05	-1.83065	-1.08552	1.70855e-05	-1.83682	-1.11512
50326056	chr12:50326056:G:A	1.24991e-09	-1.95781e-10	-1.38184	7.77532e-05	-1.95781e-10	-1.3917	8.13009e-05	-1.95781e-10	-1.39201
50326397	chr12:50326397:C:T	4.84407e-09	-1.95781e-10	-0.0271512	0.000356309	-1.95781e-10	0.130558	0.000374956	-1.95781e-10	0.136646
50326538	chr12:50326538:C:T	1.65682e-08	-1.95781e-10	1.20258	0.00108451	-1.95781e-10	1.24364	0.00111671	-1.95781e-10	1.22798
50326565	chr12:50326565:G:A	1.24186e-09	-1.95781e-10	-1.3883	7.83539e-05	-1.95781e-10	-1.38401	8.22271e-05	-1.95781e-10	-1.38068
50326856	chr12:50326856:T:C	1.64806e-08	-1.95781e-10	1.19728	0.00107892	-1.95781e-10	1.23847	0.00111097	-1.95781e-10	1.22283
50328177	chr12:50328177:A:G	3.83771e-09	-1.95781e-10	-0.260031	0.000169045	-1.95781e-10	-0.615076	0.000177832	-1.95781e-10	-0.609324
50328362	chr12:50328362:C:T	1.80008e-09	-1.95781e-10	-1.01708	9.9979e-05	-1.95781e-10	-1.14028	0.000103701	-1.95781e-10	-1.14865
50328570	chr12:50328570:C:T	1.26445e-09	-1.95781e-10	-1.37027	7.7708e-05	-1.95781e-10	-1.39228	8.13004e-05	-1.95781e-10	-1.39201
50329586	chr12:50329586:T:C	3.00261e-09	-1.95781e-10	-0.505427	0.000137447	-1.95781e-10	-0.822	0.000144455	-1.95781e-10	-0.817195
50329741	chr12:50329741:C:T	1.38913e-09	-1.95781e-10	-1.27623	8.41733e-05	-1.95781e-10	-1.31236	8.76727e-05	-1.95781e-10	-1.31655
50329782	chr12:50329782:G:A	5.68388e-07	3.47883	1.25907	0.00134535	-0.915263	2.37443	0.000950478	-1.0061	2.0729
50329843	chr12:50329843:G:T	8.41851e-07	3.55174	1.57896	0.00203193	-0.884557	2.75606	0.00141202	-0.976926	2.43954
50330210	chr12:50330210:A:G	4.41293e-09	1.23758	-1.35795	1.68263e-05	-1.82269	-1.09961	1.69432e-05	-1.83178	-1.12852
50330478	chr12:50330478:A:G	1.28631e-09	-1.95781e-10	-1.35313	7.82995e-05	-1.95781e-10	-1.3847	8.17105e-05	-1.95781e-10	-1.38698
50330482	chr12:50330482:A:G	1.55054e-09	-1.95781e-10	-1.1663	9.17715e-05	-1.95781e-10	-1.22594	9.54494e-05	-1.95781e-10	-1.23157
50330661	chr12:50330661:G:C	3.57908e-08	1.97278	-3.80397e-10	0.000782808	0.917646	-3.80397e-10	0.000787441	0.878626	-3.80397e-10
50330667	chr12:50330667:A:T	1.29649e-09	-1.95781e-10	-1.34525	7.86011e-05	-1.95781e-10	-1.38086	8.1979e-05	-1.95781e-10	-1.3837
50331084	chr12:50331084:A:C	1.24907e-09	-1.95781e-10	-1.38251	7.82808e-05	-1.95781e-10	-1.38494	8.19469e-05	-1.95781e-10	-1.38409
50332182	chr12:50332182:T:C	8.51711e-08	3.76356	-0.923805	0.000133426	-0.840447	-0.0112494	0.000113118	-0.933273	-0.12846
50333020	chr12:50333020:C:A	1.38438e-09	-1.95781e-10	-1.27966	7.95726e-05	-1.95781e-10	-1.36857	8.31061e-05	-1.95781e-10	-1.37004
50333400	chr12:50333400:T:C	1.34685e-09	-1.95781e-10	-1.30714	7.90281e-05	-1.95781e-10	-1.37544	8.22967e-05	-1.95781e-10	-1.37983
50333738	chr12:50333738:G:A	1.28953e-09	-1.95781e-10	-1.35063	7.83978e-05	-1.95781e-10	-1.38345	8.17972e-05	-1.95781e-10	-1.38592
50334028	chr12:50334028:C:T	3.41642e-08	2.94508	-1.01881	9.72764e-05	0.0589081	-1.22659	9.49861e-05	-0.0273044	-1.20913
50334189	chr12:50334189:A:T	1.33154e-09	-1.95781e-10	-1.31857	8.09756e-05	-1.95781e-10	-1.35109	8.44366e-05	-1.95781e-10	-1.35416
50335537	chr12:50335537:G:A	8.30706e-10	-1.79039	-3.80397e-10	8.42183e-05	-1.31183	-3.80397e-10	8.85446e-05	-1.30666	-3.80397e-10
50335672	chr12:50335672:G:A	1.50368e-09	-1.95781e-10	-1.19699	8.25046e-05	-1.95781e-10	-1.33239	8.70684e-05	-1.95781e-10	-1.32347
50336048	chr12:50336048:C:A	1.32636e-09	-1.95781e-10	-1.32247	8.10854e-05	-1.95781e-10	-1.34974	8.45504e-05	-1.95781e-10	-1.35281
50336460	chr12:50336460:C:T	5.97405e-07	3.44683	1.34086	0.00146878	-0.927012	2.47396	0.00103442	-1.01723	2.16867
50336675	chr12:50336675:C:T	7.74385e-07	3.62435	1.42281	0.00173885	-0.85401	2.56975	0.00121525	-0.947847	2.26039
50337054	chr12:50337054:G:A	1.35385e-09	-1.95781e-10	-1.30196	9.07224e-05	-1.95781e-10	-1.23744	9.57446e-05	-1.95781e-10	-1.22848
50337491	chr12:50337491:G:A	2.04564e-09	-1.95781e-10	-0.889195	0.000145276	-1.95781e-10	-0.766607	0.000153984	-1.95781e-10	-0.753313
50337804	chr12:50337804:G:C	1.31244e-09	-1.95781e-10	-1.33302	7.7994e-05	-1.95781e-10	-1.38861	8.15313e-05	-1.95781e-10	-1.38918
50338533	chr12:50338533:C:T	3.02595e-09	-1.95781e-10	-0.497681	0.000138339	-1.95781e-10	-0.815534	0.000145394	-1.95781e-10	-0.810717
50338593	chr12:50338593:G:A	7.94734e-10	-1.83466	-3.80397e-10	5.63047e-05	-1.71446	-3.80397e-10	5.93764e-05	-1.70627	-3.80397e-10
50338615	chr12:50338615:T:C	1.37153e-09	-1.95781e-10	-1.28898	7.97162e-05	-1.95781e-10	-1.36677	8.29238e-05	-1.95781e-10	-1.37224
50338761	chr12:50338761:G:A	1.24853e-09	-1.95781e-10	-1.38294	7.8308e-05	-1.95781e-10	-1.38459	8.1977e-05	-1.95781e-10	-1.38372
50339175	chr12:50339175:C:G	1.24958e-09	-1.95781e-10	-1.3821	7.77067e-05	-1.95781e-10	-1.3923	8.12759e-05	-1.95781e-10	-1.39231
50339920	chr12:50339920:C:G	1.26857e-09	-1.95781e-10	-1.36701	8.11543e-05	-1.95781e-10	-1.34889	8.50862e-05	-1.95781e-10	-1.3465
50340140	chr12:50340140:T:C	1.70956e-09	-1.95781e-10	-1.06867	8.85026e-05	-1.95781e-10	-1.26221	9.0968e-05	-1.95781e-10	-1.27965
50340155	chr12:50340155:C:T	8.35009e-09	-1.95781e-10	0.517365	0.000438634	-1.95781e-10	0.338425	0.000445919	-1.95781e-10	0.309974
50340416	chr12:50340416:T:A	5.63738e-07	2.85791	1.87177	0.00230745	-1.16733	3.16599	0.00165895	-1.24404	2.86782
50342432	chr12:50342432:A:G	4.36417e-09	-1.95781e-10	-0.131478	0.000188276	-1.95781e-10	-0.507332	0.000198141	-1.95781e-10	-0.501185
50343015	chr12:50343015:C:T	3.61853e-09	1.03409	-1.35293	1.64022e-05	-1.8346	-1.11323	1.66067e-05	-1.83881	-1.14155
50343655	chr12:50343655:G:A	1.97229e-09	-1.95781e-10	-0.925712	0.000107941	-1.95781e-10	-1.06365	0.000111821	-1.95781e-10	-1.07327
50344653	chr12:50344653:G:A	1.64611e-09	-1.95781e-10	-1.10649	0.000103218	-1.95781e-10	-1.10839	0.000104599	-1.95781e-10	-1.14003
50345225	chr12:50345225:C:T	3.84834e-09	1.10177	-1.35904	1.67318e-05	-1.83139	-1.09654	1.69002e-05	-1.83723	-1.12561
50346356	chr12:50346356:C:T	1.33961e-09	-1.95781e-10	-1.31253	8.17134e-05	-1.95781e-10	-1.34202	8.51871e-05	-1.95781e-10	-1.34531
50346569	chr12:50346569:C:T	1.74138e-09	-1.95781e-10	-1.05023	9.7234e-05	-1.95781e-10	-1.16812	0.000100899	-1.95781e-10	-1.17605
50346663	chr12:50346663:C:T	2.92297e-09	-1.95781e-10	-0.532308	0.000134579	-1.95781e-10	-0.843086	0.000141432	-1.95781e-10	-0.838341
50348718	chr12:50348718:C:T	8.78661e-10	-1.73426	-3.80397e-10	5.53424e-05	-1.7317	-3.80397e-10	5.80281e-05	-1.72923	-3.80397e-10
50349642	chr12:50349642:C:G	4.472e-09	-1.95781e-10	-0.107072	0.000663604	-1.95781e-10	0.752444	0.000573816	-1.95781e-10	0.562147
50349848	chr12:50349848:C:T	2.08794e-09	-1.95781e-10	-0.868731	0.000118527	-1.95781e-10	-0.970101	0.000122872	-1.95781e-10	-0.979018
50350130	chr12:50350130:C:T	5.88149e-07	3.05359	1.71849	0.00207405	-1.09378	2.9858	0.00149437	-1.17473	2.69402
50350311	chr12:50350311:G:A	2.42142e-09	-1.95781e-10	-0.720551	0.000110986	-1.95781e-10	-1.03584	0.000114947	-1.95781e-10	-1.04569
50350336	chr12:50350336:G:A	3.57436e-07	3.06504	1.20901	0.00127549	-1.09552	2.50137	0.000944822	-1.17627	2.2371
50351311	chr12:50351311:C:G	1.39547e-09	-1.95781e-10	-1.27168	8.04712e-05	-1.95781e-10	-1.35734	8.36243e-05	-1.95781e-10	-1.36383
50351632	chr12:50351632:G:C	6.7048e-09	-1.95781e-10	0.297917	0.000355678	-1.95781e-10	0.128785	0.000362266	-1.95781e-10	0.102215
50351890	chr12:50351890:C:T	1.2386e-09	-1.95781e-10	-1.39093	8.84534e-05	-1.95781e-10	-1.26277	9.16653e-05	-1.95781e-10	-1.27202
50354226	chr12:50354226:T:C	5.0571e-09	-1.95781e-10	0.0158853	0.000213523	-1.95781e-10	-0.381498	0.000224799	-1.95781e-10	-0.374956
50355438	chr12:50355438:G:C	1.24557e-09	-1.95781e-10	-1.38532	8.01188e-05	-1.95781e-10	-1.36173	8.40769e-05	-1.95781e-10	-1.35843
50355444	chr12:50355444:T:G	2.4292e-09	-1.95781e-10	-0.717344	0.00011121	-1.95781e-10	-1.03382	0.000115173	-1.95781e-10	-1.04373
50355511	chr12:50355511:A:G	6.92995e-07	3.62632	1.3098	0.00152057	-0.854296	2.4359	0.00106849	-0.948148	2.13199
50355538	chr12:50355538:C:T	2.00729e-09	-1.95781e-10	-0.90812	0.00014264	-1.95781e-10	-0.78492	0.000151184	-1.95781e-10	-0.771663
50355893	chr12:50355893:A:G	2.57811e-09	-1.95781e-10	-0.65785	0.000122224	-1.95781e-10	-0.939385	0.000130803	-1.95781e-10	-0.916472
50356510	chr12:50356510:C:T	5.04891e-09	-1.95781e-10	0.0142644	0.000213371	-1.95781e-10	-0.38221	0.000224636	-1.95781e-10	-0.375682
50356688	chr12:50356688:G:T	7.21509e-07	3.63539	1.34104	0.00158446	-0.850449	2.47321	0.00111151	-0.944479	2.16779
50356801	chr12:50356801:C:G	6.75824e-07	3.6391	1.27193	0.00146077	-0.849103	2.39058	0.00102812	-0.943194	2.08852
50357132	chr12:50357132:A:G	2.42109e-09	-1.95781e-10	-0.72069	0.000110939	-1.95781e-10	-1.03626	0.000114896	-1.95781e-10	-1.04613
50357307	chr12:50357307:G:A	1.22998e-08	-1.95781e-10	0.904677	0.000459772	-1.95781e-10	0.385489	0.000485445	-1.95781e-10	0.394902
50357363	chr12:50357363:G:A	1.71378e-07	3.38145	0.157515	0.000394315	-0.972089	1.204	0.000307546	-1.05925	0.997712
50357371	chr12:50357371:G:A	2.576e-09	-1.95781e-10	-0.658669	0.000146033	-1.95781e-10	-0.76141	0.000149536	-1.95781e-10	-0.782626
50357458	chr12:50357458:C:T	2.09115e-09	-1.95781e-10	-0.867193	0.000118414	-1.95781e-10	-0.971051	0.000122748	-1.95781e-10	-0.980028
50357635	chr12:50357635:T:A	9.81566e-09	-1.95781e-10	0.679071	0.000383445	-1.95781e-10	0.203955	0.00040508	-1.95781e-10	0.213922
50357925	chr12:50357925:T:C	3.42712e-07	3.04453	1.18746	0.00123503	-1.10164	2.47524	0.000915968	-1.18204	2.21186
50358168	chr12:50358168:A:T	1.76881e-09	-1.95781e-10	-1.0346	0.000110805	-1.95781e-10	-1.03747	0.000111863	-1.95781e-10	-1.07289
50358784	chr12:50358784:G:A	3.79642e-09	1.08209	-1.35294	1.63684e-05	-1.83244	-1.11745	1.65563e-05	-1.83779	-1.14561
50358938	chr12:50358938:G:A	2.01299e-07	2.67317	1.02671	0.000892192	-1.22792	2.27636	0.000671294	-1.30087	2.01992
50359394	chr12:50359394:G:A	2.39482e-09	-1.95781e-10	-0.731598	0.000127326	-1.95781e-10	-0.898491	0.000131751	-1.95781e-10	-0.90925
50359570	chr12:50359570:A:G	1.07862e-08	-1.95781e-10	0.773361	0.000408714	-1.95781e-10	0.267774	0.000431498	-1.95781e-10	0.2771
50359651	chr12:50359651:A:G	3.6616e-09	-1.95781e-10	-0.307008	0.000194594	-1.95781e-10	-0.474326	0.000200385	-1.95781e-10	-0.489922
50360285	chr12:50360285:T:C	8.76825e-10	-1.73636	-3.80397e-10	5.09682e-05	-1.81404	-3.80397e-10	5.35249e-05	-1.81002	-3.80397e-10
50360574	chr12:50360574:A:G	3.9821e-09	1.14144	-1.36454	1.70018e-05	-1.82905	-1.08287	1.71413e-05	-1.83588	-1.11279
50360780	chr12:50360780:T:G	3.78643e-07	3.08677	1.24492	0.00134646	-1.08676	2.54675	0.000995326	-1.16799	2.28089
50360925	chr12:50360925:A:G	1.38732e-09	-1.95781e-10	-1.27753	8.02106e-05	-1.95781e-10	-1.36059	8.33812e-05	-1.95781e-10	-1.36674
50361418	chr12:50361418:T:C	2.69223e-07	2.51953	1.4711	0.00144104	-1.29049	2.81837	0.00106851	-1.35951	2.54337
50361776	chr12:50361776:G:C	1.77923e-09	-1.95781e-10	-1.02873	0.000100268	-1.95781e-10	-1.13739	0.000104032	-1.95781e-10	-1.14546
50362125	chr12:50362125:G:A	9.26419e-09	-1.95781e-10	0.621249	0.000364074	-1.95781e-10	0.152116	0.000384495	-1.95781e-10	0.161768
50362492	chr12:50362492:C:A	3.74653e-07	3.0742	1.24689	0.0013424	-1.09198	2.54895	0.000992527	-1.17291	2.28301
50362723	chr12:50362723:A:G	1.27031e-07	2.62559	0.61394	0.000554225	-1.21646	1.78879	0.000424456	-1.29012	1.55076
50362807	chr12:50362807:G:A	1.24297e-09	-1.95781e-10	-1.38741	8.6536e-05	-1.95781e-10	-1.28468	8.9752e-05	-1.95781e-10	-1.29311
50363690	chr12:50363690:G:A	8.86601e-09	0.577318	-3.80397e-10	6.15364e-05	-1.62561	-3.80397e-10	6.39938e-05	-1.63138	-3.80397e-10
50364483	chr12:50364483:G:A	1.37653e-09	-1.95781e-10	-1.28534	7.9887e-05	-1.95781e-10	-1.36463	8.30798e-05	-1.95781e-10	-1.37036
50364679	chr12:50364679:A:G	1.24907e-09	-1.95781e-10	-1.38251	7.7934e-05	-1.95781e-10	-1.38938	8.16862e-05	-1.95781e-10	-1.38728
50365455	chr12:50365455:G:A	1.31556e-09	-1.95781e-10	-1.33064	7.82715e-05	-1.95781e-10	-1.38506	8.16446e-05	-1.95781e-10	-1.38779
50365650	chr12:50365650:AAATG:A	3.74277e-07	3.07579	1.2443	0.00133937	-1.09098	2.54569	0.000990332	-1.17197	2.27985
50365965	chr12:50365965:G:T	1.27262e-09	-1.95781e-10	-1.36383	8.47796e-05	-1.95781e-10	-1.30519	8.88046e-05	-1.95781e-10	-1.30372
50366140	chr12:50366140:A:G	1.45367e-09	-1.95781e-10	-1.23082	8.12621e-05	-1.95781e-10	-1.34756	8.48353e-05	-1.95781e-10	-1.34945
50366455	chr12:50366455:A:T	1.7908e-09	-1.95781e-10	-1.02225	0.00011188	-1.95781e-10	-1.02782	0.000112876	-1.95781e-10	-1.06388
50366938	chr12:50366938:T:A	1.31755e-09	-1.95781e-10	-1.32913	0.000155114	-1.95781e-10	-0.701083	0.000159015	-1.95781e-10	-0.721164
50367702	chr12:50367702:C:T	3.79404e-07	3.0669	1.2668	0.00136029	-1.09467	2.56488	0.00100552	-1.17546	2.29855
50367865	chr12:50367865:T:C	1.33828e-09	-1.95781e-10	-1.31352	7.79737e-05	-1.95781e-10	-1.38887	8.17763e-05	-1.95781e-10	-1.38617
50367916	chr12:50367916:C:T	2.46461e-09	-1.95781e-10	-0.702874	0.000131301	-1.95781e-10	-0.867751	0.000135791	-1.95781e-10	-0.879046
50368178	chr12:50368178:G:A	1.17595e-08	0.859751	-3.80397e-10	0.000277034	-0.121102	-3.80397e-10	0.000293007	-0.109967	-3.80397e-10
50368241	chr12:50368241:G:A	1.24698e-09	-1.95781e-10	-1.38419	8.03174e-05	-1.95781e-10	-1.35926	8.42958e-05	-1.95781e-10	-1.35583
50368337	chr12:50368337:C:T	2.42322e-09	-1.95781e-10	-0.719811	0.000110963	-1.95781e-10	-1.03605	0.000114921	-1.95781e-10	-1.04592
50368366	chr12:50368366:T:C	2.32026e-09	-1.95781e-10	-0.763229	0.000107547	-1.95781e-10	-1.06731	0.000111433	-1.95781e-10	-1.07674
50368391	chr12:50368391:C:T	1.08233e-09	-1.52579	-3.80397e-10	5.68716e-05	-1.70445	-3.80397e-10	5.91405e-05	-1.71025	-3.80397e-10
50368578	chr12:50368578:G:A	4.042e-07	3.13544	1.26156	0.00140035	-1.06794	2.56717	0.00103338	-1.1502	2.30063
50368706	chr12:50368706:G:A	3.49685e-07	3.06889	1.18323	0.00124066	-1.09356	2.47172	0.000919844	-1.17441	2.20845
50369632	chr12:50369632:G:T	4.14921e-07	3.15488	1.2683	0.00142451	-1.05987	2.57621	0.0010504	-1.14258	2.30934
50369642	chr12:50369642:C:T	3.60448e-09	-1.95781e-10	-0.322731	0.000248497	-1.95781e-10	-0.229812	0.000253214	-1.95781e-10	-0.255928
50369701	chr12:50369701:A:C	3.72615e-09	1.06304	-1.35257	1.64144e-05	-1.83327	-1.11381	1.66093e-05	-1.8382	-1.14199
50369846	chr12:50369846:C:T	1.65261e-09	-1.95781e-10	-1.10255	9.62009e-05	-1.95781e-10	-1.1788	9.99681e-05	-1.95781e-10	-1.18531
50369852	chr12:50369852:C:T	1.33826e-09	-1.95781e-10	-1.31354	9.30298e-05	-1.95781e-10	-1.21232	9.62831e-05	-1.95781e-10	-1.22287
50370183	chr12:50370183:A:G	5.60821e-09	-1.95781e-10	0.119325	0.000227954	-1.95781e-10	-0.316097	0.000240462	-1.95781e-10	-0.307603
50370790	chr12:50370790:T:C	2.05317e-09	-1.95781e-10	-0.88552	0.000111373	-1.95781e-10	-1.03236	0.000115317	-1.95781e-10	-1.04248
50370817	chr12:50370817:C:T	2.95913e-09	-1.95781e-10	-0.520011	0.000140084	-1.95781e-10	-0.803	0.000137095	-1.95781e-10	-0.869489
50370928	chr12:50370928:G:A	3.57023e-07	2.99277	1.28013	0.00136575	-1.1171	2.59132	0.00100983	-1.19659	2.32396
50371007	chr12:50371007:A:G	2.33345e-09	-1.95781e-10	-0.75756	0.000107972	-1.95781e-10	-1.06337	0.000111867	-1.95781e-10	-1.07285
50371443	chr12:50371443:T:C	1.41909e-08	-1.95781e-10	1.04769	0.000925611	-1.95781e-10	1.08521	0.000953571	-1.95781e-10	1.07005
50371950	chr12:50371950:T:C	3.69691e-07	3.11048	1.19728	0.0012823	-1.07666	2.48783	0.00094946	-1.15844	2.22417
50372152	chr12:50372152:G:A	1.58383e-08	-1.95781e-10	1.15752	0.00103353	-1.95781e-10	1.19549	0.00106432	-1.95781e-10	1.17992
50372855	chr12:50372855:G:A	1.64335e-09	-1.95781e-10	-1.10817	9.70191e-05	-1.95781e-10	-1.17033	0.000100765	-1.95781e-10	-1.17737
50373119	chr12:50373119:TGG:T	2.38618e-09	0.517434	-1.25265	1.3817e-05	-1.83285	-1.28649	1.43455e-05	-1.82434	-1.30239
50373240	chr12:50373240:T:G	1.32317e-08	-1.95781e-10	0.977708	0.000862911	-1.95781e-10	1.01507	0.000889122	-1.95781e-10	1.00007
50373260	chr12:50373260:G:A	1.63832e-09	-1.95781e-10	-1.11124	9.44557e-05	-1.95781e-10	-1.19711	9.85402e-05	-1.95781e-10	-1.1997
50373339	chr12:50373339:G:A	1.24594e-09	-1.95781e-10	-1.38501	7.78042e-05	-1.95781e-10	-1.39105	8.14467e-05	-1.95781e-10	-1.39021
50373447	chr12:50373447:C:A	2.36889e-09	-1.95781e-10	-0.742484	0.000109994	-1.95781e-10	-1.04482	0.000115415	-1.95781e-10	-1.04163
50373462	chr12:50373462:G:A	1.79301e-09	-1.95781e-10	-1.02101	0.000107077	-1.95781e-10	-1.0717	0.000108002	-1.95781e-10	-1.10802
50373502	chr12:50373502:C:A	4.09155e-09	1.01595	-1.21194	1.33672e-05	-1.83497	-1.31746	1.37429e-05	-1.83895	-1.33069
50373692	chr12:50373692:C:T	1.24411e-09	-1.95781e-10	-1.38649	7.7729e-05	-1.95781e-10	-1.39201	8.13348e-05	-1.95781e-10	-1.39159
50373840	chr12:50373840:A:G	1.2979e-09	-1.95781e-10	-1.34416	0.000113895	-1.95781e-10	-1.00996	0.000118949	-1.95781e-10	-1.01147
50373944	chr12:50373944:A:G	1.31205e-09	-1.95781e-10	-1.33332	8.00549e-05	-1.95781e-10	-1.36253	8.3516e-05	-1.95781e-10	-1.36512
50374098	chr12:50374098:C:A	5.02934e-09	-1.95781e-10	0.0103822	0.000198549	-1.95781e-10	-0.454206	0.000208941	-1.95781e-10	-0.448112
50374556	chr12:50374556:C:T	1.47614e-09	-1.95781e-10	-1.21547	0.00016492	-1.95781e-10	-0.639779	0.000168855	-1.95781e-10	-0.661125
50375086	chr12:50375086:G:A	7.21922e-10	-1.7476	-0.183141	0.000171627	-1.07097	0.471052	0.000160721	-1.04735	0.336863
50375329	chr12:50375329:C:T	2.28179e-09	-1.95781e-10	-0.779946	0.000122762	-1.95781e-10	-0.934997	0.000127049	-1.95781e-10	-0.945592
50375537	chr12:50375537:G:A	1.3134e-09	-1.95781e-10	-1.33229	8.0428e-05	-1.95781e-10	-1.35788	8.3896e-05	-1.95781e-10	-1.36059
50376302	chr12:50376302:T:G	2.44202e-09	-1.95781e-10	-0.712082	0.000130241	-1.95781e-10	-0.875852	0.000134595	-1.95781e-10	-0.887894
50376364	chr12:50376364:G:C	1.24045e-09	-1.95781e-10	-1.38944	7.78264e-05	-1.95781e-10	-1.39076	8.14712e-05	-1.95781e-10	-1.38991
50377079	chr12:50377079:G:A	3.77631e-09	-1.83234	1.55618	0.000814987	-1.41152	2.36945	0.000682226	-1.39285	2.12804
50377307	chr12:50377307:A:G	2.09935e-08	-1.95781e-10	1.43931	0.000676432	-1.95781e-10	0.771591	0.000611377	-1.95781e-10	0.625551
50377358	chr12:50377358:AG:A	1.51813e-09	-1.95781e-10	-1.18743	0.000174605	-1.95781e-10	-0.582714	0.000178634	-1.95781e-10	-0.604824
50377478	chr12:50377478:A:ATACT	1.23857e-09	-1.95781e-10	-1.39095	7.79577e-05	-1.95781e-10	-1.38908	8.16364e-05	-1.95781e-10	-1.38789
50377591	chr12:50377591:G:T	2.47156e-09	-1.7934	1.09334	0.000692969	-1.22248	2.01822	0.000613511	-1.20111	1.83015
50377925	chr12:50377925:T:G	3.40191e-09	-1.95781e-10	-0.38057	0.000232695	-1.95781e-10	-0.295513	0.000237289	-1.95781e-10	-0.320882
50378051	chr12:50378051:C:T	1.74732e-09	-1.95781e-10	-1.04683	0.000102493	-1.95781e-10	-1.11544	0.000106382	-1.95781e-10	-1.12313
50378097	chr12:50378097:TG:T	1.89041e-09	-1.95781e-10	-0.968115	0.000106967	-1.95781e-10	-1.07272	0.000110567	-1.95781e-10	-1.08454
50378155	chr12:50378155:C:T	1.2705e-09	-1.95781e-10	-1.36549	9.1237e-05	-1.95781e-10	-1.23178	9.46013e-05	-1.95781e-10	-1.24049
50378303	chr12:50378303:G:T	3.12785e-09	-1.8351	1.37054	0.000646346	-1.43433	2.16042	0.000544599	-1.41616	1.92605
50378433	chr12:50378433:G:A	1.97056e-09	-1.95781e-10	-0.926589	0.000115963	-1.95781e-10	-0.99197	0.000119376	-1.95781e-10	-1.00788
50378564	chr12:50378564:ATATATATATACACATATGTAAATTG:A	7.80543e-10	-1.82652	-0.0261519	0.000223131	-1.28537	0.947882	0.000218589	-1.28456	0.881588
50378784	chr12:50378784:G:A	1.2412e-09	-1.95781e-10	-1.38883	7.77964e-05	-1.95781e-10	-1.39115	8.14318e-05	-1.95781e-10	-1.3904
50379332	chr12:50379332:C:T	1.79441e-09	-1.95781e-10	-1.02023	7.79063e-05	-1.95781e-10	-1.38973	8.15708e-05	-1.95781e-10	-1.38869
50379509	chr12:50379509:G:A	2.95974e-09	-0.519807	-3.80397e-10	5.09978e-05	-1.81346	-3.80397e-10	5.32469e-05	-1.81522	-3.80397e-10
50379964	chr12:50379964:GGAAA:G	1.24379e-09	-1.95781e-10	-1.38675	7.77329e-05	-1.95781e-10	-1.39196	8.13411e-05	-1.95781e-10	-1.39151
50380197	chr12:50380197:G:A	2.18656e-09	-1.95781e-10	-0.822577	0.000103104	-1.95781e-10	-1.1095	0.000106843	-1.95781e-10	-1.1188
50380473	chr12:50380473:C:T	1.24666e-09	-1.95781e-10	-1.38444	7.77092e-05	-1.95781e-10	-1.39227	8.12977e-05	-1.95781e-10	-1.39204
50381152	chr12:50381152:C:A	2.60335e-09	-1.78942	1.14131	0.000743108	-1.20747	2.07307	0.00065715	-1.18584	1.88359
50381539	chr12:50381539:G:A	1.48943e-08	-1.95781e-10	1.09607	0.000971736	-1.95781e-10	1.13384	0.0010009	-1.95781e-10	1.11849
50381649	chr12:50381649:C:T	1.45169e-08	-1.95781e-10	1.07041	0.000946977	-1.95781e-10	1.10803	0.000975537	-1.95781e-10	1.09283
50381673	chr12:50381673:C:G	1.23802e-09	-1.95781e-10	-1.3914	7.88999e-05	-1.95781e-10	-1.37706	8.27293e-05	-1.95781e-10	-1.37459
50382031	chr12:50382031:T:G	3.44555e-09	-1.83745	1.46963	0.000702959	-1.45975	2.2698	0.000589771	-1.44215	2.03172
50382220	chr12:50382220:T:G	2.64727e-09	-1.83948	1.2081	0.000519197	-1.48854	1.99558	0.000439396	-1.47144	1.76668
50382575	chr12:50382575:C:T	1.2912e-09	-1.95781e-10	-1.34933	7.84299e-05	-1.95781e-10	-1.38304	8.1825e-05	-1.95781e-10	-1.38558
50382908	chr12:50382908:A:G	7.45956e-10	-1.82888	-0.0691135	0.00018712	-1.36839	0.854899	0.000170451	-1.34949	0.69778
50383482	chr12:50383482:G:A	3.51681e-09	-1.95781e-10	-0.347353	0.000147784	-1.95781e-10	-0.749488	0.000155329	-1.95781e-10	-0.74462
50383650	chr12:50383650:C:T	1.60376e-09	-1.95781e-10	-1.13256	0.000194144	-1.95781e-10	-0.476641	0.000198345	-1.95781e-10	-0.500156
50383790	chr12:50383790:C:A	2.70519e-08	2.68679	-0.993934	8.36382e-05	-0.108364	-1.21038	8.20587e-05	-0.190638	-1.19209
50384317	chr12:50384317:C:T	2.09094e-09	-1.95781e-10	-0.867292	0.000116517	-1.95781e-10	-0.987204	0.000120255	-1.95781e-10	-1.00055
50384521	chr12:50384521:C:T	3.05497e-08	2.79899	-0.984542	9.0176e-05	-0.0394867	-1.20399	8.83558e-05	-0.123395	-1.1854
50384668	chr12:50384668:AG:A	1.23905e-09	-1.95781e-10	-1.39056	9.53567e-05	-1.95781e-10	-1.18762	9.89825e-05	-1.95781e-10	-1.19522
50384670	chr12:50384670:C:A	1.25058e-09	-1.95781e-10	-1.3813	9.04601e-05	-1.95781e-10	-1.24033	9.4001e-05	-1.95781e-10	-1.24686
50385186	chr12:50385186:G:A	1.571e-09	-1.82907	0.67587	0.000351035	-1.40372	1.51937	0.000314309	-1.38622	1.34643
50385276	chr12:50385276:G:C	1.27891e-09	-1.95781e-10	-1.3589	7.81076e-05	-1.95781e-10	-1.38715	8.15535e-05	-1.95781e-10	-1.3889
50385488	chr12:50385488:C:T	1.70965e-09	-1.95781e-10	-1.06862	0.000103074	-1.95781e-10	-1.1098	0.00010714	-1.95781e-10	-1.11603
50386256	chr12:50386256:C:T	1.86073e-09	-1.95781e-10	-0.983938	0.000105531	-1.95781e-10	-1.08624	0.000109112	-1.95781e-10	-1.09779
50386263	chr12:50386263:C:T	1.90317e-09	-1.95781e-10	-0.961384	9.37628e-05	-1.95781e-10	-1.20447	9.73265e-05	-1.95781e-10	-1.21209
50386272	chr12:50386272:TACA:T	1.35375e-09	-1.95781e-10	-1.30203	8.23823e-05	-1.95781e-10	-1.33387	8.58632e-05	-1.95781e-10	-1.33741
50386578	chr12:50386578:A:C	1.4968e-09	-1.95781e-10	-1.20158	8.96333e-05	-1.95781e-10	-1.24951	9.14051e-05	-1.95781e-10	-1.27486
50386832	chr12:50386832:G:A	5.05415e-09	1.40425	-1.38894	1.93766e-05	-1.83459	-0.946582	2.00578e-05	-1.83244	-0.959103
50386907	chr12:50386907:T:G	1.50606e-09	-1.95781e-10	-1.19541	8.94936e-05	-1.95781e-10	-1.25107	9.13553e-05	-1.95781e-10	-1.27541
50387535	chr12:50387535:G:T	1.40012e-08	-1.95781e-10	1.03424	0.000913882	-1.95781e-10	1.07246	0.000941491	-1.95781e-10	1.0573
50387562	chr12:50387562:C:A	1.5571e-09	-1.95781e-10	-1.16209	8.78934e-05	-1.95781e-10	-1.26912	9.14514e-05	-1.95781e-10	-1.27436
50388164	chr12:50388164:C:T	1.69795e-09	-1.07549	-3.80397e-10	4.98479e-05	-1.83626	-3.80397e-10	5.21063e-05	-1.83688	-3.80397e-10
50388330	chr12:50388330:T:C	1.29261e-09	-1.95781e-10	-1.34825	7.77265e-05	-1.95781e-10	-1.39205	8.13435e-05	-1.95781e-10	-1.39148
50388341	chr12:50388341:G:A	1.12364e-08	-1.95781e-10	0.814249	0.000734428	-1.95781e-10	0.853851	0.000757086	-1.95781e-10	0.839314
50388415	chr12:50388415:C:T	1.2453e-09	-1.95781e-10	-1.38553	9.23178e-05	-1.95781e-10	-1.22	9.58916e-05	-1.95781e-10	-1.22694
50388823	chr12:50388823:C:T	1.70753e-09	-1.06986	-3.80397e-10	0.000299059	-0.0446019	-3.80397e-10	0.000307606	-0.0613422	-3.80397e-10
50388826	chr12:50388826:G:A	1.46305e-09	-1.95781e-10	-1.22439	8.7357e-05	-1.95781e-10	-1.27524	8.94611e-05	-1.95781e-10	-1.29636
50389355	chr12:50389355:C:T	1.48227e-09	-1.95781e-10	-1.21133	9.71727e-05	-1.95781e-10	-1.16875	0.000101195	-1.95781e-10	-1.17312
50390529	chr12:50390529:T:G	3.33611e-08	2.73496	-0.832476	9.37022e-05	-0.107291	-1.09783	9.2352e-05	-0.189685	-1.07487
50390646	chr12:50390646:G:A	1.78948e-09	-1.95781e-10	-1.02298	0.000103575	-1.95781e-10	-1.10494	0.000107823	-1.95781e-10	-1.10967
50391304	chr12:50391304:T:A	1.51308e-09	-1.95781e-10	-1.19076	8.98689e-05	-1.95781e-10	-1.24689	9.17989e-05	-1.95781e-10	-1.27056
50391375	chr12:50391375:G:A	1.86114e-09	-1.95781e-10	-0.983717	0.000103982	-1.95781e-10	-1.10102	0.000107825	-1.95781e-10	-1.10965
50391464	chr12:50391464:T:C	1.75691e-09	-1.95781e-10	-1.04135	0.00010182	-1.95781e-10	-1.12204	0.000106007	-1.95781e-10	-1.12665
50391675	chr12:50391675:A:T	1.72315e-09	-1.95781e-10	-1.06075	0.000100192	-1.95781e-10	-1.13815	0.00010433	-1.95781e-10	-1.14261
50391690	chr12:50391690:AGCCTCTGCCTCCTAGGCAGATTCTCAT:A	1.8476e-08	-1.95781e-10	1.31156	0.00121015	-1.95781e-10	1.35326	0.0012457	-1.95781e-10	1.33729
50392216	chr12:50392216:C:T	9.65952e-10	-1.63955	-3.80397e-10	4.9835e-05	-1.83652	-3.80397e-10	5.21552e-05	-1.83594	-3.80397e-10
50392661	chr12:50392661:C:T	2.05906e-09	-0.882659	-3.80397e-10	0.00022569	-0.326078	-3.80397e-10	0.000234037	-0.334684	-3.80397e-10
50393203	chr12:50393203:T:C	1.94301e-09	-1.95781e-10	-0.94067	0.000111458	-1.95781e-10	-1.03159	0.000115971	-1.95781e-10	-1.03682
50393252	chr12:50393252:T:C	9.18968e-10	-0.378471	-1.31094	0.000449243	1.70566	-1.34333	0.000452689	1.67118	-1.34613
50393477	chr12:50393477:G:A	1.70518e-09	-1.95781e-10	-1.07124	9.92976e-05	-1.95781e-10	-1.14712	0.00010341	-1.95781e-10	-1.15146
50393498	chr12:50393498:T:C	2.01222e-09	-1.95781e-10	-0.90567	0.000111137	-1.95781e-10	-1.03448	0.000112036	-1.95781e-10	-1.07134
50393601	chr12:50393601:C:T	1.61935e-08	-1.95781e-10	1.1797	0.000803948	-1.95781e-10	0.944293	0.00081499	-1.95781e-10	0.913013
50393879	chr12:50393879:G:C	1.07151e-09	-1.53584	-3.80397e-10	5.63739e-05	-1.71324	-3.80397e-10	5.86365e-05	-1.71881	-3.80397e-10
50394013	chr12:50394013:G:C	1.62769e-09	-1.95781e-10	-1.11774	9.30174e-05	-1.95781e-10	-1.21245	9.65748e-05	-1.95781e-10	-1.21985
50394131	chr12:50394131:T:C	1.62666e-09	-1.95781e-10	-1.11838	9.56225e-05	-1.95781e-10	-1.18483	9.74232e-05	-1.95781e-10	-1.2111
50394380	chr12:50394380:G:A	1.51635e-09	-1.95781e-10	-1.1886	9.01071e-05	-1.95781e-10	-1.24424	9.2206e-05	-1.95781e-10	-1.26614
50394570	chr12:50394570:T:C	1.63583e-09	-1.95781e-10	-1.11276	9.39553e-05	-1.95781e-10	-1.20242	9.76143e-05	-1.95781e-10	-1.20914
50394827	chr12:50394827:A:G	1.73782e-09	-1.95781e-10	-1.05228	0.000100582	-1.95781e-10	-1.13427	0.000104723	-1.95781e-10	-1.13885
50395189	chr12:50395189:G:A	1.65158e-09	-1.95781e-10	-1.10317	9.76517e-05	-1.95781e-10	-1.16383	0.000101373	-1.95781e-10	-1.17136
50395465	chr12:50395465:T:G	1.80515e-09	-1.95781e-10	-1.01426	0.000104445	-1.95781e-10	-1.09658	0.000108723	-1.95781e-10	-1.10136
50395617	chr12:50395617:T:C	1.40317e-09	-1.26617	-3.80397e-10	0.000163689	-0.647272	-3.80397e-10	0.000174598	-0.627674	-3.80397e-10
50395642	chr12:50395642:G:A	5.24404e-09	-1.95781e-10	0.0521847	0.000262959	-1.95781e-10	-0.173243	0.000265734	-1.95781e-10	-0.207668
50396058	chr12:50396058:C:T	1.27897e-09	-1.95781e-10	-1.35885	7.81322e-05	-1.95781e-10	-1.38684	8.15755e-05	-1.95781e-10	-1.38863
50396640	chr12:50396640:C:T	1.28793e-09	-1.95781e-10	-1.35187	7.83782e-05	-1.95781e-10	-1.3837	8.17805e-05	-1.95781e-10	-1.38612
50396855	chr12:50396855:C:T	1.24209e-09	-1.95781e-10	-1.38811	7.95717e-05	-1.95781e-10	-1.36858	8.35237e-05	-1.95781e-10	-1.36503
50397582	chr12:50397582:T:A	1.55403e-09	-1.95781e-10	-1.16406	9.19988e-05	-1.95781e-10	-1.22347	9.39985e-05	-1.95781e-10	-1.24688
50397710	chr12:50397710:T:C	2.45888e-10	-1.62261	-1.38517	1.41941e-05	-1.83513	-1.25729	1.45142e-05	-1.83345	-1.28158
50397971	chr12:50397971:C:T	1.58008e-08	-1.95781e-10	1.15515	0.000787716	-1.95781e-10	0.923896	0.000798329	-1.95781e-10	0.892358
50398263	chr12:50398263:T:C	1.32194e-09	-1.95781e-10	-1.32581	7.94218e-05	-1.95781e-10	-1.37047	8.27381e-05	-1.95781e-10	-1.37448
50398336	chr12:50398336:G:C	2.31456e-09	-0.765688	-3.80397e-10	0.000316413	0.0118066	-3.80397e-10	0.00032732	0.000774625	-3.80397e-10
50399063	chr12:50399063:T:C	1.26593e-09	-1.95781e-10	-1.3691	0.00010643	-1.95781e-10	-1.07775	0.00010968	-1.95781e-10	-1.0926
50399079	chr12:50399079:C:T	1.40817e-09	-1.95781e-10	-1.26262	8.47733e-05	-1.95781e-10	-1.30526	8.82907e-05	-1.95781e-10	-1.30953
50399170	chr12:50399170:C:G	1.27217e-09	-1.95781e-10	-1.36418	7.7991e-05	-1.95781e-10	-1.38865	8.17105e-05	-1.95781e-10	-1.38698
50399484	chr12:50399484:A:G	1.24007e-09	-1.95781e-10	-1.38974	9.25589e-05	-1.95781e-10	-1.2174	9.59906e-05	-1.95781e-10	-1.22591
50400016	chr12:50400016:C:G	1.69084e-09	-1.95781e-10	-1.07968	9.5735e-05	-1.95781e-10	-1.18366	9.93236e-05	-1.95781e-10	-1.19178
50400250	chr12:50400250:T:A	1.26131e-09	-1.95781e-10	-1.37275	7.83198e-05	-1.95781e-10	-1.38444	8.21124e-05	-1.95781e-10	-1.38207
50401342	chr12:50401342:G:A	8.56818e-10	-1.75944	-3.80397e-10	4.97384e-05	-1.83846	-3.80397e-10	5.20061e-05	-1.8388	-3.80397e-10
50401892	chr12:50401892:C:T	1.46079e-09	-1.95781e-10	-1.22593	8.77369e-05	-1.95781e-10	-1.2709	9.12914e-05	-1.95781e-10	-1.27611
50402190	chr12:50402190:T:G	1.22865e-09	-1.39899	-3.80397e-10	5.44553e-05	-1.74786	-3.80397e-10	5.7106e-05	-1.74525	-3.80397e-10
50402275	chr12:50402275:A:G	1.19614e-09	-1.42581	-3.80397e-10	0.000114213	-1.00718	-3.80397e-10	0.000118651	-1.01397	-3.80397e-10
50402536	chr12:50402536:C:T	1.45069e-09	-1.95781e-10	-1.23287	8.69113e-05	-1.95781e-10	-1.28035	8.92116e-05	-1.95781e-10	-1.29915
50402549	chr12:50402549:A:G	2.30956e-09	-0.767851	-3.80397e-10	5.60868e-05	-1.71834	-3.80397e-10	5.84794e-05	-1.72149	-3.80397e-10
50402640	chr12:50402640:C:G	6.41638e-10	-1.73903	-0.309609	7.23557e-05	-1.80279	0.339145	6.6045e-05	-1.79786	0.198032
50403447	chr12:50403447:A:G	1.40412e-09	-1.95781e-10	-1.2655	8.4818e-05	-1.95781e-10	-1.30473	8.83262e-05	-1.95781e-10	-1.30913
50403647	chr12:50403647:A:G	1.48417e-08	-1.95781e-10	1.09253	0.000743666	-1.95781e-10	0.86635	0.000754133	-1.95781e-10	0.835406
50403648	chr12:50403648:C:G	2.41161e-10	-1.6375	-1.38969	1.46056e-05	-1.8325	-1.23133	1.49059e-05	-1.83044	-1.25797
50403717	chr12:50403717:C:T	1.39849e-09	-1.95781e-10	-1.26951	8.42797e-05	-1.95781e-10	-1.3111	8.77934e-05	-1.95781e-10	-1.31518
50403793	chr12:50403793:A:G	1.80098e-09	-1.95781e-10	-1.01658	0.000100969	-1.95781e-10	-1.13043	0.000104714	-1.95781e-10	-1.13893
50404552	chr12:50404552:A:G	1.44761e-09	-1.95781e-10	-1.23499	8.67854e-05	-1.95781e-10	-1.2818	8.90943e-05	-1.95781e-10	-1.30047
50404606	chr12:50404606:G:A	1.91901e-09	-1.95781e-10	-0.953099	0.000106864	-1.95781e-10	-1.07368	0.00011067	-1.95781e-10	-1.08361
50404939	chr12:50404939:C:T	1.3143e-09	-1.95781e-10	-1.3316	7.91895e-05	-1.95781e-10	-1.3734	8.25224e-05	-1.95781e-10	-1.37709
50405200	chr12:50405200:A:AT	1.32547e-08	-1.95781e-10	0.979443	0.000668347	-1.95781e-10	0.759566	0.00067829	-1.95781e-10	0.729412
50405324	chr12:50405324:G:T	1.30281e-09	-1.95781e-10	-1.34038	7.77058e-05	-1.95781e-10	-1.39231	8.12916e-05	-1.95781e-10	-1.39212
50405615	chr12:50405615:A:G	1.28321e-09	-1.95781e-10	-1.35554	0.000111835	-1.95781e-10	-1.02821	0.000115139	-1.95781e-10	-1.04403
50405752	chr12:50405752:T:C	1.46084e-09	-1.95781e-10	-1.22589	8.72825e-05	-1.95781e-10	-1.27609	8.95521e-05	-1.95781e-10	-1.29534
50406458	chr12:50406458:A:G	1.27956e-09	-1.95781e-10	-1.35839	8.60063e-05	-1.95781e-10	-1.29082	9.01006e-05	-1.95781e-10	-1.28924
50406576	chr12:50406576:G:C	1.23784e-09	-1.95781e-10	-1.39154	9.43677e-05	-1.95781e-10	-1.19804	9.7824e-05	-1.95781e-10	-1.20699
50407146	chr12:50407146:C:T	3.01234e-09	-1.95781e-10	-0.50219	0.000166051	-1.95781e-10	-0.632948	0.000171528	-1.95781e-10	-0.645413
50407894	chr12:50407894:A:C	1.47076e-09	-1.95781e-10	-1.21913	8.77618e-05	-1.95781e-10	-1.27061	9.00033e-05	-1.95781e-10	-1.29032
50408024	chr12:50408024:G:A	2.08059e-09	-1.95781e-10	-0.872255	8.56488e-05	-1.95781e-10	-1.29499	9.17244e-05	-1.95781e-10	-1.27137
50408290	chr12:50408290:C:T	3.98918e-08	-1.95781e-10	2.08126	0.00185462	-1.95781e-10	1.7802	0.00187155	-1.95781e-10	1.74436
50408490	chr12:50408490:C:T	1.2518e-09	-1.95781e-10	-1.38033	8.10268e-05	-1.95781e-10	-1.35046	8.52088e-05	-1.95781e-10	-1.34506
50408592	chr12:50408592:G:A	1.52102e-08	-1.95781e-10	1.11706	0.000761073	-1.95781e-10	0.889488	0.000771677	-1.95781e-10	0.858403
50408820	chr12:50408820:G:A	1.2379e-09	-1.95781e-10	-1.39149	8.14744e-05	-1.95781e-10	-1.34495	8.53839e-05	-1.95781e-10	-1.34301
50408910	chr12:50408910:A:G	1.37979e-08	2.02792	-1.00831	0.000151813	0.416778	-1.13937	0.000152382	0.362926	-1.1267
50408993	chr12:50408993:T:A	3.54088e-10	-1.70131	-0.941805	2.90569e-05	-1.31458	-1.06141	2.97704e-05	-1.32392	-1.07272
50409003	chr12:50409003:G:C	1.31475e-09	-1.95781e-10	-1.33126	7.92135e-05	-1.95781e-10	-1.37309	8.25447e-05	-1.95781e-10	-1.37682
50410952	chr12:50410952:A:G	2.36522e-09	-0.744037	-3.80397e-10	0.000326395	0.0428671	-3.80397e-10	0.000337617	0.0317484	-3.80397e-10
50411348	chr12:50411348:A:C	7.67758e-09	-1.95781e-10	0.433397	0.000208975	-1.95781e-10	-0.403029	0.000215826	-1.95781e-10	-0.415692
50411435	chr12:50411435:T:C	1.23707e-09	-1.95781e-10	-1.39216	8.09209e-05	-1.95781e-10	-1.35177	8.47922e-05	-1.95781e-10	-1.34996
50412202	chr12:50412202:CT:C	1.29123e-08	-1.95781e-10	0.953274	0.000305854	-1.95781e-10	-0.0221342	0.000315692	-1.95781e-10	-0.0353947
50412301	chr12:50412301:TTAG:T	9.63465e-09	-1.95781e-10	0.660459	0.000624737	-1.95781e-10	0.69209	0.000644383	-1.95781e-10	0.678131
50412781	chr12:50412781:A:G	1.29973e-09	-1.95781e-10	-1.34275	7.87236e-05	-1.95781e-10	-1.3793	8.20913e-05	-1.95781e-10	-1.38233
50412820	chr12:50412820:G:A	1.46512e-09	-1.95781e-10	-1.22297	8.7627e-05	-1.95781e-10	-1.27215	8.98826e-05	-1.95781e-10	-1.29166
50412879	chr12:50412879:G:A	1.3187e-09	-1.95781e-10	-1.32826	8.82341e-05	-1.95781e-10	-1.26525	9.22474e-05	-1.95781e-10	-1.26569
50413147	chr12:50413147:C:T	1.36655e-09	-1.95781e-10	-1.29262	8.49695e-05	-1.95781e-10	-1.30295	8.76285e-05	-1.95781e-10	-1.31706
50413202	chr12:50413202:G:A	1.34631e-08	-1.95781e-10	0.995045	0.000308997	-1.95781e-10	-0.0119097	0.000319145	-1.95781e-10	-0.0245184
50413927	chr12:50413927:T:C	7.32657e-09	-1.95781e-10	0.3866	0.000201967	-1.95781e-10	-0.437139	0.000208634	-1.95781e-10	-0.44958
50415304	chr12:50415304:G:C	1.30583e-09	-1.95781e-10	-1.33807	7.89197e-05	-1.95781e-10	-1.37681	8.22716e-05	-1.95781e-10	-1.38014
50415495	chr12:50415495:T:C	2.35342e-07	-1.95781e-10	3.85613	0.00195673	-1.95781e-10	1.83379	0.00185303	-1.95781e-10	1.73442
50416048	chr12:50416048:C:A	1.45311e-09	-1.95781e-10	-1.2312	8.7032e-05	-1.95781e-10	-1.27897	8.93245e-05	-1.95781e-10	-1.29789
50416422	chr12:50416422:A:T	2.28437e-10	-1.69075	-1.39066	1.49524e-05	-1.81746	-1.22291	1.52712e-05	-1.81394	-1.25026
50416784	chr12:50416784:C:G	1.24395e-09	-1.95781e-10	-1.38662	7.7891e-05	-1.95781e-10	-1.38993	8.15595e-05	-1.95781e-10	-1.38883
50417114	chr12:50417114:A:G	1.24107e-09	-1.95781e-10	-1.38893	7.80435e-05	-1.95781e-10	-1.38797	8.17478e-05	-1.95781e-10	-1.38652
50417346	chr12:50417346:GC:G	1.45443e-09	-1.95781e-10	-1.23029	8.70922e-05	-1.95781e-10	-1.27827	8.93808e-05	-1.95781e-10	-1.29726
50417597	chr12:50417597:G:A	1.41238e-08	-1.95781e-10	1.04295	0.000327535	-1.95781e-10	0.0463532	0.000337963	-1.95781e-10	0.0327737
50417930	chr12:50417930:G:A	6.59416e-10	-1.73643	-0.284877	7.44917e-05	-1.80406	0.369508	6.79053e-05	-1.79921	0.227161
50418016	chr12:50418016:A:G	5.51915e-09	0.103316	-3.80397e-10	0.000131341	-0.867443	-3.80397e-10	0.000138005	-0.862871	-3.80397e-10
50418366	chr12:50418366:A:C	1.46e-09	-1.95781e-10	-1.22647	8.77009e-05	-1.95781e-10	-1.27131	9.12548e-05	-1.95781e-10	-1.27651
50418622	chr12:50418622:C:T	1.32755e-09	-1.95781e-10	-1.32157	7.96565e-05	-1.95781e-10	-1.36752	8.29622e-05	-1.95781e-10	-1.37178
50418658	chr12:50418658:C:T	1.29374e-09	-1.95781e-10	-1.34737	7.85436e-05	-1.95781e-10	-1.38159	8.19281e-05	-1.95781e-10	-1.38432
50418797	chr12:50418797:T:G	1.77053e-09	-1.95781e-10	-1.03363	0.000103528	-1.95781e-10	-1.1054	0.000107367	-1.95781e-10	-1.11391
50420782	chr12:50420782:G:A	1.27152e-09	-1.95781e-10	-1.36469	0.000108424	-1.95781e-10	-1.0592	0.000111698	-1.95781e-10	-1.07437
50421145	chr12:50421145:C:T	1.42596e-09	-1.95781e-10	-1.25006	8.60244e-05	-1.95781e-10	-1.29061	8.95517e-05	-1.95781e-10	-1.29535
50421375	chr12:50421375:G:A	1.02894e-08	-1.95781e-10	0.72621	0.000527441	-1.95781e-10	0.522795	0.000536363	-1.95781e-10	0.494649
50421715	chr12:50421715:A:G	1.50368e-09	-1.95781e-10	-1.19699	8.94279e-05	-1.95781e-10	-1.25181	9.15706e-05	-1.95781e-10	-1.27305
50421967	chr12:50421967:G:A	9.31079e-09	-1.95781e-10	0.626267	0.000234039	-1.95781e-10	-0.289755	0.000242171	-1.95781e-10	-0.30052
50422513	chr12:50422513:C:T	1.49616e-09	-1.95781e-10	-1.202	8.90576e-05	-1.95781e-10	-1.25596	9.12212e-05	-1.95781e-10	-1.27687
50422913	chr12:50422913:G:A	1.2374e-09	-1.95781e-10	-1.3919	9.29197e-05	-1.95781e-10	-1.21351	9.70988e-05	-1.95781e-10	-1.21443
50423100	chr12:50423100:G:A	1.79589e-09	-1.95781e-10	-1.01941	0.000100729	-1.95781e-10	-1.1328	0.00010447	-1.95781e-10	-1.14127
50423515	chr12:50423515:C:T	1.43896e-09	-1.95781e-10	-1.24099	8.60462e-05	-1.95781e-10	-1.29036	8.95862e-05	-1.95781e-10	-1.29496
50423957	chr12:50423957:T:C	1.26566e-09	-1.95781e-10	-1.36931	7.8212e-05	-1.95781e-10	-1.38582	8.17099e-05	-1.95781e-10	-1.38699
50424034	chr12:50424034:C:T	1.24305e-09	-1.95781e-10	-1.38734	7.79265e-05	-1.95781e-10	-1.38948	8.16041e-05	-1.95781e-10	-1.38828
50425133	chr12:50425133:C:T	1.26578e-09	-1.95781e-10	-1.36922	7.82163e-05	-1.95781e-10	-1.38576	8.17139e-05	-1.95781e-10	-1.38694
50425423	chr12:50425423:G:A	5.57336e-09	-1.95781e-10	0.113091	0.000284929	-1.95781e-10	-0.0930021	0.000292662	-1.95781e-10	-0.111144
50425725	chr12:50425725:A:G	1.25643e-09	-1.95781e-10	-1.37663	8.13072e-05	-1.95781e-10	-1.34701	8.54578e-05	-1.95781e-10	-1.34214
50425814	chr12:50425814:CAT:C	1.69427e-09	-1.07765	-3.80397e-10	0.000233008	-0.29417	-3.80397e-10	0.000240619	-0.306947	-3.80397e-10
50426495	chr12:50426495:G:A	7.94456e-10	-1.83501	-3.80397e-10	7.6762e-05	-1.40453	-3.80397e-10	8.06595e-05	-1.39993	-3.80397e-10
50426530	chr12:50426530:G:A	1.26619e-09	-1.95781e-10	-1.36889	8.44049e-05	-1.95781e-10	-1.30962	8.84099e-05	-1.95781e-10	-1.30818
50426995	chr12:50426995:C:T	1.60179e-09	-1.95781e-10	-1.13379	9.49828e-05	-1.95781e-10	-1.19155	9.86536e-05	-1.95781e-10	-1.19855
50427062	chr12:50427062:T:C	1.26509e-08	-1.95781e-10	0.932821	0.000539319	-1.95781e-10	0.545066	0.000543012	-1.95781e-10	0.506969
50427300	chr12:50427300:AAGTTATGTAAAT:A	1.09536e-08	-1.95781e-10	0.788758	0.000268998	-1.95781e-10	-0.150538	0.000277818	-1.95781e-10	-0.163197
50427357	chr12:50427357:C:T	1.23925e-09	-1.95781e-10	-1.3904	8.0168e-05	-1.95781e-10	-1.36112	8.39256e-05	-1.95781e-10	-1.36023
50427555	chr12:50427555:C:T	1.48853e-09	-1.95781e-10	-1.20712	8.86845e-05	-1.95781e-10	-1.26016	9.08698e-05	-1.95781e-10	-1.28073
50427600	chr12:50427600:C:T	2.4133e-09	-0.723913	-3.80397e-10	8.75209e-05	-1.27336	-3.80397e-10	8.99655e-05	-1.29074	-3.80397e-10
50427768	chr12:50427768:G:T	1.71929e-09	-1.063	-3.80397e-10	0.00023791	-0.27335	-3.80397e-10	0.00024566	-0.286214	-3.80397e-10
50428175	chr12:50428175:C:T	1.46128e-09	-1.95781e-10	-1.22559	8.74485e-05	-1.95781e-10	-1.27419	8.97143e-05	-1.95781e-10	-1.29353
50428326	chr12:50428326:C:T	1.45968e-09	-1.95781e-10	-1.22669	8.73531e-05	-1.95781e-10	-1.27528	8.96256e-05	-1.95781e-10	-1.29452
50428333	chr12:50428333:A:G	1.45221e-09	-1.95781e-10	-1.23182	8.69702e-05	-1.95781e-10	-1.27968	8.92674e-05	-1.95781e-10	-1.29853
50429310	chr12:50429310:A:G	6.60155e-10	-1.75204	-0.268143	7.68976e-05	-1.79416	0.391391	7.00738e-05	-1.7887	0.248084
50429442	chr12:50429442:C:T	1.23688e-09	-1.95781e-10	-1.39231	8.07459e-05	-1.95781e-10	-1.35393	8.46087e-05	-1.95781e-10	-1.35213
50429476	chr12:50429476:G:A	1.42628e-09	-1.95781e-10	-1.24984	8.5674e-05	-1.95781e-10	-1.29469	8.80563e-05	-1.95781e-10	-1.31219
50429702	chr12:50429702:G:C	4.9836e-09	0.00124441	-3.80397e-10	0.000122081	-0.940559	-3.80397e-10	0.00012825	-0.93618	-3.80397e-10
50429920	chr12:50429920:G:A	1.2905e-08	-1.95781e-10	0.952705	0.0003054	-1.95781e-10	-0.0236179	0.000315249	-1.95781e-10	-0.0368006
50430151	chr12:50430151:AG:A	1.28072e-09	-1.95781e-10	-1.35749	0.000110772	-1.95781e-10	-1.03777	0.000114045	-1.95781e-10	-1.05357
50430449	chr12:50430449:A:G	1.19264e-08	2.13123	-1.25738	2.12224e-05	-1.36708	-1.32311	2.25478e-05	-1.3443	-1.33023
50430644	chr12:50430644:GATT:G	3.04138e-07	-1.95781e-10	4.11257	0.00240935	-1.95781e-10	2.04187	0.0022742	-1.95781e-10	1.93922
50430693	chr12:50430693:ATGT:A	1.28357e-09	-1.95781e-10	-1.35526	7.82357e-05	-1.95781e-10	-1.38551	8.16657e-05	-1.95781e-10	-1.38753
50431029	chr12:50431029:A:G	1.43534e-09	-1.95781e-10	-1.24351	8.61148e-05	-1.95781e-10	-1.28956	8.84662e-05	-1.95781e-10	-1.30754
50431172	chr12:50431172:G:A	1.25826e-09	-1.95781e-10	-1.37517	9.07898e-05	-1.95781e-10	-1.23669	9.41234e-05	-1.95781e-10	-1.24556
50431493	chr12:50431493:A:G	1.45342e-09	-1.95781e-10	-1.23099	8.70155e-05	-1.95781e-10	-1.27916	8.93097e-05	-1.95781e-10	-1.29805
50431544	chr12:50431544:T:C	1.01139e-09	-1.59358	-3.80397e-10	5.16058e-05	-1.80161	-3.80397e-10	5.4057e-05	-1.80012	-3.80397e-10
50431706	chr12:50431706:TGTG:T	1.30117e-09	-1.95781e-10	-1.34165	7.79567e-05	-1.95781e-10	-1.38909	8.1693e-05	-1.95781e-10	-1.38719
50431964	chr12:50431964:T:G	2.23125e-10	-1.71562	-1.38931	1.49465e-05	-1.80628	-1.23449	1.52919e-05	-1.80199	-1.26085
50431976	chr12:50431976:G:A	1.29639e-09	-1.95781e-10	-1.34532	0.000114928	-1.95781e-10	-1.00093	0.00011823	-1.95781e-10	-1.01753
50431985	chr12:50431985:A:G	1.46218e-09	-1.95781e-10	-1.22498	8.78072e-05	-1.95781e-10	-1.2701	9.13632e-05	-1.95781e-10	-1.27532
50431997	chr12:50431997:G:A	1.51796e-09	-1.95781e-10	-1.18754	9.06909e-05	-1.95781e-10	-1.23778	9.43014e-05	-1.95781e-10	-1.24367
50432052	chr12:50432052:C:A	1.8622e-09	-1.95781e-10	-0.983147	0.000108174	-1.95781e-10	-1.0615	0.000112112	-1.95781e-10	-1.07066
50432578	chr12:50432578:G:A	1.80894e-09	-1.01216	-3.80397e-10	8.06824e-05	-1.35472	-3.80397e-10	8.34746e-05	-1.36562	-3.80397e-10
50433786	chr12:50433786:C:T	1.64216e-09	-1.95781e-10	-1.1089	9.55978e-05	-1.95781e-10	-1.18509	9.73786e-05	-1.95781e-10	-1.21156
50433869	chr12:50433869:A:G	1.28472e-09	-1.95781e-10	-1.35436	0.000111877	-1.95781e-10	-1.02784	0.000115156	-1.95781e-10	-1.04388
50434590	chr12:50434590:A:G	2.02256e-09	-1.95781e-10	-0.900545	8.1429e-05	-1.95781e-10	-1.34551	8.48255e-05	-1.95781e-10	-1.34957
50435269	chr12:50435269:G:A	1.44487e-09	-1.95781e-10	-1.23689	7.92745e-05	-1.95781e-10	-1.37233	8.24605e-05	-1.95781e-10	-1.37784
50435689	chr12:50435689:G:C	1.46014e-09	-1.95781e-10	-1.22637	8.76285e-05	-1.95781e-10	-1.27214	9.1165e-05	-1.95781e-10	-1.27749
50435768	chr12:50435768:T:A	1.06736e-08	-1.95781e-10	0.762868	0.000261867	-1.95781e-10	-0.177403	0.00027044	-1.95781e-10	-0.190113
50435999	chr12:50435999:T:A	2.35171e-10	-1.66227	-1.39008	1.47338e-05	-1.82685	-1.22825	1.50425e-05	-1.82414	-1.25515
50436127	chr12:50436127:GTGTGTGTGTGTGT:G	2.20356e-09	-1.95781e-10	-0.814832	8.3421e-05	-1.95781e-10	-1.32134	8.68431e-05	-1.95781e-10	-1.32606
50436129	chr12:50436129:GTGTGTGTGTGT:G	6.86939e-09	-1.95781e-10	0.322168	0.000469577	-1.95781e-10	0.406592	0.000494426	-1.95781e-10	0.413235
50436264	chr12:50436264:T:C	3.39077e-10	-1.69701	-0.989422	3.82508e-05	-1.81742	-0.283658	3.69444e-05	-1.8138	-0.366953
50436356	chr12:50436356:T:G	1.31314e-09	-1.95781e-10	-1.33249	7.91574e-05	-1.95781e-10	-1.3738	8.24925e-05	-1.95781e-10	-1.37746
50436463	chr12:50436463:T:A	1.79354e-08	-1.95781e-10	1.28187	0.000888379	-1.95781e-10	1.04416	0.00090001	-1.95781e-10	1.01224
50437111	chr12:50437111:T:C	3.14696e-10	-1.75499	-1.00607	3.04487e-05	-1.79	-0.539196	2.99393e-05	-1.78486	-0.606128
50437366	chr12:50437366:A:G	1.45586e-09	-1.95781e-10	-1.22931	8.75001e-05	-1.95781e-10	-1.2736	9.10498e-05	-1.95781e-10	-1.27876
50437548	chr12:50437548:T:C	6.56499e-09	-1.95781e-10	0.276843	0.000186329	-1.95781e-10	-0.517727	0.000192594	-1.95781e-10	-0.529581
50437618	chr12:50437618:T:C	1.44012e-09	-1.95781e-10	-1.24018	8.63717e-05	-1.95781e-10	-1.28658	8.87069e-05	-1.95781e-10	-1.30483
50437973	chr12:50437973:C:T	9.68546e-09	-1.95781e-10	0.665719	0.000243742	-1.95781e-10	-0.249132	0.00025182	-1.95781e-10	-0.261448
50438047	chr12:50438047:T:C	1.4607e-09	-1.95781e-10	-1.22599	8.77343e-05	-1.95781e-10	-1.27093	9.12888e-05	-1.95781e-10	-1.27614
50438223	chr12:50438223:G:A	5.96429e-09	-1.95781e-10	0.180883	0.000422454	-1.95781e-10	0.300839	0.000428594	-1.95781e-10	0.270347
50438283	chr12:50438283:G:C	1.92451e-09	-1.95781e-10	-0.950236	0.000107019	-1.95781e-10	-1.07224	0.0001109	-1.95781e-10	-1.08154
50438838	chr12:50438838:G:A	1.00703e-09	-1.5979	-3.80397e-10	5.01869e-05	-1.82949	-3.80397e-10	5.25465e-05	-1.82846	-3.80397e-10
50439178	chr12:50439178:A:G	1.49383e-09	-1.95781e-10	-1.20357	8.90433e-05	-1.95781e-10	-1.25612	9.12171e-05	-1.95781e-10	-1.27692
50439460	chr12:50439460:TG:T	1.1606e-08	-1.95781e-10	0.846613	0.000280631	-1.95781e-10	-0.108202	0.00028973	-1.95781e-10	-0.121214
50440161	chr12:50440161:G:A	8.90391e-09	0.581583	-3.80397e-10	0.000118394	-0.971226	-3.80397e-10	0.000122462	-0.982363	-3.80397e-10
50440922	chr12:50440922:C:T	1.32451e-08	-1.95781e-10	0.978717	0.000308611	-1.95781e-10	-0.0131594	0.000318481	-1.95781e-10	-0.0265986
50441277	chr12:50441277:A:G	3.10529e-10	-1.73541	-1.03897	3.58633e-05	-1.79812	-0.367405	3.47927e-05	-1.79322	-0.447535
50442306	chr12:50442306:C:T	1.38207e-09	-1.95781e-10	-1.28133	7.91222e-05	-1.95781e-10	-1.37425	8.31648e-05	-1.95781e-10	-1.36934
50443303	chr12:50443303:C:G	1.80602e-09	-1.95781e-10	-1.01378	0.000101509	-1.95781e-10	-1.12509	0.000105214	-1.95781e-10	-1.13417
50443408	chr12:50443408:C:A	1.38401e-09	-1.95781e-10	-1.27992	8.59671e-05	-1.95781e-10	-1.29128	8.85734e-05	-1.95781e-10	-1.30633
50443467	chr12:50443467:A:G	1.25748e-08	-1.95781e-10	0.926788	0.000634861	-1.95781e-10	0.708165	0.000644385	-1.95781e-10	0.678134
50443506	chr12:50443506:G:A	1.38488e-09	-1.95781e-10	-1.27929	7.8472e-05	-1.95781e-10	-1.3825	8.18743e-05	-1.95781e-10	-1.38498
50444794	chr12:50444794:A:G	1.28653e-09	-1.95781e-10	-1.35296	0.000112359	-1.95781e-10	-1.02354	0.000115643	-1.95781e-10	-1.03966
50446243	chr12:50446243:T:A	1.32927e-08	-1.95781e-10	0.982308	0.000305672	-1.95781e-10	-0.0227289	0.000315277	-1.95781e-10	-0.0367105
50446638	chr12:50446638:A:T	2.66171e-09	-1.95781e-10	-0.625939	0.000134481	-1.95781e-10	-0.843815	0.000137672	-1.95781e-10	-0.865291
50446706	chr12:50446706:C:T	4.31992e-08	2.98628	-0.825368	0.000110153	0.0504048	-1.09378	0.000108205	-0.035508	-1.07063
50446798	chr12:50446798:G:A	1.80684e-09	-1.95781e-10	-1.01333	0.000101548	-1.95781e-10	-1.12471	0.000105254	-1.95781e-10	-1.13379
50446884	chr12:50446884:G:A	1.32265e-09	-1.95781e-10	-1.32527	9.01966e-05	-1.95781e-10	-1.24325	9.40745e-05	-1.95781e-10	-1.24608
50447041	chr12:50447041:A:G	1.43601e-09	-1.95781e-10	-1.24304	8.61604e-05	-1.95781e-10	-1.28903	8.85098e-05	-1.95781e-10	-1.30705
50447274	chr12:50447274:A:G	1.23807e-09	-1.95781e-10	-1.39135	9.41117e-05	-1.95781e-10	-1.20076	9.75612e-05	-1.95781e-10	-1.20968
50447502	chr12:50447502:G:A	1.45348e-09	-1.95781e-10	-1.23095	8.70403e-05	-1.95781e-10	-1.27887	8.93324e-05	-1.95781e-10	-1.2978
50447652	chr12:50447652:A:G	1.49965e-09	-1.95781e-10	-1.19967	8.97162e-05	-1.95781e-10	-1.24859	9.33098e-05	-1.95781e-10	-1.25424
50447790	chr12:50447790:C:T	1.6268e-09	-1.95781e-10	-1.11829	9.48443e-05	-1.95781e-10	-1.193	9.666e-05	-1.95781e-10	-1.21896
50447849	chr12:50447849:C:G	1.45798e-09	-1.95781e-10	-1.22785	8.38798e-05	-1.95781e-10	-1.31586	8.73787e-05	-1.95781e-10	-1.31991
50447928	chr12:50447928:C:T	1.28586e-09	-1.95781e-10	-1.35348	0.000112231	-1.95781e-10	-1.02468	0.000115513	-1.95781e-10	-1.04078
50447967	chr12:50447967:A:G	8.04205e-10	-1.82281	-3.80397e-10	5.9292e-05	-1.66277	-3.80397e-10	6.26043e-05	-1.65333	-3.80397e-10
50448109	chr12:50448109:C:T	1.28947e-09	-1.95781e-10	-1.35068	0.000113107	-1.95781e-10	-1.01691	0.000116396	-1.95781e-10	-1.03316
50448253	chr12:50448253:C:T	1.43339e-09	-1.95781e-10	-1.24487	8.60264e-05	-1.95781e-10	-1.29059	8.8385e-05	-1.95781e-10	-1.30846
50448268	chr12:50448268:C:T	2.99001e-10	-1.77651	-1.0357	2.97333e-05	-1.77054	-0.582432	2.93118e-05	-1.76451	-0.647666
50448284	chr12:50448284:A:G	1.35414e-08	-1.95781e-10	1.00084	0.000316815	-1.95781e-10	0.0130768	0.000326974	-1.95781e-10	-0.000282488
50448389	chr12:50448389:GT:G	9.00947e-09	-1.95781e-10	0.593369	0.000230834	-1.95781e-10	-0.303542	0.000238552	-1.95781e-10	-0.315575
50449021	chr12:50449021:C:T	1.24226e-09	-1.95781e-10	-1.38797	9.12997e-05	-1.95781e-10	-1.23109	9.47134e-05	-1.95781e-10	-1.23931
50449434	chr12:50449434:C:T	1.36977e-08	-1.95781e-10	1.01232	0.000693386	-1.95781e-10	0.796345	0.000703615	-1.95781e-10	0.766068
50449863	chr12:50449863:C:T	1.50223e-09	-1.95781e-10	-1.19796	8.57523e-05	-1.95781e-10	-1.29378	8.9256e-05	-1.95781e-10	-1.29865
50450019	chr12:50450019:C:T	1.30052e-09	-1.95781e-10	-1.34215	0.000116066	-1.95781e-10	-0.991083	0.00011918	-1.95781e-10	-1.00953
50450475	chr12:50450475:G:A	2.30372e-10	-1.68176	-1.3912	1.49907e-05	-1.82072	-1.2171	1.52984e-05	-1.81745	-1.24496
50450512	chr12:50450512:T:G	1.35875e-09	-1.95781e-10	-1.29834	8.44864e-05	-1.95781e-10	-1.30865	8.71714e-05	-1.95781e-10	-1.32229
50451093	chr12:50451093:T:G	1.46094e-09	-1.95781e-10	-1.22583	8.74085e-05	-1.95781e-10	-1.27465	8.9678e-05	-1.95781e-10	-1.29394
50451865	chr12:50451865:G:A	9.10493e-09	-1.95781e-10	0.603908	0.000233837	-1.95781e-10	-0.290616	0.000241647	-1.95781e-10	-0.302684
50452072	chr12:50452072:T:G	1.43665e-09	-1.95781e-10	-1.24259	8.61642e-05	-1.95781e-10	-1.28899	8.85135e-05	-1.95781e-10	-1.30701
50453103	chr12:50453103:A:T	1.21655e-08	-1.95781e-10	0.893698	0.000291555	-1.95781e-10	-0.0700142	0.00030102	-1.95781e-10	-0.0829858
50453248	chr12:50453248:T:G	1.23689e-09	-1.95781e-10	-1.3923	7.94056e-05	-1.95781e-10	-1.37067	8.27589e-05	-1.95781e-10	-1.37423
50453854	chr12:50453854:A:G	1.42944e-09	-1.95781e-10	-1.24762	8.58373e-05	-1.95781e-10	-1.29279	8.82084e-05	-1.95781e-10	-1.31046
50454027	chr12:50454027:A:G	1.28155e-09	-1.95781e-10	-1.35684	0.00010995	-1.95781e-10	-1.04521	0.000113143	-1.95781e-10	-1.06151
50454349	chr12:50454349:T:A	8.70509e-10	-1.74358	-3.80397e-10	5.12839e-05	-1.80786	-3.80397e-10	5.38772e-05	-1.80346	-3.80397e-10
50455260	chr12:50455260:T:C	2.32434e-10	-1.67468	-1.38937	1.4716e-05	-1.82309	-1.23322	1.50359e-05	-1.82003	-1.2597
50456247	chr12:50456247:C:G	1.58671e-08	-1.95781e-10	1.15934	0.000793004	-1.95781e-10	0.930587	0.000803792	-1.95781e-10	0.899178
50456433	chr12:50456433:T:C	1.24751e-09	-1.95781e-10	-1.38376	9.36551e-05	-1.95781e-10	-1.20562	9.70053e-05	-1.95781e-10	-1.2154
50456993	chr12:50456993:A:G	1.43385e-09	-1.95781e-10	-1.24454	8.60488e-05	-1.95781e-10	-1.29033	8.84056e-05	-1.95781e-10	-1.30823
50457180	chr12:50457180:G:GCATGAGC	1.23907e-09	-1.95781e-10	-1.39054	7.82341e-05	-1.95781e-10	-1.38554	8.19757e-05	-1.95781e-10	-1.38374
50457326	chr12:50457326:C:T	1.49486e-09	-1.95781e-10	-1.20287	8.94521e-05	-1.95781e-10	-1.25154	9.30195e-05	-1.95781e-10	-1.25735
50457510	chr12:50457510:C:G	3.05752e-10	-1.66107	-1.12882	3.04084e-05	-1.82833	-0.502194	2.97056e-05	-1.82574	-0.57309
50458038	chr12:50458038:A:G	1.25415e-09	-1.95781e-10	-1.37845	7.81373e-05	-1.95781e-10	-1.38677	8.19708e-05	-1.95781e-10	-1.3838
50458833	chr12:50458833:C:G	1.31535e-09	-1.95781e-10	-1.3308	7.92329e-05	-1.95781e-10	-1.37285	8.2563e-05	-1.95781e-10	-1.3766
50459527	chr12:50459527:T:C	1.32176e-09	-1.95781e-10	-1.32594	7.93777e-05	-1.95781e-10	-1.37102	8.26999e-05	-1.95781e-10	-1.37494
50459780	chr12:50459780:C:T	1.88585e-09	-1.95781e-10	-0.970526	9.47001e-05	-1.95781e-10	-1.19453	0.000100711	-1.95781e-10	-1.17791
50459888	chr12:50459888:C:T	2.42648e-09	-0.718467	-3.80397e-10	8.7752e-05	-1.27073	-3.80397e-10	9.01978e-05	-1.28816	-3.80397e-10
50459907	chr12:50459907:G:A	1.37263e-08	-1.95781e-10	1.01441	0.000320165	-1.95781e-10	0.0235964	0.00033041	-1.95781e-10	0.0101712
50460477	chr12:50460477:ATACCACTGCACATTTTAATTTTT:A	8.1074e-10	-1.81471	-3.80397e-10	5.58873e-05	-1.7219	-3.80397e-10	5.89333e-05	-1.71376	-3.80397e-10
50460671	chr12:50460671:T:C	7.14941e-10	-1.82662	-0.113841	0.000103148	-1.67285	0.563772	9.37304e-05	-1.66278	0.413036
50460780	chr12:50460780:CA:C	1.46209e-09	-1.95781e-10	-1.22504	8.78094e-05	-1.95781e-10	-1.27007	9.13651e-05	-1.95781e-10	-1.2753
50460875	chr12:50460875:AGAGCTTGCAGTGAGCTGAGATGT:A	1.15149e-08	-1.95781e-10	0.838733	0.000743601	-1.95781e-10	0.866264	0.000766399	-1.95781e-10	0.85154
50460906	chr12:50460906:C:T	3.86053e-09	-0.254102	-3.80397e-10	5.30917e-05	-1.77322	-3.80397e-10	5.53735e-05	-1.77606	-3.80397e-10
50460959	chr12:50460959:T:C	1.24193e-09	-1.95781e-10	-1.38824	7.79859e-05	-1.95781e-10	-1.38871	8.16776e-05	-1.95781e-10	-1.38738
50460981	chr12:50460981:G:A	1.30549e-09	-1.95781e-10	-1.33833	7.89098e-05	-1.95781e-10	-1.37694	8.22626e-05	-1.95781e-10	-1.38025
50461412	chr12:50461412:A:G	1.25811e-09	-1.95781e-10	-1.3753	0.000103073	-1.95781e-10	-1.1098	0.000106243	-1.95781e-10	-1.12443
50461946	chr12:50461946:C:T	1.37829e-09	-1.95781e-10	-1.28406	8.33166e-05	-1.95781e-10	-1.32259	8.68149e-05	-1.95781e-10	-1.32638
50461968	chr12:50461968:T:C	1.4563e-09	-1.95781e-10	-1.22901	8.71934e-05	-1.95781e-10	-1.27711	8.94763e-05	-1.95781e-10	-1.29619
50462339	chr12:50462339:G:A	5.91166e-10	-1.81067	-0.319892	7.78731e-05	-1.71576	0.325603	7.14108e-05	-1.70706	0.18535
50462696	chr12:50462696:C:T	1.34603e-09	-1.95781e-10	-1.30774	7.98602e-05	-1.95781e-10	-1.36496	8.31053e-05	-1.95781e-10	-1.37005
50462803	chr12:50462803:C:T	1.2569e-09	-1.95781e-10	-1.37626	7.77162e-05	-1.95781e-10	-1.39218	8.12759e-05	-1.95781e-10	-1.39231
50462830	chr12:50462830:T:G	1.25936e-09	-1.95781e-10	-1.3743	0.000103505	-1.95781e-10	-1.10562	0.000106675	-1.95781e-10	-1.12037
50463685	chr12:50463685:C:T	1.60017e-09	-1.95781e-10	-1.13479	9.48992e-05	-1.95781e-10	-1.19243	9.85683e-05	-1.95781e-10	-1.19941
50464486	chr12:50464486:G:A	1.24932e-09	-1.95781e-10	-1.38231	9.99425e-05	-1.95781e-10	-1.14065	0.000103096	-1.95781e-10	-1.1545
50465037	chr12:50465037:C:T	1.28033e-09	-1.95781e-10	-1.35779	0.00011069	-1.95781e-10	-1.03851	0.00011395	-1.95781e-10	-1.0544
50465098	chr12:50465098:G:A	1.49749e-08	-1.95781e-10	1.10147	0.000745961	-1.95781e-10	0.869433	0.000756488	-1.95781e-10	0.838524
50465223	chr12:50465223:T:C	2.09471e-09	-1.95781e-10	-0.865493	0.000118533	-1.95781e-10	-0.97005	0.00012288	-1.95781e-10	-0.978955
50465228	chr12:50465228:C:T	1.39159e-09	-1.95781e-10	-1.27446	8.63561e-05	-1.95781e-10	-1.28676	8.89513e-05	-1.95781e-10	-1.30207
50465302	chr12:50465302:G:A	1.41246e-09	-1.95781e-10	-1.25957	8.49609e-05	-1.95781e-10	-1.30305	8.73952e-05	-1.95781e-10	-1.31972
50465499	chr12:50465499:G:A	1.35918e-09	-1.95781e-10	-1.29803	8.24835e-05	-1.95781e-10	-1.33264	8.51253e-05	-1.95781e-10	-1.34604
50466085	chr12:50466085:A:T	1.30746e-09	-1.95781e-10	-1.33682	7.89716e-05	-1.95781e-10	-1.37615	8.23197e-05	-1.95781e-10	-1.37955
50466462	chr12:50466462:A:T	1.24645e-09	-1.95781e-10	-1.38461	9.8767e-05	-1.95781e-10	-1.15248	0.000101917	-1.95781e-10	-1.166
50466534	chr12:50466534:A:G	8.15455e-10	-1.80892	-3.80397e-10	7.7525e-05	-1.39464	-3.80397e-10	8.03359e-05	-1.40395	-3.80397e-10
50466548	chr12:50466548:A:G	1.40543e-08	-1.95781e-10	1.03802	0.000712006	-1.95781e-10	0.822844	0.000722392	-1.95781e-10	0.792405
50467761	chr12:50467761:G:A	1.26552e-09	-1.95781e-10	-1.36943	7.81598e-05	-1.95781e-10	-1.38649	8.19192e-05	-1.95781e-10	-1.38443
50468072	chr12:50468072:C:T	1.251e-09	-1.95781e-10	-1.38097	0.000100584	-1.95781e-10	-1.13425	0.000103741	-1.95781e-10	-1.14827
50468229	chr12:50468229:C:T	1.45898e-09	-1.95781e-10	-1.22717	8.7275e-05	-1.95781e-10	-1.27618	8.95545e-05	-1.95781e-10	-1.29532
50468451	chr12:50468451:G:A	1.23769e-09	-1.95781e-10	-1.39166	9.45989e-05	-1.95781e-10	-1.1956	9.806e-05	-1.95781e-10	-1.20458
50469458	chr12:50469458:G:A	1.63483e-08	-1.95781e-10	1.18922	0.000818834	-1.95781e-10	0.96264	0.000829881	-1.95781e-10	0.93112
50469772	chr12:50469772:G:A	7.87104e-09	1.84998	-1.3917	1.82771e-05	-1.83218	-1.00741	1.89488e-05	-1.82969	-1.01873
50469831	chr12:50469831:C:T	1.68806e-09	-1.08133	-3.80397e-10	5.03588e-05	-1.82607	-3.80397e-10	5.27577e-05	-1.82445	-3.80397e-10
50470184	chr12:50470184:A:G	1.47483e-09	-1.95781e-10	-1.21637	8.58685e-05	-1.95781e-10	-1.29242	8.92582e-05	-1.95781e-10	-1.29863
50470287	chr12:50470287:C:T	1.26359e-09	-1.95781e-10	-1.37095	7.77342e-05	-1.95781e-10	-1.39195	8.12836e-05	-1.95781e-10	-1.39222
50470558	chr12:50470558:C:T	4.25586e-09	-0.15661	-3.80397e-10	5.42289e-05	-1.75203	-3.80397e-10	5.65364e-05	-1.75528	-3.80397e-10
50470844	chr12:50470844:T:C	6.09501e-10	-1.83004	-0.269984	8.7737e-05	-1.65902	0.388122	8.03866e-05	-1.64857	0.24525
50470899	chr12:50470899:G:C	1.54738e-09	-1.95781e-10	-1.16834	9.21475e-05	-1.95781e-10	-1.22185	9.57619e-05	-1.95781e-10	-1.2283
50471626	chr12:50471626:C:T	1.08371e-09	-1.83947	0.314953	0.00015516	-1.59804	0.897258	0.000137464	-1.58564	0.718837
50471989	chr12:50471989:A:G	1.31375e-09	-1.95781e-10	-1.33202	7.91129e-05	-1.95781e-10	-1.37437	8.24523e-05	-1.95781e-10	-1.37794
50472404	chr12:50472404:A:G	1.33397e-09	-1.95781e-10	-1.31675	7.98059e-05	-1.95781e-10	-1.36564	8.31058e-05	-1.95781e-10	-1.37005
50472560	chr12:50472560:C:T	1.27443e-09	-1.95781e-10	-1.36241	8.35852e-05	-1.95781e-10	-1.31937	8.79635e-05	-1.95781e-10	-1.31324
50473249	chr12:50473249:T:A	1.23782e-09	-1.95781e-10	-1.39156	9.44329e-05	-1.95781e-10	-1.19735	9.78948e-05	-1.95781e-10	-1.20627
50473708	chr12:50473708:A:G	2.10185e-09	-1.95781e-10	-0.862089	8.55711e-05	-1.95781e-10	-1.29589	9.16786e-05	-1.95781e-10	-1.27187
50474314	chr12:50474314:G:A	1.72585e-09	-1.95781e-10	-1.05919	9.94853e-05	-1.95781e-10	-1.14523	0.000101061	-1.95781e-10	-1.17444
50474416	chr12:50474416:C:T	1.50175e-09	-1.95781e-10	-1.19828	8.94788e-05	-1.95781e-10	-1.25124	9.16327e-05	-1.95781e-10	-1.27237
50474418	chr12:50474418:C:T	3.09397e-09	-1.95781e-10	-0.475453	0.000165518	-1.95781e-10	-0.636163	0.000170788	-1.95781e-10	-0.649741
50474598	chr12:50474598:C:T	1.34118e-09	-1.95781e-10	-1.31136	8.0158e-05	-1.95781e-10	-1.36124	8.34403e-05	-1.95781e-10	-1.36603
50475735	chr12:50475735:T:C	1.09091e-08	-1.95781e-10	0.784687	0.000269065	-1.95781e-10	-0.15029	0.000277912	-1.95781e-10	-0.162857
50476362	chr12:50476362:G:A	1.24013e-09	-1.95781e-10	-1.38969	8.23117e-05	-1.95781e-10	-1.33473	8.62775e-05	-1.95781e-10	-1.33259
50476765	chr12:50476765:C:T	1.37289e-09	-1.95781e-10	-1.28799	7.91966e-05	-1.95781e-10	-1.37331	8.32385e-05	-1.95781e-10	-1.36845
50476872	chr12:50476872:G:A	1.34953e-08	-1.95781e-10	0.997436	0.000316026	-1.95781e-10	0.0105834	0.000326163	-1.95781e-10	-0.0027658
50477022	chr12:50477022:T:A	3.11976e-09	-1.95781e-10	-0.467152	0.000169941	-1.95781e-10	-0.60979	0.000175841	-1.95781e-10	-0.620583
50477232	chr12:50477232:C:T	9.37714e-09	-1.95781e-10	0.633367	0.000237964	-1.95781e-10	-0.27312	0.000245881	-1.95781e-10	-0.285316
50478423	chr12:50478423:C:T	1.60489e-09	-1.95781e-10	-1.13185	9.52542e-05	-1.95781e-10	-1.18869	9.89532e-05	-1.95781e-10	-1.19552
50479058	chr12:50479058:G:A	1.31504e-09	-1.95781e-10	-1.33104	7.92221e-05	-1.95781e-10	-1.37299	8.25529e-05	-1.95781e-10	-1.37672
50479762	chr12:50479762:G:T	1.82921e-09	-1.00102	-3.80397e-10	0.000332615	0.0617432	-3.80397e-10	0.000341702	0.0437758	-3.80397e-10
50480876	chr12:50480876:GC:G	3.41682e-09	-1.95781e-10	-0.376198	0.000435288	-1.95781e-10	0.330766	0.000429376	-1.95781e-10	0.272171
50481470	chr12:50481470:A:G	4.63667e-09	-1.95781e-10	-0.0709119	0.000233209	-1.95781e-10	-0.293307	0.00022793	-1.95781e-10	-0.361125
50482656	chr12:50482656:A:G	1.54399e-09	-1.95781e-10	-1.17054	9.15077e-05	-1.95781e-10	-1.22882	9.51422e-05	-1.95781e-10	-1.23479
50483367	chr12:50483367:CTA:C	3.7501e-09	-1.95781e-10	-0.283125	0.000198152	-1.95781e-10	-0.456209	0.000204011	-1.95781e-10	-0.47199
50484071	chr12:50484071:G:A	1.28611e-09	-0.31916	-1.03413	1.27092e-05	-1.83942	-1.3635	1.33178e-05	-1.83964	-1.36143
50484125	chr12:50484125:G:T	2.48161e-09	-0.696002	-3.80397e-10	8.93781e-05	-1.25237	-3.80397e-10	9.18462e-05	-1.27005	-3.80397e-10
50484343	chr12:50484343:G:A	2.94043e-09	-0.526353	-3.80397e-10	0.000103836	-1.10243	-3.80397e-10	0.000109305	-1.09602	-3.80397e-10
50484452	chr12:50484452:T:C	1.37719e-09	-1.95781e-10	-1.28486	7.80269e-05	-1.95781e-10	-1.38819	8.1416e-05	-1.95781e-10	-1.39059
50484493	chr12:50484493:GC:G	3.08297e-09	0.66622	-1.14523	1.46942e-05	-1.79233	-1.26546	1.50118e-05	-1.806	-1.27532
50484601	chr12:50484601:A:C	1.33902e-09	-1.95781e-10	-1.31297	7.77311e-05	-1.95781e-10	-1.39199	8.12785e-05	-1.95781e-10	-1.39228
50484680	chr12:50484680:C:T	1.23857e-09	-1.95781e-10	-1.39095	7.87447e-05	-1.95781e-10	-1.37903	8.25205e-05	-1.95781e-10	-1.37712
50484728	chr12:50484728:T:C	2.0063e-09	-1.95781e-10	-0.908617	0.000210223	-1.95781e-10	-0.397073	0.000214029	-1.95781e-10	-0.424052
50484908	chr12:50484908:A:G	1.0378e-08	-1.95781e-10	0.734785	0.000470893	-1.95781e-10	0.409389	0.000481304	-1.95781e-10	0.386335
50485172	chr12:50485172:A:AC	2.34837e-09	-1.95781e-10	-0.751187	0.000102235	-1.95781e-10	-1.11797	0.000108628	-1.95781e-10	-1.10223
50485271	chr12:50485271:C:T	1.50691e-09	-1.95781e-10	-1.19485	9.00787e-05	-1.95781e-10	-1.24456	9.37316e-05	-1.95781e-10	-1.24973
50485480	chr12:50485480:C:T	2.55075e-09	-1.95781e-10	-0.66852	0.000105822	-1.95781e-10	-1.08348	0.000109065	-1.95781e-10	-1.09822
50485775	chr12:50485775:G:T	1.79303e-09	-1.95781e-10	-1.021	8.0072e-05	-1.95781e-10	-1.36231	8.40351e-05	-1.95781e-10	-1.35893
50486174	chr12:50486174:T:C	1.24888e-09	-1.95781e-10	-1.38266	8.04439e-05	-1.95781e-10	-1.35768	8.49132e-05	-1.95781e-10	-1.34853
50486433	chr12:50486433:T:C	9.16911e-10	-0.312165	-1.37949	1.49315e-05	-1.76103	-1.28074	1.57012e-05	-1.74087	-1.29556
50486639	chr12:50486639:C:G	0.000316036	12.3363	-1.27755	2.39528e-05	-1.64174	-0.927412	2.4181e-05	-1.66042	-0.944175
50486733	chr12:50486733:G:A	9.34085e-10	-1.6731	-3.80397e-10	5.39453e-05	-1.75727	-3.80397e-10	5.65652e-05	-1.75477	-3.80397e-10
50487339	chr12:50487339:AAC:A	1.84373e-09	-1.95781e-10	-0.993117	0.000112882	-1.95781e-10	-1.0189	0.000116861	-1.95781e-10	-1.02917
50487365	chr12:50487365:A:C	3.74885e-09	1.04825	-1.33171	1.23886e-05	-1.83695	-1.39152	1.29813e-05	-1.83446	-1.39219
50487385	chr12:50487385:T:C	1.85169e-09	-1.95781e-10	-0.988808	9.87325e-05	-1.95781e-10	-1.15283	0.000102153	-1.95781e-10	-1.16369
50487389	chr12:50487389:G:A	1.04475e-08	-1.95781e-10	0.741454	0.00096537	-1.95781e-10	1.12727	0.00097536	-1.95781e-10	1.09264
50487571	chr12:50487571:C:G	1.53828e-09	-1.95781e-10	-1.17424	8.99309e-05	-1.95781e-10	-1.2462	9.36475e-05	-1.95781e-10	-1.25062
50487927	chr12:50487927:C:T	2.08479e-09	-0.870239	-3.80397e-10	4.97058e-05	-1.83912	-3.80397e-10	5.20087e-05	-1.83875	-3.80397e-10
50488572	chr12:50488572:G:A	1.98626e-07	5.02055	-1.33404	5.99955e-05	-0.52551	-1.12546	5.4836e-05	-0.625099	-1.16072
50488654	chr12:50488654:G:A	2.61299e-07	5.30024	-1.33948	6.67849e-05	-0.379665	-1.1641	6.06781e-05	-0.484998	-1.19958
50488738	chr12:50488738:C:T	2.84143e-08	3.12792	-1.38593	3.46121e-05	-0.81457	-1.38647	3.73617e-05	-0.78493	-1.38459
50488777	chr12:50488777:T:A	1.25404e-09	-1.95781e-10	-1.37853	8.20529e-05	-1.95781e-10	-1.33788	8.59006e-05	-1.95781e-10	-1.33697
50489104	chr12:50489104:T:G	0.0118825	12.3662	2.31947	1.51528e-05	-1.72293	-1.30412	1.56359e-05	-1.73734	-1.30325
50489115	chr12:50489115:A:G	2.04119e-09	-1.95781e-10	-0.891376	0.000124653	-1.95781e-10	-0.919709	0.000128894	-1.95781e-10	-0.931173
50489575	chr12:50489575:C:A	6.52759e-09	1.47792	-1.20679	1.33595e-05	-1.80442	-1.3486	1.39878e-05	-1.7967	-1.35527
50490026	chr12:50490026:T:C	1.2448e-09	-1.95781e-10	-1.38593	7.77213e-05	-1.95781e-10	-1.39211	8.13053e-05	-1.95781e-10	-1.39195
50490851	chr12:50490851:T:G	1.57341e-09	-1.95781e-10	-1.15166	9.17003e-05	-1.95781e-10	-1.22672	9.54641e-05	-1.95781e-10	-1.23141
50491013	chr12:50491013:T:C	1.2607e-07	4.51944	-1.2875	4.32861e-05	-0.774978	-1.20243	4.02164e-05	-0.863839	-1.23205
50491263	chr12:50491263:C:T	1.76013e-09	-1.95781e-10	-1.03952	0.000102034	-1.95781e-10	-1.11993	0.000106307	-1.95781e-10	-1.12384
50491397	chr12:50491397:C:T	2.32177e-09	-0.762579	-3.80397e-10	4.97085e-05	-1.83906	-3.80397e-10	5.19771e-05	-1.83936	-3.80397e-10
50491650	chr12:50491650:T:TC	1.52103e-09	-1.95781e-10	-1.18552	8.91853e-05	-1.95781e-10	-1.25452	9.28844e-05	-1.95781e-10	-1.25881
50491852	chr12:50491852:A:G	1.4884e-07	4.71049	-1.31252	4.71329e-05	-0.679594	-1.21268	4.35327e-05	-0.772668	-1.24398
50491898	chr12:50491898:C:T	3.0362e-08	3.19796	-1.38967	3.50851e-05	-0.806295	-1.38117	3.79156e-05	-0.776194	-1.37861
50491922	chr12:50491922:G:A	1.64313e-09	-1.95781e-10	-1.1083	9.5008e-05	-1.95781e-10	-1.19128	9.88585e-05	-1.95781e-10	-1.19647
50492057	chr12:50492057:T:C	1.27708e-07	4.57052	-1.32568	4.52573e-05	-0.729213	-1.20366	4.17438e-05	-0.820401	-1.23821
50492314	chr12:50492314:T:C	1.57406e-09	-1.95781e-10	-1.15125	9.17344e-05	-1.95781e-10	-1.22634	9.5499e-05	-1.95781e-10	-1.23105
50492390	chr12:50492390:C:T	3.03986e-09	-1.95781e-10	-0.493096	0.000164516	-1.95781e-10	-0.642236	0.000170086	-1.95781e-10	-0.653862
50492816	chr12:50492816:G:A	1.5729e-09	-1.95781e-10	-1.15199	9.16764e-05	-1.95781e-10	-1.22698	9.54394e-05	-1.95781e-10	-1.23167
50492897	chr12:50492897:G:A	4.56752e-09	-0.595951	0.510015	4.41373e-05	-1.26447	-0.693462	4.22117e-05	-1.29642	-0.751044
50493344	chr12:50493344:C:A	8.57838e-10	-1.75825	-3.80397e-10	0.000106342	-1.07858	-3.80397e-10	0.000113186	-1.06113	-3.80397e-10
50493507	chr12:50493507:C:T	2.28618e-08	-0.460412	1.98497	9.73995e-05	-1.34642	0.179998	8.98059e-05	-1.37605	0.0835362
50494021	chr12:50494021:C:A	0.0111692	12.5348	2.08892	1.44728e-05	-1.71024	-1.36273	1.49205e-05	-1.72542	-1.362
50494043	chr12:50494043:A:G	3.95218e-08	-1.95781e-10	2.07194	0.00040062	-1.95781e-10	0.247773	0.000397851	-1.95781e-10	0.195915
50495200	chr12:50495200:C:T	0.00509849	14.9766	-1.13703	5.28502e-05	-0.519269	-1.25851	5.13718e-05	-0.574651	-1.27642
50495382	chr12:50495382:C:T	5.11035e-09	-1.95781e-10	0.0263604	0.000247253	-1.95781e-10	-0.234828	0.000252643	-1.95781e-10	-0.258185
50495816	chr12:50495816:G:A	1.59294e-09	-1.95781e-10	-1.13933	8.57003e-05	-1.95781e-10	-1.29439	8.87632e-05	-1.95781e-10	-1.30419
50495988	chr12:50495988:A:G	1.69822e-09	-1.95781e-10	-1.07533	8.93811e-05	-1.95781e-10	-1.25233	9.23934e-05	-1.95781e-10	-1.26411
50496024	chr12:50496024:T:C	2.16356e-09	-1.95781e-10	-0.833153	0.000110805	-1.95781e-10	-1.03747	0.000114477	-1.95781e-10	-1.04979
50496121	chr12:50496121:G:A	7.12711e-09	-1.95781e-10	0.358999	0.000167184	-1.95781e-10	-0.626149	0.000167054	-1.95781e-10	-0.671846
50496329	chr12:50496329:G:A	2.04021e-09	-1.95781e-10	-0.891853	0.000124596	-1.95781e-10	-0.920163	0.000128836	-1.95781e-10	-0.931621
50496514	chr12:50496514:G:A	2.30554e-09	-1.95781e-10	-0.769594	0.000128095	-1.95781e-10	-0.892467	0.00013272	-1.95781e-10	-0.901921
50496518	chr12:50496518:G:A	3.2369e-09	-1.95781e-10	-0.430291	0.000106879	-1.95781e-10	-1.07355	0.000108885	-1.95781e-10	-1.09987
50496875	chr12:50496875:C:T	0.0130941	12.7654	2.01734	1.46992e-05	-1.68833	-1.36912	1.51331e-05	-1.7048	-1.36848
50497152	chr12:50497152:T:C	1.15627e-08	-1.95781e-10	0.842878	0.00055656	-1.95781e-10	0.576533	0.000577435	-1.95781e-10	0.568434
50497288	chr12:50497288:T:TA	4.53063e-09	-1.95781e-10	-0.0940463	0.000277158	-1.95781e-10	-0.120655	0.000287053	-1.95781e-10	-0.130495
50497360	chr12:50497360:T:C	5.12665e-09	1.21172	-1.18218	1.32255e-05	-1.82703	-1.33607	1.37942e-05	-1.82224	-1.34368
50497392	chr12:50497392:G:A	1.25927e-09	-1.95781e-10	-1.37438	8.28826e-05	-1.95781e-10	-1.32782	8.71632e-05	-1.95781e-10	-1.32238
50497704	chr12:50497704:T:A	1.361e-09	-1.95781e-10	-1.29669	8.24449e-05	-1.95781e-10	-1.33311	8.594e-05	-1.95781e-10	-1.33651
50497777	chr12:50497777:C:T	1.25698e-09	-1.95781e-10	-1.37619	0.000106033	-1.95781e-10	-1.08149	0.000109508	-1.95781e-10	-1.09416
50497960	chr12:50497960:C:T	1.24326e-09	-1.95781e-10	-1.38717	8.03746e-05	-1.95781e-10	-1.35854	8.42826e-05	-1.95781e-10	-1.35599
50498190	chr12:50498190:C:T	2.759e-09	-1.95781e-10	-0.590039	0.000129356	-1.95781e-10	-0.882673	0.000136391	-1.95781e-10	-0.874641
50498286	chr12:50498286:AC:A	0.00335641	14.5465	-1.12505	4.6294e-05	-0.643742	-1.26649	4.51605e-05	-0.696385	-1.28356
50498334	chr12:50498334:A:C	1.24049e-09	-1.95781e-10	-1.3894	8.31164e-05	-1.95781e-10	-1.325	8.76641e-05	-1.95781e-10	-1.31665
50498587	chr12:50498587:T:C	2.96408e-09	-1.95781e-10	-0.518342	0.000160854	-1.95781e-10	-0.664746	0.000166326	-1.95781e-10	-0.676214
50498806	chr12:50498806:C:T	1.36027e-09	-1.95781e-10	-1.29723	8.23666e-05	-1.95781e-10	-1.33406	8.59427e-05	-1.95781e-10	-1.33648
50498955	chr12:50498955:C:T	8.48365e-09	-1.95781e-10	0.533233	0.000541678	-1.95781e-10	0.549431	0.000559484	-1.95781e-10	0.536852
50498966	chr12:50498966:G:A	1.50842e-09	-1.95781e-10	-1.19384	8.95002e-05	-1.95781e-10	-1.251	9.32457e-05	-1.95781e-10	-1.25492
50499662	chr12:50499662:T:G	1.84846e-09	-1.95781e-10	-0.990555	9.8618e-05	-1.95781e-10	-1.15399	0.000102038	-1.95781e-10	-1.16482
50499669	chr12:50499669:C:T	0.00333628	14.5515	-1.13608	4.66574e-05	-0.644248	-1.25816	4.54919e-05	-0.696835	-1.27579
50499739	chr12:50499739:T:C	1.61936e-09	-1.95781e-10	-1.12288	9.36789e-05	-1.95781e-10	-1.20537	9.75006e-05	-1.95781e-10	-1.2103
50499799	chr12:50499799:T:C	1.38186e-09	-1.95781e-10	-1.28148	8.3384e-05	-1.95781e-10	-1.32178	8.69817e-05	-1.95781e-10	-1.32446
50499984	chr12:50499984:G:A	1.6751e-09	-1.95781e-10	-1.08903	8.85688e-05	-1.95781e-10	-1.26146	9.159e-05	-1.95781e-10	-1.27284
50500383	chr12:50500383:A:C	1.5291e-09	-1.95781e-10	-1.18023	9.01751e-05	-1.95781e-10	-1.24349	9.38245e-05	-1.95781e-10	-1.24874
50500415	chr12:50500415:G:A	1.66813e-09	-1.95781e-10	-1.09321	9.13837e-05	-1.95781e-10	-1.23017	9.47398e-05	-1.95781e-10	-1.23903
50500468	chr12:50500468:A:G	1.24526e-09	-1.95781e-10	-1.38556	0.000111679	-1.95781e-10	-1.02962	0.000115223	-1.95781e-10	-1.04329
50500826	chr12:50500826:A:G	2.74413e-09	-1.95781e-10	-0.595442	0.000149884	-1.95781e-10	-0.735378	0.000155068	-1.95781e-10	-0.746298
50501548	chr12:50501548:T:C	1.42116e-09	-1.95781e-10	-1.25343	7.8199e-05	-1.95781e-10	-1.38598	8.16664e-05	-1.95781e-10	-1.38752
50501584	chr12:50501584:C:T	0.00514756	15.0081	-1.15898	5.30806e-05	-0.531927	-1.2415	5.15787e-05	-0.586847	-1.26021
50501768	chr12:50501768:G:A	4.59808e-09	-1.95781e-10	-0.0792683	0.000226164	-1.95781e-10	-0.32398	0.000231064	-1.95781e-10	-0.347467
50501790	chr12:50501790:G:A	0.000263809	11.8087	-0.93064	2.08395e-05	-1.76216	-0.94623	2.11873e-05	-1.77386	-0.962897
50502118	chr12:50502118:A:G	0.00455327	14.871	-1.14458	5.10199e-05	-0.560011	-1.25301	4.96362e-05	-0.614451	-1.27099
50502334	chr12:50502334:G:A	1.64594e-09	-1.95781e-10	-1.10659	0.000104067	-1.95781e-10	-1.10021	0.000107752	-1.95781e-10	-1.11033
50502945	chr12:50502945:C:T	0.0022112	14.3891	-1.385	6.94741e-05	-0.673583	-0.830704	6.60336e-05	-0.725672	-0.874328
50503298	chr12:50503298:T:C	1.35638e-09	-1.95781e-10	-1.30009	8.04556e-05	-1.95781e-10	-1.35754	8.40681e-05	-1.95781e-10	-1.35854
50503363	chr12:50503363:C:T	1.22087e-07	4.55419	-1.35436	8.68723e-05	-0.750407	-0.530395	7.70574e-05	-0.840615	-0.604997
50503399	chr12:50503399:G:A	2.73973e-09	-1.95781e-10	-0.597049	0.000149666	-1.95781e-10	-0.736837	0.000154843	-1.95781e-10	-0.74775
50503478	chr12:50503478:G:A	1.24013e-09	-1.95781e-10	-1.38969	8.30051e-05	-1.95781e-10	-1.32634	8.7539e-05	-1.95781e-10	-1.31808
50503889	chr12:50503889:AAAGT:A	0.00429059	14.7874	-1.12042	4.90101e-05	-0.583962	-1.26925	4.77574e-05	-0.637902	-1.28613
50504143	chr12:50504143:G:A	1.24117e-09	-1.95781e-10	-1.38885	8.3347e-05	-1.95781e-10	-1.32223	8.79215e-05	-1.95781e-10	-1.31372
50504343	chr12:50504343:A:G	5.17516e-09	-1.95781e-10	0.0389638	0.000398087	-1.95781e-10	0.241428	0.000417546	-1.95781e-10	0.244232
50504407	chr12:50504407:G:T	1.24529e-09	-1.95781e-10	-1.38554	8.07289e-05	-1.95781e-10	-1.35414	8.46701e-05	-1.95781e-10	-1.3514
50504513	chr12:50504513:A:T	2.68842e-09	-1.95781e-10	-0.615955	0.000147075	-1.95781e-10	-0.7543	0.000152185	-1.95781e-10	-0.765068
50504945	chr12:50504945:G:A	1.39505e-06	6.83052	-1.19475	0.000372115	1.53147	-1.35751	0.000337873	1.37966	-1.34715
50506323	chr12:50506323:T:C	7.7172e-06	8.71857	-1.37227	4.05491e-05	-1.61885	-0.423877	4.082e-05	-1.63481	-0.446178
50506725	chr12:50506725:A:G	1.95989e-09	-1.95781e-10	-0.932017	8.63113e-05	-1.95781e-10	-1.28728	8.93292e-05	-1.95781e-10	-1.29783
50506789	chr12:50506789:T:C	1.466e-09	-1.95781e-10	-1.22237	8.22579e-05	-1.95781e-10	-1.33538	8.54743e-05	-1.95781e-10	-1.34195
50507370	chr12:50507370:G:A	1.34919e-09	-1.95781e-10	-1.30541	7.77057e-05	-1.95781e-10	-1.39231	8.12859e-05	-1.95781e-10	-1.39219
50507609	chr12:50507609:G:T	1.54884e-09	-1.95781e-10	-1.1674	9.05484e-05	-1.95781e-10	-1.23936	9.42838e-05	-1.95781e-10	-1.24385
50507927	chr12:50507927:A:G	2.21054e-09	-1.95781e-10	-0.81167	0.000123781	-1.95781e-10	-0.926724	0.000128377	-1.95781e-10	-0.93519
50508099	chr12:50508099:T:C	0.00867684	15.3891	-1.01782	5.46865e-05	-0.428268	-1.31536	5.33293e-05	-0.485252	-1.32842
50508294	chr12:50508294:G:A	7.04192e-09	1.44252	-1.09555	1.41341e-05	-1.80836	-1.28829	1.47345e-05	-1.80107	-1.29891
50508973	chr12:50508973:T:G	1.56328e-09	-1.95781e-10	-1.15812	9.18131e-05	-1.95781e-10	-1.22549	9.54803e-05	-1.95781e-10	-1.23124
50509139	chr12:50509139:GCT:G	3.36957e-09	-1.95781e-10	-0.390123	0.00010712	-1.95781e-10	-1.07129	0.000109003	-1.95781e-10	-1.09879
50509147	chr12:50509147:T:G	2.60584e-09	-1.95781e-10	-0.647152	0.00013349	-1.95781e-10	-0.851215	0.000137694	-1.95781e-10	-0.865128
50509307	chr12:50509307:G:A	1.54895e-09	-1.95781e-10	-1.16733	9.05556e-05	-1.95781e-10	-1.23928	9.4291e-05	-1.95781e-10	-1.24378
50509380	chr12:50509380:A:G	1.54924e-09	-1.95781e-10	-1.16714	9.05712e-05	-1.95781e-10	-1.23911	9.43072e-05	-1.95781e-10	-1.24361
50509381	chr12:50509381:T:C	5.09036e-09	-1.95781e-10	0.0224417	0.000311398	-1.95781e-10	-0.0041708	0.000322386	-1.95781e-10	-0.0144139
50509584	chr12:50509584:T:A	1.72251e-09	-1.95781e-10	-1.06112	9.35547e-05	-1.95781e-10	-1.2067	9.69185e-05	-1.95781e-10	-1.21629
50509833	chr12:50509833:G:A	5.21059e-09	-1.95781e-10	0.0457863	0.000318664	-1.95781e-10	0.0188963	0.000329879	-1.95781e-10	0.00856306
50510327	chr12:50510327:G:A	1.48823e-09	-1.95781e-10	-1.20732	8.30186e-05	-1.95781e-10	-1.32618	8.62189e-05	-1.95781e-10	-1.33327
50510361	chr12:50510361:A:G	5.58619e-09	1.28388	-1.16849	1.33895e-05	-1.82253	-1.32824	1.39647e-05	-1.81704	-1.33659
50510434	chr12:50510434:T:G	1.96514e-09	-1.95781e-10	-0.929342	0.000103367	-1.95781e-10	-1.10696	0.000106825	-1.95781e-10	-1.11897
50510520	chr12:50510520:A:G	3.30534e-09	-1.95781e-10	-0.409368	0.000105815	-1.95781e-10	-1.08355	0.000107731	-1.95781e-10	-1.11052
50510663	chr12:50510663:G:T	1.4438e-09	-1.95781e-10	-1.23763	0.000218812	-1.95781e-10	-0.35703	0.000210575	-1.95781e-10	-0.440319
50510986	chr12:50510986:C:T	1.26136e-09	-1.95781e-10	-1.37271	8.69304e-05	-1.95781e-10	-1.28013	9.17629e-05	-1.95781e-10	-1.27096
50511111	chr12:50511111:A:G	0.0195188	12.214	2.96795	1.58761e-05	-1.74591	-1.23451	1.63894e-05	-1.75874	-1.23479
50511158	chr12:50511158:C:G	2.0618e-09	-1.95781e-10	-0.881328	0.000116192	-1.95781e-10	-0.989997	0.00012058	-1.95781e-10	-0.997852
50511500	chr12:50511500:C:T	3.70154e-09	-1.95781e-10	-0.296159	0.000113071	-1.95781e-10	-1.01722	0.000114797	-1.95781e-10	-1.047
50511846	chr12:50511846:G:A	1.97165e-09	-1.95781e-10	-0.926037	0.00011149	-1.95781e-10	-1.03131	0.000115736	-1.95781e-10	-1.03885
50512142	chr12:50512142:T:C	1.29102e-09	-1.95781e-10	-1.34948	8.65433e-05	-1.95781e-10	-1.2846	9.10476e-05	-1.95781e-10	-1.27878
50512234	chr12:50512234:G:T	1.81516e-09	-1.95781e-10	-1.00874	9.72785e-05	-1.95781e-10	-1.16766	0.000100676	-1.95781e-10	-1.17826
50512405	chr12:50512405:C:T	8.43951e-10	-1.77457	-3.80397e-10	6.36908e-05	-1.5912	-3.80397e-10	6.63973e-05	-1.59451	-3.80397e-10
50512622	chr12:50512622:C:T	0.00737879	15.2195	-1.01031	5.19666e-05	-0.476643	-1.318	5.07399e-05	-0.532633	-1.33082
50512733	chr12:50512733:C:T	5.72523e-09	-1.95781e-10	0.139975	0.00034965	-1.95781e-10	0.111691	0.000361831	-1.95781e-10	0.101014
50512812	chr12:50512812:C:T	0.0158553	12.7588	2.21535	1.46964e-05	-1.69713	-1.36051	1.51381e-05	-1.71306	-1.35988
50513475	chr12:50513475:G:A	1.1809e-09	-1.43863	-3.80397e-10	0.000131328	-0.867547	-3.80397e-10	0.000136004	-0.877479	-3.80397e-10
50513547	chr12:50513547:C:T	1.34183e-09	-1.95781e-10	-1.31087	8.15471e-05	-1.95781e-10	-1.34406	8.51104e-05	-1.95781e-10	-1.34621
50514151	chr12:50514151:C:T	1.39799e-09	-1.95781e-10	-1.26987	8.18099e-05	-1.95781e-10	-1.34084	8.55373e-05	-1.95781e-10	-1.34121
50514976	chr12:50514976:C:A	2.17096e-09	-1.95781e-10	-0.829737	0.000132019	-1.95781e-10	-0.862292	0.000136411	-1.95781e-10	-0.874493
50515136	chr12:50515136:T:C	2.55223e-09	-1.95781e-10	-0.667938	9.35545e-05	-1.95781e-10	-1.2067	9.59313e-05	-1.95781e-10	-1.22653
50515461	chr12:50515461:C:T	1.23766e-09	-1.95781e-10	-1.39169	7.92166e-05	-1.95781e-10	-1.37305	8.3017e-05	-1.95781e-10	-1.37112
50515471	chr12:50515471:C:T	1.31584e-07	4.64325	-1.36851	8.53799e-05	-0.727722	-0.570408	7.58815e-05	-0.818544	-0.642445
50515859	chr12:50515859:C:T	2.72522e-09	-0.602358	-3.80397e-10	0.000108395	-1.05946	-3.80397e-10	0.000111717	-1.0742	-3.80397e-10
50516702	chr12:50516702:C:T	1.53085e-09	-1.95781e-10	-1.17908	8.96128e-05	-1.95781e-10	-1.24974	9.33212e-05	-1.95781e-10	-1.25412
50516810	chr12:50516810:A:G	1.54289e-09	-1.95781e-10	-1.17125	9.0266e-05	-1.95781e-10	-1.24248	9.39933e-05	-1.95781e-10	-1.24694
50517140	chr12:50517140:C:T	0.0143105	12.6663	2.20528	1.45629e-05	-1.70533	-1.36143	1.50073e-05	-1.72079	-1.36083
50517172	chr12:50517172:G:A	5.28707e-09	-1.95781e-10	0.0603564	0.000323289	-1.95781e-10	0.0333068	0.00033464	-1.95781e-10	0.0228924
50518087	chr12:50518087:A:G	1.25518e-09	-1.95781e-10	-1.37763	7.97829e-05	-1.95781e-10	-1.36593	8.36966e-05	-1.95781e-10	-1.36296
50518620	chr12:50518620:C:G	1.16934e-09	-0.430253	-1.01821	1.28059e-05	-1.83096	-1.36437	1.34417e-05	-1.82938	-1.36242
50518745	chr12:50518745:TTTTTTGTTTG:T	0.00647695	15.1802	-1.10132	5.3894e-05	-0.489388	-1.26883	5.24473e-05	-0.545095	-1.28526
50519159	chr12:50519159:C:T	1.32599e-09	-1.95781e-10	-1.32275	9.5702e-05	-1.95781e-10	-1.184	0.000101373	-1.95781e-10	-1.17136
50519713	chr12:50519713:C:T	1.42988e-09	-1.95781e-10	-1.24732	8.59495e-05	-1.95781e-10	-1.29148	8.95869e-05	-1.95781e-10	-1.29495
50519813	chr12:50519813:T:TC	1.54567e-09	-1.95781e-10	-1.16945	9.03983e-05	-1.95781e-10	-1.24102	9.41298e-05	-1.95781e-10	-1.24549
50520118	chr12:50520118:G:A	2.50631e-09	-1.95781e-10	-0.686096	0.000120289	-1.95781e-10	-0.955348	0.000125216	-1.95781e-10	-0.960121
50520164	chr12:50520164:A:G	0.00838768	12.9994	1.33799	1.46613e-05	-1.67007	-1.38996	1.50791e-05	-1.68702	-1.38984
50520299	chr12:50520299:G:A	5.59554e-09	-1.95781e-10	0.117062	0.00026895	-1.95781e-10	-0.150715	0.000274628	-1.95781e-10	-0.174746
50520315	chr12:50520315:C:T	2.88398e-08	-1.95781e-10	1.75685	0.000165769	-1.95781e-10	-0.634645	0.000169861	-1.95781e-10	-0.655181
50520623	chr12:50520623:C:T	9.63493e-10	-1.6421	-3.80397e-10	5.17477e-05	-1.79886	-3.80397e-10	5.42092e-05	-1.79731	-3.80397e-10
50520740	chr12:50520740:C:T	5.08085e-09	-1.95781e-10	0.0205709	0.000310803	-1.95781e-10	-0.00608366	0.00032177	-1.95781e-10	-0.016325
50520780	chr12:50520780:G:A	9.03602e-10	-1.70627	-3.80397e-10	9.18481e-05	-1.22511	-3.80397e-10	9.52392e-05	-1.23377	-3.80397e-10
50521006	chr12:50521006:T:C	1.24583e-09	-1.95781e-10	-1.38511	8.0818e-05	-1.95781e-10	-1.35304	8.48345e-05	-1.95781e-10	-1.34946
50521493	chr12:50521493:T:C	1.23825e-09	-1.95781e-10	-1.39121	0.000118892	-1.95781e-10	-0.967028	0.000122604	-1.95781e-10	-0.9812
50521653	chr12:50521653:G:A	0.00754375	15.3254	-1.09412	5.58864e-05	-0.450334	-1.27159	5.43546e-05	-0.506839	-1.28779
50522425	chr12:50522425:C:T	1.94754e-09	-1.95781e-10	-0.93834	0.000154151	-1.95781e-10	-0.707309	0.000163037	-1.95781e-10	-0.696184
50522818	chr12:50522818:A:C	4.80451e-09	-1.95781e-10	-0.0353528	0.000294451	-1.95781e-10	-0.0601271	0.000304893	-1.95781e-10	-0.0702018
50523154	chr12:50523154:G:T	1.34856e-09	-1.95781e-10	-1.30587	8.17907e-05	-1.95781e-10	-1.34108	8.53557e-05	-1.95781e-10	-1.34334
50523451	chr12:50523451:G:A	2.53285e-09	-1.95781e-10	-0.675562	8.34042e-05	-1.95781e-10	-1.32154	8.76863e-05	-1.95781e-10	-1.3164
50524011	chr12:50524011:A:G	2.59136e-10	-1.81594	-1.13938	2.2441e-05	-1.24379	-1.39056	2.381e-05	-1.22788	-1.39218
50524320	chr12:50524320:C:T	1.51393e-09	-1.95781e-10	-1.1902	8.89125e-05	-1.95781e-10	-1.25759	9.26073e-05	-1.95781e-10	-1.2618
50524529	chr12:50524529:C:T	1.0431e-08	-1.95781e-10	0.739876	0.000947454	-1.95781e-10	1.10854	0.000958594	-1.95781e-10	1.07531
50524699	chr12:50524699:G:A	1.49636e-09	-1.95781e-10	-1.20187	8.32457e-05	-1.95781e-10	-1.32344	8.64439e-05	-1.95781e-10	-1.33067
50525123	chr12:50525123:C:T	4.21861e-08	3.35278	-1.21559	4.76363e-05	-1.32693	-0.554715	4.84759e-05	-1.34138	-0.567713
50525476	chr12:50525476:A:G	5.02471e-09	-1.95781e-10	0.00946099	0.000307355	-1.95781e-10	-0.0172373	0.000318212	-1.95781e-10	-0.0274458
50525514	chr12:50525514:T:C	1.97083e-07	3.67872	-3.80397e-10	7.36306e-05	-1.44618	-3.80397e-10	7.29725e-05	-1.50008	-3.80397e-10
50526253	chr12:50526253:G:A	1.25115e-09	-1.95781e-10	-1.38084	0.00010845	-1.95781e-10	-1.05895	0.000111954	-1.95781e-10	-1.07207
50527581	chr12:50527581:T:G	1.51468e-09	-1.95781e-10	-1.1897	8.89383e-05	-1.95781e-10	-1.2573	9.26328e-05	-1.95781e-10	-1.26152
50527712	chr12:50527712:A:G	2.31266e-09	-0.766509	-3.80397e-10	8.49227e-05	-1.3035	-3.80397e-10	8.93099e-05	-1.29805	-3.80397e-10
50527790	chr12:50527790:A:G	5.71016e-09	-1.95781e-10	0.137339	0.000276004	-1.95781e-10	-0.124827	0.000281946	-1.95781e-10	-0.148449
50528196	chr12:50528196:G:A	0.00652982	15.14	-1.05306	5.17747e-05	-0.501529	-1.29681	5.04994e-05	-0.556988	-1.31121
50528229	chr12:50528229:T:G	5.40763e-09	-1.95781e-10	0.0829033	0.000260188	-1.95781e-10	-0.183838	0.000265765	-1.95781e-10	-0.207552
50528384	chr12:50528384:T:G	2.10623e-09	-1.95781e-10	-0.860008	0.000118321	-1.95781e-10	-0.971842	0.000122761	-1.95781e-10	-0.979923
50528534	chr12:50528534:C:T	5.22238e-09	-1.95781e-10	0.0480457	0.000409972	-1.95781e-10	0.270847	0.000429418	-1.95781e-10	0.272267
50528553	chr12:50528553:T:G	8.67043e-09	1.24813	-0.693121	1.78598e-05	-1.82539	-1.0373	1.83775e-05	-1.82033	-1.05871
50528700	chr12:50528700:C:G	1.55299e-09	-1.95781e-10	-1.16472	8.52277e-05	-1.95781e-10	-1.29991	8.83957e-05	-1.95781e-10	-1.30834
50528927	chr12:50528927:A:C	0.0250232	12.6392	2.79123	1.59665e-05	-1.70813	-1.26662	1.64435e-05	-1.72341	-1.26683
50529487	chr12:50529487:A:G	1.51234e-09	-1.95781e-10	-1.19125	8.88362e-05	-1.95781e-10	-1.25845	9.25291e-05	-1.95781e-10	-1.26264
50529491	chr12:50529491:T:C	3.16088e-09	-1.95781e-10	-0.454058	0.00010325	-1.95781e-10	-1.10809	0.000105238	-1.95781e-10	-1.13394
50529547	chr12:50529547:A:G	5.67912e-09	-1.95781e-10	0.131889	0.000272457	-1.95781e-10	-0.137759	0.000278175	-1.95781e-10	-0.161912
50529590	chr12:50529590:G:A	2.61232e-10	-1.55494	-1.39231	5.12469e-05	-0.420661	-1.38793	5.25433e-05	-0.441455	-1.38707
50529784	chr12:50529784:G:A	1.52556e-09	-1.95781e-10	-1.18255	8.94422e-05	-1.95781e-10	-1.25165	9.31482e-05	-1.95781e-10	-1.25597
50529922	chr12:50529922:A:G	3.19886e-09	-0.45778	0.0156681	2.74378e-05	-1.3383	-1.09502	2.67945e-05	-1.36804	-1.13392
50530102	chr12:50530102:G:A	1.6536e-07	4.683	-1.17978	4.14635e-05	-0.699655	-1.32077	3.87936e-05	-0.791776	-1.34013
50530597	chr12:50530597:G:A	1.96168e-09	-1.95781e-10	-0.931105	0.000103238	-1.95781e-10	-1.1082	0.000106696	-1.95781e-10	-1.12018
50531269	chr12:50531269:C:T	1.92564e-09	-1.95781e-10	-0.949649	0.000101794	-1.95781e-10	-1.12229	0.000105236	-1.95781e-10	-1.13395
50531291	chr12:50531291:G:A	3.32595e-09	-1.95781e-10	-0.403153	0.000106231	-1.95781e-10	-1.07963	0.000108137	-1.95781e-10	-1.10677
50531502	chr12:50531502:C:G	6.14531e-09	1.4556	-1.24482	1.27679e-05	-1.81148	-1.38682	1.34163e-05	-1.80452	-1.38918
50532420	chr12:50532420:T:C	3.33911e-09	-1.95781e-10	-0.399203	0.000106434	-1.95781e-10	-1.07772	0.000108335	-1.95781e-10	-1.10494
50532495	chr12:50532495:CAG:C	1.51166e-09	-1.95781e-10	-1.1917	8.88038e-05	-1.95781e-10	-1.25881	9.24958e-05	-1.95781e-10	-1.263
50532546	chr12:50532546:A:G	1.51511e-09	-1.95781e-10	-1.18942	8.89709e-05	-1.95781e-10	-1.25693	9.26672e-05	-1.95781e-10	-1.26115
50532702	chr12:50532702:C:A	6.45399e-09	1.28518	-1.02539	1.45414e-05	-1.82305	-1.24519	1.51e-05	-1.81762	-1.25785
50532921	chr12:50532921:T:C	1.99988e-09	-1.95781e-10	-0.911821	8.72043e-05	-1.95781e-10	-1.27699	9.02057e-05	-1.95781e-10	-1.28807
50532931	chr12:50532931:G:A	2.04391e-09	-1.95781e-10	-0.890044	0.000124423	-1.95781e-10	-0.921551	0.000128666	-1.95781e-10	-0.93294
50533072	chr12:50533072:A:G	1.96168e-09	-1.95781e-10	-0.931105	0.000103238	-1.95781e-10	-1.1082	0.000106696	-1.95781e-10	-1.12018
50533739	chr12:50533739:G:T	1.52801e-09	-1.95781e-10	-1.18094	8.43588e-05	-1.95781e-10	-1.31016	8.7539e-05	-1.95781e-10	-1.31808
50534098	chr12:50534098:T:C	2.65922e-09	-1.95781e-10	-0.626874	9.5536e-05	-1.95781e-10	-1.18574	9.78541e-05	-1.95781e-10	-1.20668
50534594	chr12:50534594:C:T	2.98133e-09	-1.95781e-10	-0.512539	0.000253367	-1.95781e-10	-0.210402	0.000264002	-1.95781e-10	-0.214206
50535155	chr12:50535155:C:G	0.0268166	12.6508	2.84884	1.61372e-05	-1.70733	-1.25678	1.66181e-05	-1.72266	-1.25701
50535391	chr12:50535391:CAG:C	1.49008e-09	-1.95781e-10	-1.20608	8.75831e-05	-1.95781e-10	-1.27265	9.12289e-05	-1.95781e-10	-1.27679
50535637	chr12:50535637:C:T	1.52444e-09	-1.95781e-10	-1.18328	8.94119e-05	-1.95781e-10	-1.25199	9.31177e-05	-1.95781e-10	-1.2563
50536692	chr12:50536692:C:T	6.36358e-09	1.50309	-1.2574	1.27886e-05	-1.80781	-1.38888	1.34512e-05	-1.80042	-1.39068
50536729	chr12:50536729:A:G	1.52889e-09	-1.95781e-10	-1.18036	8.96327e-05	-1.95781e-10	-1.24952	9.33456e-05	-1.95781e-10	-1.25385
50537025	chr12:50537025:C:T	3.1832e-09	-1.95781e-10	-0.44702	0.00010376	-1.95781e-10	-1.10316	0.000105742	-1.95781e-10	-1.12916
50537273	chr12:50537273:ATTGT:A	1.88972e-07	4.76987	-1.13318	4.19726e-05	-0.664153	-1.34407	3.93596e-05	-0.757735	-1.35969
50537440	chr12:50537440:G:A	2.96676e-08	1.78515	-3.80397e-10	8.92486e-05	-1.25382	-3.80397e-10	9.24732e-05	-1.26324	-3.80397e-10
50538009	chr12:50538009:A:G	1.41402e-09	-1.95781e-10	-1.25847	7.7974e-05	-1.95781e-10	-1.38887	8.14541e-05	-1.95781e-10	-1.39012
50538065	chr12:50538065:C:T	1.35728e-09	-1.95781e-10	-1.29943	8.21756e-05	-1.95781e-10	-1.33638	8.57488e-05	-1.95781e-10	-1.33874
50538471	chr12:50538471:T:TC	1.9573e-09	-1.95781e-10	-0.933339	0.000103057	-1.95781e-10	-1.10996	0.000106512	-1.95781e-10	-1.12191
50539019	chr12:50539019:A:G	5.07215e-09	-1.95781e-10	0.018858	0.000310288	-1.95781e-10	-0.00773924	0.000321239	-1.95781e-10	-0.0179762
50539200	chr12:50539200:C:G	0.0122468	12.6007	2.1152	1.43455e-05	-1.71238	-1.36942	1.47888e-05	-1.72741	-1.36888
50539329	chr12:50539329:T:C	1.25512e-07	4.55874	-1.33125	4.59776e-05	-0.747054	-1.17003	4.23396e-05	-0.837255	-1.20719
50539674	chr12:50539674:G:T	3.1331e-09	-1.95781e-10	-0.462884	0.000268087	-1.95781e-10	-0.153932	0.000279316	-1.95781e-10	-0.157819
50540145	chr12:50540145:A:G	1.23956e-09	-1.95781e-10	-1.39015	8.24744e-05	-1.95781e-10	-1.33275	8.68721e-05	-1.95781e-10	-1.32573
50540232	chr12:50540232:C:T	5.80614e-09	1.26873	-1.11472	1.37656e-05	-1.82433	-1.29873	1.43275e-05	-1.8191	-1.30888
50540252	chr12:50540252:T:C	5.9982e-09	1.46036	-1.27381	1.26986e-05	-1.81259	-1.39117	1.33613e-05	-1.80574	-1.39207
50540297	chr12:50540297:GACGGGGTTTC:G	0.0302654	12.6397	2.98092	1.65209e-05	-1.70845	-1.23216	1.70137e-05	-1.72371	-1.23243
50540388	chr12:50540388:C:T	1.42123e-09	-1.95781e-10	-1.25338	8.44971e-05	-1.95781e-10	-1.30852	8.80845e-05	-1.95781e-10	-1.31187
50540580	chr12:50540580:G:A	0.00114422	9.95652	2.3888	1.31674e-05	-1.83972	-1.32778	1.37801e-05	-1.83921	-1.32773
50540649	chr12:50540649:C:T	0.0647033	13.1636	3.21678	1.83011e-05	-1.65359	-1.18469	1.87881e-05	-1.67197	-1.18497
50540740	chr12:50540740:G:A	1.46903e-09	-1.22031	-3.80397e-10	5.99793e-05	-1.65124	-3.80397e-10	6.29777e-05	-1.64738	-3.80397e-10
50540788	chr12:50540788:C:T	1.62033e-09	-1.12228	-3.80397e-10	0.000195435	-0.470011	-3.80397e-10	0.000202489	-0.479478	-3.80397e-10
50540931	chr12:50540931:G:A	1.51393e-09	-1.95781e-10	-1.1902	8.89125e-05	-1.95781e-10	-1.25759	9.26073e-05	-1.95781e-10	-1.2618
50541002	chr12:50541002:A:G	5.83214e-09	1.39103	-1.23255	1.27163e-05	-1.81817	-1.38418	1.33432e-05	-1.81203	-1.38712
50541071	chr12:50541071:C:A	1.29384e-09	-1.95781e-10	-1.34729	9.15267e-05	-1.95781e-10	-1.22861	9.68123e-05	-1.95781e-10	-1.21739
50541148	chr12:50541148:G:A	1.69945e-07	4.74326	-1.21269	4.35149e-05	-0.673548	-1.29859	4.05516e-05	-0.766719	-1.32087
50541526	chr12:50541526:T:A	2.64135e-09	-1.95781e-10	-0.633619	9.51994e-05	-1.95781e-10	-1.18927	9.75286e-05	-1.95781e-10	-1.21002
50541791	chr12:50541791:C:T	8.05269e-10	-1.82149	-3.80397e-10	8.10764e-05	-1.34985	-3.80397e-10	8.51299e-05	-1.34598	-3.80397e-10
50543322	chr12:50543322:C:T	5.35555e-09	1.32441	-1.25118	1.2617e-05	-1.82252	-1.38768	1.32417e-05	-1.81699	-1.3898
50543366	chr12:50543366:C:T	4.58435e-09	1.29354	-1.3758	1.47674e-05	-1.82283	-1.22998	1.56998e-05	-1.81738	-1.21914
50543377	chr12:50543377:CT:C	4.82438e-09	-1.95781e-10	-0.0312254	0.000295634	-1.95781e-10	-0.0561185	0.000306112	-1.95781e-10	-0.0662106
50543445	chr12:50543445:A:G	6.8147e-09	1.56915	-1.25498	1.28931e-05	-1.80013	-1.38842	1.35702e-05	-1.79195	-1.39033
50543885	chr12:50543885:A:G	2.26859e-09	-1.95781e-10	-0.785748	0.000110931	-1.95781e-10	-1.03633	0.00011687	-1.95781e-10	-1.0291
50544056	chr12:50544056:C:T	2.94389e-09	-0.525177	-3.80397e-10	6.34557e-05	-1.5949	-3.80397e-10	6.60914e-05	-1.59912	-3.80397e-10
50544089	chr12:50544089:G:A	2.4529e-08	2.79145	-1.1965	4.21345e-05	-1.49765	-0.506724	4.2968e-05	-1.50951	-0.520202
50544371	chr12:50544371:G:A	2.77138e-09	-1.95781e-10	-0.585562	9.7813e-05	-1.95781e-10	-1.16218	0.000100071	-1.95781e-10	-1.18428
50544784	chr12:50544784:A:AT	1.92934e-09	-0.947727	-3.80397e-10	5.68379e-05	-1.70504	-3.80397e-10	5.92858e-05	-1.70779	-3.80397e-10
50544860	chr12:50544860:G:A	5.55505e-08	3.61241	-1.20003	5.46348e-05	-1.22233	-0.522243	5.55408e-05	-1.2377	-0.535349
50545072	chr12:50545072:G:T	1.29552e-09	-1.95781e-10	-1.34599	9.17503e-05	-1.95781e-10	-1.22617	9.70566e-05	-1.95781e-10	-1.21487
50545284	chr12:50545284:T:C	1.31318e-09	-1.95781e-10	-1.33246	8.01786e-05	-1.95781e-10	-1.36099	8.3715e-05	-1.95781e-10	-1.36275
50545470	chr12:50545470:A:G	2.14528e-09	-1.95781e-10	-0.841638	9.05468e-05	-1.95781e-10	-1.23937	9.3511e-05	-1.95781e-10	-1.25208
50545493	chr12:50545493:A:C	8.24497e-08	4.13011	-1.32283	3.77156e-05	-0.94285	-1.17232	3.51129e-05	-1.02424	-1.20735
50545934	chr12:50545934:C:T	1.30602e-09	-1.33792	-3.80397e-10	6.37298e-05	-1.59059	-3.80397e-10	6.61603e-05	-1.59808	-3.80397e-10
50546135	chr12:50546135:A:G	1.3779e-09	-1.95781e-10	-1.28434	7.86666e-05	-1.95781e-10	-1.38002	8.17406e-05	-1.95781e-10	-1.38661
50546324	chr12:50546324:A:G	1.51497e-09	-1.95781e-10	-1.18951	8.89621e-05	-1.95781e-10	-1.25703	9.2658e-05	-1.95781e-10	-1.26125
50546387	chr12:50546387:T:C	1.34891e-09	-1.95781e-10	-1.30561	8.18361e-05	-1.95781e-10	-1.34052	8.53185e-05	-1.95781e-10	-1.34377
50547054	chr12:50547054:C:T	2.04057e-09	-1.95781e-10	-0.891678	0.000124224	-1.95781e-10	-0.923154	0.000128463	-1.95781e-10	-0.934521
50547157	chr12:50547157:A:T	1.9678e-09	-1.95781e-10	-0.927993	8.65241e-05	-1.95781e-10	-1.28482	8.95383e-05	-1.95781e-10	-1.2955
50547200	chr12:50547200:T:G	1.30374e-07	4.56044	-1.29494	4.37014e-05	-0.742369	-1.22549	4.04698e-05	-0.832698	-1.25691
50548380	chr12:50548380:A:G	1.3038e-09	-1.95781e-10	-1.33962	9.28584e-05	-1.95781e-10	-1.21417	9.82683e-05	-1.95781e-10	-1.20246
50548935	chr12:50548935:G:A	1.30152e-09	-1.95781e-10	-1.34137	9.25588e-05	-1.95781e-10	-1.2174	9.7941e-05	-1.95781e-10	-1.2058
50549323	chr12:50549323:G:A	3.84489e-09	-1.95781e-10	-0.258163	0.000295233	-1.95781e-10	-0.0574772	0.00030407	-1.95781e-10	-0.0729048
50549461	chr12:50549461:T:C	1.34352e-09	-1.95781e-10	-1.30961	8.96173e-05	-1.95781e-10	-1.24969	9.42474e-05	-1.95781e-10	-1.24424
50549466	chr12:50549466:C:G	1.28729e-09	-1.95781e-10	-1.35237	8.45399e-05	-1.95781e-10	-1.30802	8.87944e-05	-1.95781e-10	-1.30384
50549923	chr12:50549923:T:G	2.98695e-09	-1.95781e-10	-0.510656	0.000254094	-1.95781e-10	-0.207536	0.000264726	-1.95781e-10	-0.211468
50550189	chr12:50550189:G:A	7.01159e-09	-1.95781e-10	0.342657	0.000583119	-1.95781e-10	0.623149	0.000596052	-1.95781e-10	0.600165
50550597	chr12:50550597:C:T	6.2477e-09	1.46322	-1.23592	1.27877e-05	-1.81177	-1.38499	1.34312e-05	-1.80482	-1.38776
50551119	chr12:50551119:A:G	4.8405e-09	-1.95781e-10	-0.0278898	0.000236539	-1.95781e-10	-0.27913	0.000241577	-1.95781e-10	-0.302974
50551241	chr12:50551241:T:C	1.53371e-09	-1.95781e-10	-1.17721	8.95773e-05	-1.95781e-10	-1.25014	9.32712e-05	-1.95781e-10	-1.25465
50551410	chr12:50551410:G:A	1.95888e-09	-1.95781e-10	-0.932534	0.00010311	-1.95781e-10	-1.10945	0.000106566	-1.95781e-10	-1.1214
50551486	chr12:50551486:C:T	0.0175722	12.6695	2.40747	1.49694e-05	-1.70527	-1.33396	1.54239e-05	-1.72072	-1.33353
50551624	chr12:50551624:TG:T	1.96502e-09	-1.95781e-10	-0.929406	0.000103366	-1.95781e-10	-1.10696	0.000106826	-1.95781e-10	-1.11897
50552502	chr12:50552502:G:A	0.0308863	12.7581	2.88287	1.64166e-05	-1.69687	-1.25008	1.68952e-05	-1.71281	-1.25032
50552512	chr12:50552512:C:T	6.67512e-09	1.33549	-1.04201	1.44302e-05	-1.819	-1.25692	1.5001e-05	-1.81298	-1.26907
50553120	chr12:50553120:G:A	6.37012e-09	1.47286	-1.22615	1.28257e-05	-1.81097	-1.38282	1.34666e-05	-1.80394	-1.38601
50553172	chr12:50553172:A:G	1.56676e-07	4.62915	-1.17988	4.05691e-05	-0.720903	-1.32133	3.79947e-05	-0.812117	-1.3406
50553627	chr12:50553627:CT:C	1.34856e-09	-1.95781e-10	-1.30587	8.17907e-05	-1.95781e-10	-1.34108	8.53557e-05	-1.95781e-10	-1.34334
50554142	chr12:50554142:T:TG	1.54551e-09	-1.95781e-10	-1.16955	9.04316e-05	-1.95781e-10	-1.24065	9.4165e-05	-1.95781e-10	-1.24511
50554548	chr12:50554548:T:C	1.5972e-09	-1.95781e-10	-1.13666	7.81759e-05	-1.95781e-10	-1.38628	8.15212e-05	-1.95781e-10	-1.3893
50554734	chr12:50554734:G:A	1.00955e-08	1.11512	-0.407939	2.1294e-05	-1.83387	-0.852948	2.16807e-05	-1.83049	-0.883247
50554758	chr12:50554758:C:T	1.25842e-09	-1.95781e-10	-1.37505	8.39197e-05	-1.95781e-10	-1.31538	8.88519e-05	-1.95781e-10	-1.30319
50554999	chr12:50554999:A:AC	4.77075e-09	1.24301	-1.28541	1.24836e-05	-1.82883	-1.392	1.31115e-05	-1.82436	-1.39231
50556021	chr12:50556021:A:G	2.2492e-09	-1.95781e-10	-0.794331	9.07534e-05	-1.95781e-10	-1.2371	9.41222e-05	-1.95781e-10	-1.24557
50556190	chr12:50556190:C:T	1.25015e-09	-1.95781e-10	-1.38165	8.13373e-05	-1.95781e-10	-1.34664	8.53294e-05	-1.95781e-10	-1.34364
50556912	chr12:50556912:G:A	6.12003e-09	1.28943	-1.08277	1.4029e-05	-1.82267	-1.28144	1.45934e-05	-1.81718	-1.29241
50557126	chr12:50557126:T:G	6.85956e-09	0.320737	-3.80397e-10	6.05143e-05	-1.64236	-3.80397e-10	6.29872e-05	-1.64723	-3.80397e-10
50557872	chr12:50557872:C:T	1.5136e-09	-1.95781e-10	-1.19042	8.88962e-05	-1.95781e-10	-1.25777	9.25904e-05	-1.95781e-10	-1.26198
50558099	chr12:50558099:GTCC:G	1.26331e-09	-1.95781e-10	-1.37117	7.92036e-05	-1.95781e-10	-1.37322	8.3053e-05	-1.95781e-10	-1.37068
50558136	chr12:50558136:G:A	1.52567e-09	-1.95781e-10	-1.18248	8.9476e-05	-1.95781e-10	-1.25127	9.3185e-05	-1.95781e-10	-1.25558
50558143	chr12:50558143:G:A	4.6506e-09	-1.95781e-10	-0.0679104	0.000285331	-1.95781e-10	-0.0915927	0.000295472	-1.95781e-10	-0.10159
50558239	chr12:50558239:A:G	6.46179e-09	1.2051	-0.944101	1.52461e-05	-1.82858	-1.19233	1.57831e-05	-1.82408	-1.20715
50558265	chr12:50558265:G:A	1.66168e-09	-1.95781e-10	-1.09708	9.67281e-05	-1.95781e-10	-1.17334	0.000100527	-1.95781e-10	-1.17974
50558524	chr12:50558524:CTG:C	1.39196e-09	-1.95781e-10	-1.27419	8.24259e-05	-1.95781e-10	-1.33334	8.61323e-05	-1.95781e-10	-1.33428
50558583	chr12:50558583:A:G	8.26831e-10	-1.79506	-3.80397e-10	4.99427e-05	-1.83437	-3.80397e-10	5.23248e-05	-1.83269	-3.80397e-10
50558741	chr12:50558741:C:A	6.8417e-09	1.52533	-1.2072	1.28998e-05	-1.80654	-1.38148	1.35451e-05	-1.799	-1.38513
50558834	chr12:50558834:C:T	3.12416e-09	-1.95781e-10	-0.465741	0.000143706	-1.95781e-10	-0.777475	0.000149437	-1.95781e-10	-0.783289
50558899	chr12:50558899:A:G	1.23762e-09	-1.95781e-10	-1.39171	7.92089e-05	-1.95781e-10	-1.37315	8.30089e-05	-1.95781e-10	-1.37121
50559014	chr12:50559014:T:C	4.93018e-09	1.36201	-1.37154	1.28899e-05	-1.82018	-1.36862	1.36297e-05	-1.81431	-1.3636
50560284	chr12:50560284:A:C	1.51429e-09	-1.95781e-10	-1.18996	8.893e-05	-1.95781e-10	-1.25739	9.26252e-05	-1.95781e-10	-1.2616
50560288	chr12:50560288:G:A	1.77262e-09	-1.03245	-3.80397e-10	5.73663e-05	-1.69578	-3.80397e-10	5.9848e-05	-1.69835	-3.80397e-10
50560312	chr12:50560312:G:A	1.95317e-09	-1.95781e-10	-0.935455	0.000111035	-1.95781e-10	-1.0354	0.000115142	-1.95781e-10	-1.044
50560675	chr12:50560675:C:T	6.2671e-09	-1.95781e-10	0.230407	0.000380768	-1.95781e-10	0.196948	0.00039386	-1.95781e-10	0.185832
50562116	chr12:50562116:T:A	4.30185e-08	-1.95781e-10	2.15672	0.000201642	-1.95781e-10	-0.438746	0.000206065	-1.95781e-10	-0.46197
50562427	chr12:50562427:A:G	2.04716e-09	-1.95781e-10	-0.888453	0.000124616	-1.95781e-10	-0.920007	0.000128863	-1.95781e-10	-0.931413
50562483	chr12:50562483:C:T	5.53298e-09	1.33591	-1.2301	1.26715e-05	-1.82228	-1.38361	1.32872e-05	-1.81671	-1.38665
50562746	chr12:50562746:A:G	4.47968e-09	-1.95781e-10	-0.105355	0.000219984	-1.95781e-10	-0.351687	0.000225109	-1.95781e-10	-0.373578
50563299	chr12:50563299:A:AC	1.68431e-09	-1.08355	-3.80397e-10	0.000203205	-0.431026	-3.80397e-10	0.000210529	-0.440539	-3.80397e-10
50563387	chr12:50563387:A:G	1.92351e-07	4.80023	-1.14581	4.27656e-05	-0.650554	-1.33895	4.00467e-05	-0.744664	-1.35545
50563423	chr12:50563423:G:A	2.61048e-09	-1.95781e-10	-0.645374	0.000218051	-1.95781e-10	-0.360511	0.000227204	-1.95781e-10	-0.364315
50564317	chr12:50564317:G:A	3.3626e-09	-1.95781e-10	-0.392193	0.000281115	-1.95781e-10	-0.106478	0.000297837	-1.95781e-10	-0.0936153
50564506	chr12:50564506:T:C	2.16895e-09	-1.95781e-10	-0.830663	9.08345e-05	-1.95781e-10	-1.2362	9.37934e-05	-1.95781e-10	-1.24907
50564882	chr12:50564882:C:T	1.96168e-09	-1.95781e-10	-0.931105	0.000103238	-1.95781e-10	-1.1082	0.000106696	-1.95781e-10	-1.12018
50564962	chr12:50564962:C:T	3.21167e-09	-0.438116	-3.80397e-10	5.0809e-05	-1.81717	-3.80397e-10	5.30402e-05	-1.81911	-3.80397e-10
50564966	chr12:50564966:T:C	1.31007e-09	-1.95781e-10	-1.33482	9.36973e-05	-1.95781e-10	-1.20517	9.91842e-05	-1.95781e-10	-1.19318
50565186	chr12:50565186:G:A	1.35042e-09	-1.95781e-10	-1.30449	8.18792e-05	-1.95781e-10	-1.34	8.5446e-05	-1.95781e-10	-1.34228
50565219	chr12:50565219:A:G	2.03775e-07	4.88997	-1.17786	4.54908e-05	-0.605447	-1.32229	4.24131e-05	-0.701294	-1.34141
50565416	chr12:50565416:C:T	1.98096e-07	4.87044	-1.18659	4.53654e-05	-0.613203	-1.31729	4.2278e-05	-0.708754	-1.33714
50565470	chr12:50565470:G:A	1.40158e-09	-1.95781e-10	-1.26731	7.79591e-05	-1.95781e-10	-1.38906	8.14501e-05	-1.95781e-10	-1.39017
50565520	chr12:50565520:T:G	4.53679e-09	-0.0926881	-3.80397e-10	0.000154566	-0.704621	-3.80397e-10	0.000158503	-0.724389	-3.80397e-10
50565643	chr12:50565643:A:G	4.74947e-09	1.23351	-1.28039	1.24814e-05	-1.82934	-1.39166	1.31043e-05	-1.82496	-1.39226
50565947	chr12:50565947:T:A	1.52521e-09	-1.95781e-10	-1.18278	8.93906e-05	-1.95781e-10	-1.25223	9.30918e-05	-1.95781e-10	-1.25658
50566445	chr12:50566445:A:G	8.12037e-10	-1.81312	-3.80397e-10	8.58243e-05	-1.29294	-3.80397e-10	9.11271e-05	-1.27791	-3.80397e-10
50566506	chr12:50566506:A:C	5.61964e-09	1.32083	-1.19947	1.27608e-05	-1.82351	-1.37536	1.33619e-05	-1.81814	-1.37962
50566566	chr12:50566566:T:A	1.96168e-09	-1.95781e-10	-0.931105	0.000103238	-1.95781e-10	-1.1082	0.000106696	-1.95781e-10	-1.12018
50566697	chr12:50566697:C:T	3.07317e-09	0.709752	-1.19195	1.2998e-05	-1.83919	-1.34126	1.3515e-05	-1.83795	-1.34841
50566840	chr12:50566840:C:T	2.77696e-09	-1.95781e-10	-0.583549	9.77943e-05	-1.95781e-10	-1.16237	0.000100042	-1.95781e-10	-1.18457
50566940	chr12:50566940:C:G	4.69454e-09	1.18018	-1.23869	1.26433e-05	-1.8238	-1.38431	1.3257e-05	-1.81844	-1.3872
50567240	chr12:50567240:G:A	3.08084e-09	-0.565495	0.0857902	3.04197e-05	-1.26841	-1.06175	2.95853e-05	-1.30014	-1.10275
50567905	chr12:50567905:T:A	1.39834e-09	-1.95781e-10	-1.26962	7.79288e-05	-1.95781e-10	-1.38945	8.14248e-05	-1.95781e-10	-1.39048
50568398	chr12:50568398:C:T	1.23763e-09	-1.95781e-10	-1.39171	7.92113e-05	-1.95781e-10	-1.37312	8.30115e-05	-1.95781e-10	-1.37118
50570323	chr12:50570323:C:T	2.32587e-07	5.03492	-1.19057	4.8711e-05	-0.544776	-1.31456	4.52603e-05	-0.642949	-1.33478
50570711	chr12:50570711:A:G	3.102e-09	-0.554268	0.0814079	3.00972e-05	-1.27559	-1.06522	2.92824e-05	-1.30712	-1.10605
50571241	chr12:50571241:G:A	6.66983e-09	1.34917	-1.05649	1.34241e-05	-1.82661	-1.32158	1.39831e-05	-1.8218	-1.33052
50571372	chr12:50571372:A:G	2.64134e-09	-0.633622	-3.80397e-10	0.000101311	-1.12704	-3.80397e-10	0.00010432	-1.1427	-3.80397e-10
50571459	chr12:50571459:C:G	8.94674e-10	-0.647422	-1.06878	1.29539e-05	-1.80827	-1.37558	1.36088e-05	-1.80536	-1.37408
50571738	chr12:50571738:G:C	5.80286e-09	1.31733	-1.16389	1.29047e-05	-1.82372	-1.36393	1.3494e-05	-1.81838	-1.36953
50571773	chr12:50571773:C:T	1.4311e-09	-1.95781e-10	-1.24647	8.11985e-05	-1.95781e-10	-1.34834	8.4443e-05	-1.95781e-10	-1.35409
50571847	chr12:50571847:C:T	5.66097e-09	1.34198	-1.21329	1.27316e-05	-1.82178	-1.37938	1.33425e-05	-1.81615	-1.38306
50572641	chr12:50572641:C:A	2.78909e-09	-1.95781e-10	-0.579191	9.79881e-05	-1.95781e-10	-1.1604	0.000100238	-1.95781e-10	-1.18262
50572958	chr12:50572958:A:G	1.34856e-09	-1.95781e-10	-1.30587	8.17907e-05	-1.95781e-10	-1.34108	8.53557e-05	-1.95781e-10	-1.34334
50572995	chr12:50572995:C:G	2.82357e-09	-1.95781e-10	-0.566907	9.86342e-05	-1.95781e-10	-1.15382	0.000100866	-1.95781e-10	-1.17637
50573004	chr12:50573004:C:T	6.37989e-09	-1.95781e-10	0.248244	0.000390006	-1.95781e-10	0.22092	0.000403579	-1.95781e-10	0.210208
50573197	chr12:50573197:G:A	1.60984e-08	1.34196	-0.168145	2.59173e-05	-1.82012	-0.670208	2.63303e-05	-1.81425	-0.705189
50573976	chr12:50573976:C:G	1.42243e-09	-1.95781e-10	-1.25254	8.50034e-05	-1.95781e-10	-1.30255	8.87237e-05	-1.95781e-10	-1.30464
50574460	chr12:50574460:G:A	5.34845e-09	-1.95781e-10	0.0718997	0.000258077	-1.95781e-10	-0.191983	0.000263648	-1.95781e-10	-0.215546
50574547	chr12:50574547:T:C	6.43796e-08	3.41416	-0.854269	0.000112719	0.100552	-1.12089	0.000110624	0.0159778	-1.10001
50574568	chr12:50574568:G:GAC	6.3347e-09	1.41456	-1.17343	1.29628e-05	-1.81629	-1.36687	1.35718e-05	-1.80991	-1.37226
50574671	chr12:50574671:C:T	1.23869e-09	-1.95781e-10	-1.39085	7.90702e-05	-1.95781e-10	-1.37491	8.24244e-05	-1.95781e-10	-1.37828
50574714	chr12:50574714:C:T	1.34856e-09	-1.95781e-10	-1.30587	8.17907e-05	-1.95781e-10	-1.34108	8.53557e-05	-1.95781e-10	-1.34334
50574902	chr12:50574902:G:A	5.56755e-09	1.28913	-1.17708	1.28222e-05	-1.82584	-1.36822	1.34081e-05	-1.82084	-1.37346
50575623	chr12:50575623:A:T	9.22816e-08	3.87101	-0.951071	0.000157968	0.503514	-1.18636	0.00015335	0.410691	-1.16813
50575853	chr12:50575853:G:A	1.51356e-09	-1.95781e-10	-1.19045	8.88951e-05	-1.95781e-10	-1.25778	9.25892e-05	-1.95781e-10	-1.26199
50576130	chr12:50576130:C:T	2.74224e-09	-1.95781e-10	-0.596132	0.000229879	-1.95781e-10	-0.307689	0.00023955	-1.95781e-10	-0.311399
50576596	chr12:50576596:A:G	1.30131e-09	-1.95781e-10	-1.34154	9.25258e-05	-1.95781e-10	-1.21775	9.79075e-05	-1.95781e-10	-1.20614
50576752	chr12:50576752:AT:A	1.96825e-07	4.87545	-1.19804	4.55731e-05	-0.61628	-1.30964	4.24311e-05	-0.711722	-1.33056
50576874	chr12:50576874:T:A	2.14238e-09	-1.95781e-10	-0.84299	0.000110672	-1.95781e-10	-1.03867	0.000114233	-1.95781e-10	-1.05192
50577081	chr12:50577081:G:A	1.97571e-09	-0.923979	-3.80397e-10	5.00792e-05	-1.83164	-3.80397e-10	5.23322e-05	-1.83255	-3.80397e-10
50577303	chr12:50577303:G:A	2.08561e-07	4.94981	-1.21448	4.76105e-05	-0.583803	-1.29839	4.42052e-05	-0.680539	-1.32078
50577358	chr12:50577358:T:C	0.0164653	12.98	2.0319	1.48344e-05	-1.67252	-1.37578	1.52571e-05	-1.68981	-1.37531
50577595	chr12:50577595:A:G	2.24502e-09	-1.95781e-10	-0.796193	0.000136698	-1.95781e-10	-0.827467	0.000141241	-1.95781e-10	-0.839692
50578302	chr12:50578302:C:T	5.56923e-09	1.26995	-1.1576	1.28917e-05	-1.82704	-1.36162	1.34683e-05	-1.82225	-1.36758
50578754	chr12:50578754:C:T	4.68153e-09	1.15392	-1.21521	1.2573e-05	-1.83371	-1.37997	1.31475e-05	-1.83029	-1.38364
50578797	chr12:50578797:C:T	1.97941e-09	-0.922107	-3.80397e-10	6.67156e-05	-1.5448	-3.80397e-10	6.99472e-05	-1.54242	-3.80397e-10
50578803	chr12:50578803:C:T	1.42101e-09	-1.95781e-10	-1.25354	7.80348e-05	-1.95781e-10	-1.38809	8.15054e-05	-1.95781e-10	-1.38949
50579101	chr12:50579101:T:G	1.48021e-09	-1.95781e-10	-1.21273	8.27653e-05	-1.95781e-10	-1.32923	8.59709e-05	-1.95781e-10	-1.33615
50580008	chr12:50580008:C:A	1.07182e-09	-1.53555	-3.80397e-10	5.50275e-05	-1.73741	-3.80397e-10	5.72874e-05	-1.74208	-3.80397e-10
50580114	chr12:50580114:G:C	1.47026e-09	-1.95781e-10	-1.21947	7.83344e-05	-1.95781e-10	-1.38425	8.16787e-05	-1.95781e-10	-1.38737
50580242	chr12:50580242:C:T	1.78121e-09	-1.02761	-3.80397e-10	6.89294e-05	-1.51216	-3.80397e-10	7.11837e-05	-1.5249	-3.80397e-10
50580281	chr12:50580281:C:T	1.518e-09	-1.95781e-10	-1.18752	8.99349e-05	-1.95781e-10	-1.24616	9.36941e-05	-1.95781e-10	-1.25013
50580758	chr12:50580758:G:C	1.45576e-09	-1.95781e-10	-1.22938	7.81752e-05	-1.95781e-10	-1.38629	8.15511e-05	-1.95781e-10	-1.38893
50581113	chr12:50581113:C:T	5.99042e-09	-1.95781e-10	0.185255	0.000570497	-1.95781e-10	0.601267	0.000595065	-1.95781e-10	0.598508
50581423	chr12:50581423:C:T	4.124e-09	-0.188084	-3.80397e-10	0.000141064	-0.796025	-3.80397e-10	0.000144874	-0.8143	-3.80397e-10
50581733	chr12:50581733:T:A	1.69187e-09	-1.95781e-10	-1.07907	9.09654e-05	-1.95781e-10	-1.23476	9.41137e-05	-1.95781e-10	-1.24566
50581990	chr12:50581990:GCC:G	2.00274e-09	-1.95781e-10	-0.910389	0.000145765	-1.95781e-10	-0.763247	0.000154443	-1.95781e-10	-0.750338
50582159	chr12:50582159:T:G	4.71399e-09	-1.95781e-10	-0.0543733	0.000365577	-1.95781e-10	0.156236	0.000382809	-1.95781e-10	0.157373
50582257	chr12:50582257:T:A	6.16564e-09	-1.95781e-10	0.214085	0.000507353	-1.95781e-10	0.483966	0.000518951	-1.95781e-10	0.461647
50582370	chr12:50582370:G:A	8.02179e-10	-1.82533	-3.80397e-10	8.07661e-05	-1.35368	-3.80397e-10	8.56827e-05	-1.33951	-3.80397e-10
50582510	chr12:50582510:T:C	2.47362e-09	0.554581	-1.2538	2.62277e-05	-1.83738	-0.64105	2.71517e-05	-1.83637	-0.652351
50582819	chr12:50582819:G:A	3.0159e-09	-1.95781e-10	-0.501008	0.000102303	-1.95781e-10	-1.1173	0.00010444	-1.95781e-10	-1.14155
50583553	chr12:50583553:C:T	1.96429e-09	-1.95781e-10	-0.929776	0.000119691	-1.95781e-10	-0.960326	0.000123832	-1.95781e-10	-0.971234
50584462	chr12:50584462:A:G	8.00367e-10	-1.82759	-3.80397e-10	7.97017e-05	-1.36695	-3.80397e-10	8.45385e-05	-1.35296	-3.80397e-10
50584767	chr12:50584767:T:C	1.42012e-09	-1.95781e-10	-1.25416	8.48924e-05	-1.95781e-10	-1.30386	8.8609e-05	-1.95781e-10	-1.30593
50585430	chr12:50585430:T:C	1.21386e-07	-1.95781e-10	3.19407	0.000708648	-1.95781e-10	0.818117	0.000692772	-1.95781e-10	0.750539
50586122	chr12:50586122:A:G	5.34572e-09	1.31286	-1.24147	1.26146e-05	-1.82423	-1.38616	1.32305e-05	-1.81897	-1.38866
50586149	chr12:50586149:C:T	1.52792e-08	1.3155	-0.193915	2.53651e-05	-1.82233	-0.68954	2.57731e-05	-1.81678	-0.724054
50586668	chr12:50586668:G:A	1.51188e-09	-1.95781e-10	-1.19156	8.38333e-05	-1.95781e-10	-1.31641	8.70199e-05	-1.95781e-10	-1.32403
50586721	chr12:50586721:T:C	3.31224e-09	-0.552827	0.145545	3.10071e-05	-1.27686	-1.03416	3.01069e-05	-1.30837	-1.07704
50586775	chr12:50586775:G:A	2.09456e-09	-1.95781e-10	-0.865562	0.00012754	-1.95781e-10	-0.896811	0.000131844	-1.95781e-10	-0.908546
50587429	chr12:50587429:TG:T	1.18739e-09	-1.43315	-3.80397e-10	0.000114446	-1.00514	-3.80397e-10	0.000118915	-1.01176	-3.80397e-10
50588002	chr12:50588002:T:G	4.87085e-09	1.16104	-1.18268	1.27054e-05	-1.83306	-1.37015	1.32714e-05	-1.82949	-1.37507
50588238	chr12:50588238:G:A	4.88928e-09	-1.95781e-10	-0.0178629	0.000154461	-1.95781e-10	-0.705302	0.000156934	-1.95781e-10	-0.734337
50588239	chr12:50588239:C:T	7.96332e-10	-1.83265	-3.80397e-10	7.69155e-05	-1.40253	-3.80397e-10	8.15391e-05	-1.38908	-3.80397e-10
50588301	chr12:50588301:G:A	2.10595e-07	4.92246	-1.17743	4.58707e-05	-0.596294	-1.32312	4.27556e-05	-0.692536	-1.34213
50588467	chr12:50588467:T:C	1.50836e-09	-1.95781e-10	-1.19388	8.86535e-05	-1.95781e-10	-1.26051	9.23436e-05	-1.95781e-10	-1.26465
50588610	chr12:50588610:C:A	1.07526e-08	-1.95781e-10	0.770239	0.000979419	-1.95781e-10	1.14172	0.00099043	-1.95781e-10	1.10798
50588841	chr12:50588841:C:T	1.52206e-09	-1.95781e-10	-1.18484	8.93012e-05	-1.95781e-10	-1.25323	9.30093e-05	-1.95781e-10	-1.25746
50588909	chr12:50588909:G:A	1.50675e-09	-1.95781e-10	-1.19495	8.85755e-05	-1.95781e-10	-1.26139	9.22636e-05	-1.95781e-10	-1.26551
50588951	chr12:50588951:G:A	1.30707e-09	-1.95781e-10	-1.33712	9.33229e-05	-1.95781e-10	-1.20918	9.87772e-05	-1.95781e-10	-1.1973
50589235	chr12:50589235:TTTG:T	1.83405e-09	-1.95781e-10	-0.998381	8.36596e-05	-1.95781e-10	-1.31848	8.67256e-05	-1.95781e-10	-1.32741
50589343	chr12:50589343:C:T	1.91264e-09	-1.95781e-10	-0.956423	0.000101012	-1.95781e-10	-1.13	0.000104448	-1.95781e-10	-1.14147
50589782	chr12:50589782:T:C	0.0177673	12.855	2.23298	1.48709e-05	-1.68688	-1.35895	1.5309e-05	-1.70341	-1.35832
50589800	chr12:50589800:T:C	5.05153e-09	-1.95781e-10	0.0147835	0.000309939	-1.95781e-10	-0.00886442	0.000320881	-1.95781e-10	-0.0190934
50590430	chr12:50590430:C:T	1.26286e-09	-1.95781e-10	-1.37153	7.77771e-05	-1.95781e-10	-1.39139	8.12985e-05	-1.95781e-10	-1.39203
50590601	chr12:50590601:C:T	1.46223e-09	-1.95781e-10	-1.22494	8.64305e-05	-1.95781e-10	-1.2859	9.00645e-05	-1.95781e-10	-1.28964
50590911	chr12:50590911:T:A	2.09374e-09	-1.95781e-10	-0.865956	0.000127494	-1.95781e-10	-0.897173	0.000131796	-1.95781e-10	-0.908906
50591060	chr12:50591060:A:G	5.40588e-09	-1.95781e-10	0.0825805	0.000260627	-1.95781e-10	-0.182149	0.000266243	-1.95781e-10	-0.205754
50591737	chr12:50591737:G:T	1.33154e-09	-1.95781e-10	-1.31857	7.98622e-05	-1.95781e-10	-1.36494	8.34244e-05	-1.95781e-10	-1.36622
50591885	chr12:50591885:T:G	2.09027e-09	-1.95781e-10	-0.867612	0.000127284	-1.95781e-10	-0.898821	0.000131582	-1.95781e-10	-0.910532
50592620	chr12:50592620:G:A	1.53532e-09	-1.95781e-10	-1.17617	8.46326e-05	-1.95781e-10	-1.30692	8.78083e-05	-1.95781e-10	-1.31501
50592722	chr12:50592722:C:T	1.05124e-08	-1.95781e-10	0.747653	0.000954282	-1.95781e-10	1.11572	0.000965138	-1.95781e-10	1.08211
50593303	chr12:50593303:G:A	2.53979e-09	-1.95781e-10	-0.672825	0.000152558	-1.95781e-10	-0.717695	0.00015746	-1.95781e-10	-0.730992
50593334	chr12:50593334:G:A	1.4763e-09	-1.95781e-10	-1.21537	8.26431e-05	-1.95781e-10	-1.33071	8.5851e-05	-1.95781e-10	-1.33755
50593339	chr12:50593339:T:C	1.88679e-09	-1.95781e-10	-0.97003	0.000100126	-1.95781e-10	-1.13881	0.000103543	-1.95781e-10	-1.15017
50593490	chr12:50593490:C:T	1.2798e-09	-1.95781e-10	-1.3582	8.96037e-05	-1.95781e-10	-1.24984	9.47106e-05	-1.95781e-10	-1.23934
50593595	chr12:50593595:G:A	5.34508e-09	1.23514	-1.16387	1.28368e-05	-1.82918	-1.36375	1.34102e-05	-1.82477	-1.36937
50594356	chr12:50594356:A:G	2.85945e-09	-1.95781e-10	-0.554279	0.000241614	-1.95781e-10	-0.257899	0.000251742	-1.95781e-10	-0.261756
50594801	chr12:50594801:G:A	2.08898e-09	-1.95781e-10	-0.86823	8.91194e-05	-1.95781e-10	-1.25526	9.20908e-05	-1.95781e-10	-1.26739
50594844	chr12:50594844:T:G	1.87696e-09	-1.95781e-10	-0.975256	9.97376e-05	-1.95781e-10	-1.1427	0.000103152	-1.95781e-10	-1.15396
50595569	chr12:50595569:T:C	1.48398e-09	-1.95781e-10	-1.21018	8.28845e-05	-1.95781e-10	-1.32779	8.60877e-05	-1.95781e-10	-1.3348
50595918	chr12:50595918:A:C	5.34616e-09	-1.95781e-10	0.071472	0.000327787	-1.95781e-10	0.0471237	0.000339282	-1.95781e-10	0.0366697
50596324	chr12:50596324:T:G	1.0823e-09	-1.52581	-3.80397e-10	5.49145e-05	-1.73946	-3.80397e-10	5.71336e-05	-1.74477	-3.80397e-10
50596783	chr12:50596783:C:T	1.50862e-09	-1.95781e-10	-1.19371	8.86662e-05	-1.95781e-10	-1.26036	9.23565e-05	-1.95781e-10	-1.26451
50597067	chr12:50597067:C:A	1.88372e-09	0.32237	-1.29403	1.23477e-05	-1.83965	-1.39211	1.29129e-05	-1.83964	-1.3923
50597404	chr12:50597404:G:A	2.86164e-09	-1.95781e-10	-0.553511	0.000241859	-1.95781e-10	-0.256885	0.000252005	-1.95781e-10	-0.260714
50598167	chr12:50598167:T:C	2.44769e-09	-1.95781e-10	-0.709762	0.000117828	-1.95781e-10	-0.976016	0.000124138	-1.95781e-10	-0.96877
50599137	chr12:50599137:C:T	1.58772e-09	-1.95781e-10	-1.14261	9.0752e-05	-1.95781e-10	-1.23711	9.43433e-05	-1.95781e-10	-1.24322
50599314	chr12:50599314:A:G	1.8048e-09	0.260383	-1.27484	1.25554e-05	-1.83887	-1.37622	1.30726e-05	-1.83958	-1.38007
50599395	chr12:50599395:C:T	9.96706e-07	6.3857	-1.08615	5.509e-05	-0.37642	-1.35985	5.17884e-05	-0.470923	-1.37207
50599485	chr12:50599485:T:C	1.919e-09	-1.95781e-10	-0.953105	0.000101462	-1.95781e-10	-1.12556	0.000104893	-1.95781e-10	-1.13722
50599488	chr12:50599488:A:G	1.40944e-08	1.04087	-3.80397e-10	0.000450292	0.364655	-3.80397e-10	0.000459902	0.34085	-3.80397e-10
50600133	chr12:50600133:G:A	1.92375e-09	-1.95781e-10	-0.950632	0.000234343	-1.95781e-10	-0.288454	0.000244761	-1.95781e-10	-0.289881
50600647	chr12:50600647:G:A	1.39782e-09	-1.26999	-3.80397e-10	6.69355e-05	-1.54151	-3.80397e-10	6.9439e-05	-1.54971	-3.80397e-10
50601264	chr12:50601264:A:G	1.69371e-09	-1.95781e-10	-1.07798	9.23779e-05	-1.95781e-10	-1.21935	9.57276e-05	-1.95781e-10	-1.22866
50601269	chr12:50601269:C:T	1.41075e-09	-1.95781e-10	-1.26079	8.48471e-05	-1.95781e-10	-1.30439	8.84791e-05	-1.95781e-10	-1.3074
50601332	chr12:50601332:TA:T	1.04638e-08	-1.95781e-10	0.743016	0.000194771	-1.95781e-10	-0.473416	0.000194913	-1.95781e-10	-0.517608
50601338	chr12:50601338:TTTG:T	2.99074e-09	-1.95781e-10	-0.509388	0.00013821	-1.95781e-10	-0.81647	0.000145787	-1.95781e-10	-0.808019
50601465	chr12:50601465:C:T	1.3117e-09	-1.95781e-10	-1.33358	9.39224e-05	-1.95781e-10	-1.20277	9.94307e-05	-1.95781e-10	-1.1907
50602008	chr12:50602008:T:A	2.90157e-09	-1.95781e-10	-0.539654	0.000245725	-1.95781e-10	-0.241028	0.000256024	-1.95781e-10	-0.24489
50602598	chr12:50602598:C:T	1.09048e-09	-1.51829	-3.80397e-10	0.000141956	-0.789723	-3.80397e-10	0.00014661	-0.802389	-3.80397e-10
50602713	chr12:50602713:G:T	2.0684e-09	-1.95781e-10	-0.878133	0.000125918	-1.95781e-10	-0.909609	0.000130175	-1.95781e-10	-0.921287
50602808	chr12:50602808:G:A	1.28249e-09	-1.95781e-10	-1.35611	7.80281e-05	-1.95781e-10	-1.38817	8.15609e-05	-1.95781e-10	-1.38881
50603177	chr12:50603177:T:A	2.67004e-09	-1.95781e-10	-0.622813	0.000163354	-1.95781e-10	-0.649321	0.000168691	-1.95781e-10	-0.662094
50603511	chr12:50603511:G:A	2.88139e-09	-1.95781e-10	-0.546635	0.000243764	-1.95781e-10	-0.24904	0.000253988	-1.95781e-10	-0.252875
50603551	chr12:50603551:C:T	4.35273e-09	-1.95781e-10	-0.134104	0.000213908	-1.95781e-10	-0.379696	0.000219005	-1.95781e-10	-0.401068
50603652	chr12:50603652:G:A	2.58355e-09	-0.655743	-3.80397e-10	9.95142e-05	-1.14494	-3.80397e-10	0.000102491	-1.16038	-3.80397e-10
50604253	chr12:50604253:A:G	1.25657e-09	-1.95781e-10	-1.37652	7.77057e-05	-1.95781e-10	-1.39231	8.12768e-05	-1.95781e-10	-1.3923
50604592	chr12:50604592:G:A	1.30391e-09	-1.95781e-10	-1.33954	9.57599e-05	-1.95781e-10	-1.1834	0.000101087	-1.95781e-10	-1.17418
50604603	chr12:50604603:A:T	1.10353e-09	-0.493366	-1.01302	1.59506e-05	-1.74392	-1.23182	1.62931e-05	-1.75521	-1.24422
50605147	chr12:50605147:A:T	1.81947e-09	-1.95781e-10	-1.00636	9.74375e-05	-1.95781e-10	-1.16603	0.00010083	-1.95781e-10	-1.17673
50605341	chr12:50605341:C:T	1.09571e-09	-1.5135	-3.80397e-10	4.98994e-05	-1.83523	-3.80397e-10	5.22375e-05	-1.83436	-3.80397e-10
50606080	chr12:50606080:C:T	7.90959e-10	-1.83942	-3.80397e-10	7.14959e-05	-1.4756	-3.80397e-10	7.50617e-05	-1.47185	-3.80397e-10
50606599	chr12:50606599:A:C	2.26868e-09	-1.95781e-10	-0.78571	9.32698e-05	-1.95781e-10	-1.20974	9.62073e-05	-1.95781e-10	-1.22366
50606636	chr12:50606636:C:G	2.2832e-09	-1.95781e-10	-0.77933	0.000184658	-1.95781e-10	-0.526735	0.000193689	-1.95781e-10	-0.523907
50606883	chr12:50606883:T:A	3.89854e-09	0.947677	-1.19198	1.25899e-05	-1.83941	-1.37294	1.31211e-05	-1.83833	-1.37761
50607173	chr12:50607173:A:G	4.20141e-09	-1.95781e-10	-0.169488	0.000324774	-1.95781e-10	0.0378883	0.000334277	-1.95781e-10	0.0218081
50607609	chr12:50607609:G:T	3.14594e-09	-1.95781e-10	-0.458795	0.000104946	-1.95781e-10	-1.09179	0.000107026	-1.95781e-10	-1.11709
50607833	chr12:50607833:A:G	0.0246435	12.5142	2.90094	1.61043e-05	-1.71872	-1.24743	1.65943e-05	-1.73336	-1.24774
50608102	chr12:50608102:T:C	5.21154e-09	-1.95781e-10	0.0459674	0.000319202	-1.95781e-10	0.0205841	0.00033038	-1.95781e-10	0.0100809
50608305	chr12:50608305:A:C	5.39557e-09	1.14128	-1.06061	1.32516e-05	-1.83249	-1.32864	1.37828e-05	-1.82879	-1.33796
50608486	chr12:50608486:C:T	6.89921e-09	-1.95781e-10	0.3265	0.000545111	-1.95781e-10	0.555747	0.000570478	-1.95781e-10	0.556312
50608612	chr12:50608612:C:G	1.60372e-09	-1.95781e-10	-1.13258	9.4251e-05	-1.95781e-10	-1.19928	9.80035e-05	-1.95781e-10	-1.20516
50608971	chr12:50608971:A:G	5.19008e-09	-1.95781e-10	0.0418417	0.00031789	-1.95781e-10	0.0164652	0.000329028	-1.95781e-10	0.00598036
50610957	chr12:50610957:T:C	0.0163428	12.5341	2.47028	1.48146e-05	-1.7172	-1.33243	1.52823e-05	-1.73195	-1.33152
50611195	chr12:50611195:C:T	3.01931e-09	-0.75647	0.256592	3.81599e-05	-1.12708	-0.976372	3.67902e-05	-1.16251	-1.02242
50611506	chr12:50611506:A:G	0.0155102	12.5682	2.38389	1.47099e-05	-1.71396	-1.34276	1.517e-05	-1.72891	-1.34193
50612220	chr12:50612220:C:T	1.44326e-09	-1.95781e-10	-1.238	8.63514e-05	-1.95781e-10	-1.28682	8.99468e-05	-1.95781e-10	-1.29094
50612359	chr12:50612359:G:A	1.50833e-09	-1.95781e-10	-1.1939	8.86502e-05	-1.95781e-10	-1.26054	9.23402e-05	-1.95781e-10	-1.26468
50612485	chr12:50612485:G:C	2.79349e-09	0.62322	-1.20083	1.25983e-05	-1.8349	-1.37678	1.30924e-05	-1.83721	-1.38092
50612870	chr12:50612870:C:G	1.36636e-09	-1.95781e-10	-1.29276	8.27283e-05	-1.95781e-10	-1.32968	8.62289e-05	-1.95781e-10	-1.33316
50613123	chr12:50613123:T:G	1.87576e-09	-1.95781e-10	-0.975896	9.97828e-05	-1.95781e-10	-1.14225	0.000103196	-1.95781e-10	-1.15353
50613230	chr12:50613230:T:C	1.06414e-08	1.12464	-0.364802	1.87978e-05	-1.8359	-0.975597	1.91487e-05	-1.8331	-1.00483
50613315	chr12:50613315:G:A	5.98308e-09	0.184028	-3.80397e-10	0.000815335	0.958358	-3.80397e-10	0.000864477	0.971962	-3.80397e-10
50613551	chr12:50613551:C:T	2.34225e-08	-1.95781e-10	1.54879	0.000151009	-1.95781e-10	-0.7279	0.000154905	-1.95781e-10	-0.747352
50613941	chr12:50613941:G:A	1.62644e-09	-1.95781e-10	-1.11852	8.15535e-05	-1.95781e-10	-1.34398	8.48707e-05	-1.95781e-10	-1.34903
50614272	chr12:50614272:C:T	1.5976e-09	-1.95781e-10	-1.1364	9.3615e-05	-1.95781e-10	-1.20605	9.73317e-05	-1.95781e-10	-1.21204
50614668	chr12:50614668:T:G	2.6996e-09	-0.611803	-3.80397e-10	0.000102374	-1.1166	-3.80397e-10	0.000105395	-1.13245	-3.80397e-10
50614963	chr12:50614963:G:A	1.26586e-09	-1.95781e-10	-1.36915	7.79112e-05	-1.95781e-10	-1.38967	8.14384e-05	-1.95781e-10	-1.39032
50615002	chr12:50615002:T:A	2.94224e-09	-1.95781e-10	-0.525736	0.000250197	-1.95781e-10	-0.222991	0.000260661	-1.95781e-10	-0.226944
50615737	chr12:50615737:C:T	2.05777e-09	-0.883285	-3.80397e-10	5.03161e-05	-1.82692	-3.80397e-10	5.25643e-05	-1.82812	-3.80397e-10
50616309	chr12:50616309:T:C	3.65273e-09	0.809782	-1.11921	1.35306e-05	-1.83952	-1.30077	1.40046e-05	-1.83969	-1.31108
50617056	chr12:50617056:T:G	1.55145e-09	-1.95781e-10	-1.16572	8.00067e-05	-1.95781e-10	-1.36313	8.33589e-05	-1.95781e-10	-1.36701
50617473	chr12:50617473:A:T	2.48148e-07	5.08836	-1.17924	4.83232e-05	-0.547391	-1.31994	4.49324e-05	-0.645648	-1.33936
50617889	chr12:50617889:C:G	1.55291e-09	-1.95781e-10	-1.16477	8.00533e-05	-1.95781e-10	-1.36255	8.34048e-05	-1.95781e-10	-1.36646
50617913	chr12:50617913:G:C	5.66268e-09	-1.95781e-10	0.128991	0.000272403	-1.95781e-10	-0.137959	0.000278142	-1.95781e-10	-0.162032
50618332	chr12:50618332:C:G	1.60238e-09	-1.13342	-3.80397e-10	0.000161953	-0.657936	-3.80397e-10	0.000168082	-0.665709	-3.80397e-10
50619776	chr12:50619776:G:C	1.90174e-08	1.09119	0.249254	3.2285e-05	-1.83612	-0.434522	3.22713e-05	-1.83338	-0.482607
50620078	chr12:50620078:A:G	1.56564e-08	2.50973	-1.36376	1.59131e-05	-1.83859	-1.13951	1.6516e-05	-1.83757	-1.14827
50620141	chr12:50620141:C:G	5.20501e-09	-1.95781e-10	0.0447137	0.000318528	-1.95781e-10	0.0184685	0.000329669	-1.95781e-10	0.00792571
50620208	chr12:50620208:C:T	2.21637e-09	-0.809035	-3.80397e-10	0.000326358	0.0427532	-3.80397e-10	0.000349123	0.0652622	-3.80397e-10
50621081	chr12:50621081:G:A	1.20288e-08	-1.95781e-10	0.882397	0.00110213	-1.95781e-10	1.25976	0.00111341	-1.95781e-10	1.22502
50621726	chr12:50621726:G:A	7.05927e-09	1.17777	-0.828332	1.45543e-05	-1.83274	-1.23462	1.50206e-05	-1.82905	-1.25169
50622210	chr12:50622210:T:G	1.85766e-09	-1.95781e-10	-0.985588	0.000107393	-1.95781e-10	-1.06875	0.000111917	-1.95781e-10	-1.0724
50622667	chr12:50622667:G:A	9.56879e-09	1.30322	-0.649623	1.59467e-05	-1.82592	-1.15007	1.63937e-05	-1.82089	-1.17238
50622995	chr12:50622995:A:C	1.4249e-09	-1.95781e-10	-1.2508	8.48067e-05	-1.95781e-10	-1.30487	8.84195e-05	-1.95781e-10	-1.30807
50623252	chr12:50623252:C:T	1.30234e-09	-1.95781e-10	-1.34075	7.79556e-05	-1.95781e-10	-1.3891	8.16252e-05	-1.95781e-10	-1.38802
50623707	chr12:50623707:A:G	1.35787e-09	-1.95781e-10	-1.29899	8.22137e-05	-1.95781e-10	-1.33592	8.57881e-05	-1.95781e-10	-1.33828
50624224	chr12:50624224:G:A	1.42482e-09	-1.95781e-10	-1.25086	8.48044e-05	-1.95781e-10	-1.30489	8.84172e-05	-1.95781e-10	-1.3081
50624333	chr12:50624333:C:A	3.17652e-07	5.30008	-1.14404	5.32351e-05	-0.431042	-1.33948	4.94385e-05	-0.533567	-1.35587
50625068	chr12:50625068:G:A	1.23728e-09	-1.95781e-10	-1.39199	7.90791e-05	-1.95781e-10	-1.37479	8.28664e-05	-1.95781e-10	-1.37293
50625388	chr12:50625388:T:C	3.09278e-07	5.26541	-1.13608	5.23321e-05	-0.444179	-1.34345	4.86572e-05	-0.546215	-1.35915
50626564	chr12:50626564:C:T	1.1406e-08	-1.95781e-10	0.829233	0.00104304	-1.95781e-10	1.20466	0.00105434	-1.95781e-10	1.1705
50626688	chr12:50626688:A:G	0.0176424	12.544	2.53694	1.49652e-05	-1.71598	-1.32353	1.54379e-05	-1.73083	-1.32251
50627176	chr12:50627176:C:T	5.2158e-09	-1.95781e-10	0.0467855	0.000319311	-1.95781e-10	0.0209244	0.000330505	-1.95781e-10	0.0104596
50628050	chr12:50628050:A:G	1.17213e-08	-1.95781e-10	0.856499	0.000567834	-1.95781e-10	0.596588	0.00058916	-1.95781e-10	0.588535
50628648	chr12:50628648:A:T	0.0314901	12.6282	3.03203	1.66864e-05	-1.70829	-1.22235	1.71837e-05	-1.72358	-1.22263
50628705	chr12:50628705:T:C	1.48712e-09	-1.95781e-10	-1.20807	7.91331e-05	-1.95781e-10	-1.37411	8.25416e-05	-1.95781e-10	-1.37686
50629411	chr12:50629411:G:A	2.85988e-09	-1.95781e-10	-0.554128	0.00024213	-1.95781e-10	-0.255767	0.00025225	-1.95781e-10	-0.259741
50629928	chr12:50629928:G:A	1.85748e-09	-1.95781e-10	-0.985689	9.90866e-05	-1.95781e-10	-1.14925	0.000102492	-1.95781e-10	-1.16038
50630922	chr12:50630922:C:T	1.32091e-09	-1.95781e-10	-1.32658	8.06875e-05	-1.95781e-10	-1.35466	8.41792e-05	-1.95781e-10	-1.35722
50631018	chr12:50631018:T:C	1.82347e-09	-1.95781e-10	-1.00416	8.27541e-05	-1.95781e-10	-1.32937	8.57498e-05	-1.95781e-10	-1.33873
50631123	chr12:50631123:C:T	1.43877e-09	-1.95781e-10	-1.24112	8.54516e-05	-1.95781e-10	-1.29729	8.90796e-05	-1.95781e-10	-1.30063
50631153	chr12:50631153:C:G	1.05281e-09	-1.55344	-3.80397e-10	5.00604e-05	-1.83201	-3.80397e-10	5.23923e-05	-1.8314	-3.80397e-10
50631494	chr12:50631494:G:A	2.09455e-09	-1.95781e-10	-0.865569	0.000127541	-1.95781e-10	-0.896803	0.000131845	-1.95781e-10	-0.908538
50631620	chr12:50631620:A:G	1.2374e-09	-1.95781e-10	-1.3919	7.91226e-05	-1.95781e-10	-1.37424	8.2914e-05	-1.95781e-10	-1.37236
50632127	chr12:50632127:T:A	5.93553e-09	1.01401	-0.837966	1.43752e-05	-1.83853	-1.24121	1.48119e-05	-1.83679	-1.25794
50633021	chr12:50633021:CT:C	5.76548e-09	-1.95781e-10	0.146981	0.000279388	-1.95781e-10	-0.11264	0.00028541	-1.95781e-10	-0.136235
50633095	chr12:50633095:T:G	1.09639e-07	4.13423	-1.04195	0.000177144	0.668992	-1.23727	0.000170926	0.573006	-1.22194
50633132	chr12:50633132:G:A	1.5454e-09	-1.95781e-10	-1.16963	7.98979e-05	-1.95781e-10	-1.36449	8.32537e-05	-1.95781e-10	-1.36827
50633514	chr12:50633514:C:T	1.34108e-09	-1.95781e-10	-1.31143	9.76964e-05	-1.95781e-10	-1.16338	0.000103534	-1.95781e-10	-1.15026
50633595	chr12:50633595:T:C	9.88523e-10	-1.61645	-3.80397e-10	0.000123385	-0.929931	-3.80397e-10	0.000127476	-0.942238	-3.80397e-10
50634103	chr12:50634103:A:G	1.42228e-08	-1.95781e-10	1.04994	0.000200336	-1.95781e-10	-0.445246	0.000201593	-1.95781e-10	-0.483911
50635483	chr12:50635483:C:A	7.6113e-09	1.18912	-0.764398	1.48454e-05	-1.83251	-1.21505	1.52909e-05	-1.82877	-1.23414
50635780	chr12:50635780:T:A	8.10977e-10	-1.81442	-3.80397e-10	8.54383e-05	-1.29745	-3.80397e-10	9.0711e-05	-1.28248	-3.80397e-10
50635805	chr12:50635805:G:A	1.42482e-09	-1.95781e-10	-1.25086	8.48044e-05	-1.95781e-10	-1.30489	8.84172e-05	-1.95781e-10	-1.3081
50636052	chr12:50636052:G:T	4.55571e-09	0.95866	-1.04718	1.41087e-05	-1.83841	-1.26004	1.46068e-05	-1.83661	-1.27207
50636914	chr12:50636914:A:G	1.87777e-09	-1.95781e-10	-0.974821	0.00010006	-1.95781e-10	-1.13947	0.00010349	-1.95781e-10	-1.15069
50636924	chr12:50636924:C:T	2.09456e-09	-1.95781e-10	-0.865562	0.00012754	-1.95781e-10	-0.896811	0.000131844	-1.95781e-10	-0.908546
50636926	chr12:50636926:C:T	2.01507e-08	1.12568	0.272656	3.28977e-05	-1.8343	-0.417536	3.28884e-05	-1.83102	-0.466022
50638632	chr12:50638632:A:G	2.56551e-07	5.14961	-1.20719	5.10506e-05	-0.509126	-1.3033	4.72966e-05	-0.608825	-1.3249
50639451	chr12:50639451:T:C	5.28395e-09	-1.95781e-10	0.059766	0.000255477	-1.95781e-10	-0.202108	0.000261041	-1.95781e-10	-0.225487
50640219	chr12:50640219:A:G	3.0919e-08	3.02457	-1.19811	4.46896e-05	-1.4304	-0.515104	4.55352e-05	-1.44331	-0.528371
50640283	chr12:50640283:G:T	1.88428e-09	-1.95781e-10	-0.971361	0.000100131	-1.95781e-10	-1.13876	0.000103549	-1.95781e-10	-1.15012
50640407	chr12:50640407:AG:A	1.27193e-09	-1.95781e-10	-1.36437	0.000101754	-1.95781e-10	-1.12268	0.000105185	-1.95781e-10	-1.13444
50640938	chr12:50640938:C:T	1.53006e-09	-1.95781e-10	-1.1796	7.98461e-05	-1.95781e-10	-1.36514	8.32024e-05	-1.95781e-10	-1.36889
50640951	chr12:50640951:A:G	2.31228e-09	-0.766673	-3.80397e-10	0.000345051	0.0984498	-3.80397e-10	0.000369243	0.121293	-3.80397e-10
50641213	chr12:50641213:T:C	1.54148e-09	-1.95781e-10	-1.17217	8.01309e-05	-1.95781e-10	-1.36158	8.34849e-05	-1.95781e-10	-1.3655
50641381	chr12:50641381:T:G	8.61505e-10	-1.75398	-3.80397e-10	4.97284e-05	-1.83866	-3.80397e-10	5.19901e-05	-1.83911	-3.80397e-10
50642705	chr12:50642705:C:T	2.72566e-09	-0.602195	-3.80397e-10	5.22884e-05	-1.78847	-3.80397e-10	5.45515e-05	-1.79102	-3.80397e-10
50643057	chr12:50643057:C:T	1.77176e-09	0.164095	-1.19703	1.30109e-05	-1.79635	-1.3831	1.34401e-05	-1.80472	-1.3872
50643142	chr12:50643142:T:C	1.39404e-09	-1.95781e-10	-1.2727	7.79138e-05	-1.95781e-10	-1.38964	8.14167e-05	-1.95781e-10	-1.39058
50643723	chr12:50643723:C:T	1.29222e-09	-1.95781e-10	-1.34855	7.77527e-05	-1.95781e-10	-1.39171	8.13018e-05	-1.95781e-10	-1.39199
50644714	chr12:50644714:C:T	1.56543e-09	-1.95781e-10	-1.15674	8.0295e-05	-1.95781e-10	-1.35953	8.36402e-05	-1.95781e-10	-1.36364
50644756	chr12:50644756:A:C	1.849e-09	-1.95781e-10	-0.990262	0.000101853	-1.95781e-10	-1.12171	0.000105375	-1.95781e-10	-1.13263
50646035	chr12:50646035:C:T	3.11752e-09	0.679104	-1.14697	1.33629e-05	-1.83613	-1.31663	1.3819e-05	-1.83809	-1.32602
50646614	chr12:50646614:G:C	2.30891e-07	5.07032	-1.23328	5.03755e-05	-0.542372	-1.28336	4.66183e-05	-0.640771	-1.3074
50647222	chr12:50647222:G:A	5.79549e-09	0.981244	-0.829071	1.44498e-05	-1.83946	-1.23511	1.48726e-05	-1.83844	-1.2522
50647251	chr12:50647251:TGTTGCCTAAGCTGGA:T	1.34814e-09	-1.95781e-10	-1.30618	8.17703e-05	-1.95781e-10	-1.34133	8.53348e-05	-1.95781e-10	-1.34358
50647864	chr12:50647864:T:C	1.57194e-09	-1.95781e-10	-1.1526	8.04071e-05	-1.95781e-10	-1.35814	8.37481e-05	-1.95781e-10	-1.36235
50648095	chr12:50648095:T:C	2.21772e-09	-1.95781e-10	-0.808429	9.06695e-05	-1.95781e-10	-1.23802	9.34614e-05	-1.95781e-10	-1.25261
50648174	chr12:50648174:A:G	0.0124313	12.5277	2.20309	1.43806e-05	-1.7176	-1.36176	1.48311e-05	-1.73232	-1.36112
50648775	chr12:50648775:G:A	3.54478e-08	-1.95781e-10	1.96315	0.00017783	-1.95781e-10	-0.564413	0.000181939	-1.95781e-10	-0.586492
50648957	chr12:50648957:A:G	1.30297e-09	-1.95781e-10	-1.34026	9.27421e-05	-1.95781e-10	-1.21542	9.81215e-05	-1.95781e-10	-1.20396
50649107	chr12:50649107:C:A	2.12982e-07	4.97773	-1.22143	4.86517e-05	-0.5688	-1.29175	4.5122e-05	-0.666006	-1.31479
50649826	chr12:50649826:G:A	1.34955e-09	-1.95781e-10	-1.30514	8.18353e-05	-1.95781e-10	-1.34053	8.54013e-05	-1.95781e-10	-1.3428
50650124	chr12:50650124:C:T	2.01981e-09	-1.95781e-10	-0.901905	0.000105775	-1.95781e-10	-1.08393	0.000109256	-1.95781e-10	-1.09647
50650491	chr12:50650491:C:G	2.81461e-09	-1.95781e-10	-0.570084	0.000237942	-1.95781e-10	-0.273214	0.000247885	-1.95781e-10	-0.277199
50650655	chr12:50650655:A:G	1.56008e-09	-1.95781e-10	-1.16017	8.01796e-05	-1.95781e-10	-1.36097	8.35271e-05	-1.95781e-10	-1.36499
50650839	chr12:50650839:T:C	1.57507e-09	-1.95781e-10	-1.15061	8.04702e-05	-1.95781e-10	-1.35735	8.38103e-05	-1.95781e-10	-1.36161
50651156	chr12:50651156:T:C	1.56816e-09	-1.95781e-10	-1.15501	8.03364e-05	-1.95781e-10	-1.35902	8.36797e-05	-1.95781e-10	-1.36317
50651289	chr12:50651289:T:A	3.18621e-09	0.718645	-1.16472	1.32151e-05	-1.83747	-1.32642	1.36815e-05	-1.83894	-1.33518
50651647	chr12:50651647:G:C	4.16e-08	-1.95781e-10	2.12319	0.000169006	-1.95781e-10	-0.615305	0.000173068	-1.95781e-10	-0.636479
50652296	chr12:50652296:G:C	1.33239e-09	-1.95781e-10	-1.31793	9.6497e-05	-1.95781e-10	-1.17573	0.000102216	-1.95781e-10	-1.16307
50652318	chr12:50652318:A:G	2.82502e-09	-1.95781e-10	-0.566392	0.000258182	-1.95781e-10	-0.191577	0.00026871	-1.95781e-10	-0.196529
50652441	chr12:50652441:G:A	3.88857e-06	7.52146	-0.860576	0.000477676	1.65763	-1.23393	0.000436792	1.50366	-1.21436
50653042	chr12:50653042:C:T	0.000328818	11.7628	-0.664426	1.7143e-05	-1.77043	-1.13322	1.75293e-05	-1.78145	-1.14484
50653197	chr12:50653197:G:A	1.35005e-09	-1.95781e-10	-1.30476	8.18606e-05	-1.95781e-10	-1.34022	8.5427e-05	-1.95781e-10	-1.3425
50653912	chr12:50653912:T:C	2.82245e-09	0.686671	-1.25397	1.2902e-05	-1.83666	-1.3512	1.33772e-05	-1.83844	-1.35817
50654295	chr12:50654295:A:G	5.08346e-09	-1.95781e-10	0.0210843	0.000311419	-1.95781e-10	-0.00410111	0.000322355	-1.95781e-10	-0.0145088
50654946	chr12:50654946:CTG:C	1.46039e-09	-1.95781e-10	-1.2262	8.6502e-05	-1.95781e-10	-1.28507	9.01591e-05	-1.95781e-10	-1.28859
50655300	chr12:50655300:G:C	3.26451e-09	0.704474	-1.12627	1.34744e-05	-1.83717	-1.30728	1.39361e-05	-1.83876	-1.31692
50655366	chr12:50655366:G:A	2.92463e-09	-0.756226	0.224486	3.76204e-05	-1.1268	-0.990893	3.63062e-05	-1.16219	-1.03599
50656721	chr12:50656721:G:A	2.31414e-09	-1.95781e-10	-0.765869	0.000128896	-1.95781e-10	-0.886236	0.00013342	-1.95781e-10	-0.896659
50656763	chr12:50656763:G:A	1.79565e-09	-1.95781e-10	-1.01954	0.000139565	-1.95781e-10	-0.806711	0.000147482	-1.95781e-10	-0.796457
50657568	chr12:50657568:G:A	1.98962e-07	5.05384	-1.36563	5.90798e-05	-0.529984	-1.13637	5.38243e-05	-0.628712	-1.17572
50657961	chr12:50657961:T:A	1.23692e-09	-1.95781e-10	-1.39228	7.87624e-05	-1.95781e-10	-1.37881	8.24063e-05	-1.95781e-10	-1.3785
50657985	chr12:50657985:T:C	0.000230143	11.6266	-0.885009	1.97444e-05	-1.77964	-0.982728	2.0145e-05	-1.78987	-0.997343
50658138	chr12:50658138:T:C	2.66425e-07	5.1709	-1.19071	5.16288e-05	-0.487777	-1.31339	4.78701e-05	-0.588075	-1.3336
50658225	chr12:50658225:C:T	2.79841e-07	5.16607	-1.13675	5.02959e-05	-0.485903	-1.34141	4.68332e-05	-0.586287	-1.35728
50659286	chr12:50659286:C:T	2.06308e-09	-1.95781e-10	-0.880709	0.000125677	-1.95781e-10	-0.911525	0.000129928	-1.95781e-10	-0.923182
50659635	chr12:50659635:T:C	1.34856e-09	-1.95781e-10	-1.30587	8.17907e-05	-1.95781e-10	-1.34108	8.53557e-05	-1.95781e-10	-1.34334
50659677	chr12:50659677:T:C	1.34796e-09	-1.95781e-10	-1.30632	8.1763e-05	-1.95781e-10	-1.34142	8.53274e-05	-1.95781e-10	-1.34367
50659732	chr12:50659732:C:T	6.19122e-09	1.06144	-0.843215	1.43497e-05	-1.83811	-1.24341	1.47898e-05	-1.83615	-1.26008
50660153	chr12:50660153:A:G	2.06335e-09	-1.95781e-10	-0.880576	0.000125691	-1.95781e-10	-0.911413	0.000129943	-1.95781e-10	-0.923069
50660914	chr12:50660914:A:T	2.16437e-09	-1.95781e-10	-0.83278	0.000159399	-1.95781e-10	-0.673833	0.000168975	-1.95781e-10	-0.660414
50661167	chr12:50661167:A:G	7.79808e-09	1.15224	-0.70327	1.53258e-05	-1.83491	-1.1808	1.57477e-05	-1.83178	-1.20169
50661387	chr12:50661387:A:G	2.06109e-09	-1.95781e-10	-0.881671	0.000125559	-1.95781e-10	-0.912465	0.000129808	-1.95781e-10	-0.924107
50661580	chr12:50661580:C:T	2.06319e-09	-1.95781e-10	-0.880652	0.00012568	-1.95781e-10	-0.9115	0.000129932	-1.95781e-10	-0.923154
50661987	chr12:50661987:G:C	1.9571e-09	-1.95781e-10	-0.933446	8.54385e-05	-1.95781e-10	-1.29744	8.83489e-05	-1.95781e-10	-1.30887
50662728	chr12:50662728:G:A	1.84555e-09	-0.99213	-3.80397e-10	6.41881e-05	-1.58342	-3.80397e-10	6.72865e-05	-1.5812	-3.80397e-10
50662788	chr12:50662788:A:G	1.80746e-09	-1.95781e-10	-1.01298	0.000110614	-1.95781e-10	-1.03919	0.000114572	-1.95781e-10	-1.04896
50663314	chr12:50663314:T:C	0.00469809	11.0608	2.69699	1.3854e-05	-1.81605	-1.30061	1.44158e-05	-1.82227	-1.29957
50663383	chr12:50663383:C:T	1.29704e-09	-1.95781e-10	-1.34482	9.20415e-05	-1.95781e-10	-1.223	9.7363e-05	-1.95781e-10	-1.21172
50663803	chr12:50663803:A:G	1.56808e-09	-1.95781e-10	-1.15506	8.03719e-05	-1.95781e-10	-1.35858	8.37162e-05	-1.95781e-10	-1.36273
50663844	chr12:50663844:T:A	0.0130788	12.3712	2.41039	1.44755e-05	-1.73012	-1.34266	1.49446e-05	-1.74452	-1.3413
50664454	chr12:50664454:G:C	1.34857e-09	-1.95781e-10	-1.30586	8.17903e-05	-1.95781e-10	-1.34108	8.53553e-05	-1.95781e-10	-1.34334
50665404	chr12:50665404:T:C	8.87874e-10	-1.72383	-3.80397e-10	9.20746e-05	-1.22264	-3.80397e-10	9.54034e-05	-1.23205	-3.80397e-10
50665777	chr12:50665777:A:G	2.44716e-09	0.557973	-1.26795	1.26379e-05	-1.82968	-1.37886	1.31247e-05	-1.83321	-1.38246
50665908	chr12:50665908:T:C	2.73205e-09	0.614014	-1.21387	1.29276e-05	-1.8333	-1.35257	1.33968e-05	-1.83604	-1.3591
50666175	chr12:50666175:G:A	7.61566e-09	-1.95781e-10	0.425299	0.000488034	-1.95781e-10	0.445144	0.000504199	-1.95781e-10	0.432808
50666277	chr12:50666277:G:A	2.09303e-09	-1.95781e-10	-0.866294	0.000127449	-1.95781e-10	-0.897524	0.000131751	-1.95781e-10	-0.909252
50666567	chr12:50666567:C:T	0.0146958	12.5379	2.36026	1.46425e-05	-1.71618	-1.34514	1.51028e-05	-1.73099	-1.3443
50667081	chr12:50667081:C:G	1.42468e-09	-1.95781e-10	-1.25096	8.47973e-05	-1.95781e-10	-1.30498	8.84098e-05	-1.95781e-10	-1.30818
50668474	chr12:50668474:C:G	3.10156e-09	0.728414	-1.20142	1.29437e-05	-1.83786	-1.34677	1.34263e-05	-1.83916	-1.35378
50668895	chr12:50668895:C:T	1.3478e-09	-1.95781e-10	-1.30643	8.17552e-05	-1.95781e-10	-1.34151	8.53195e-05	-1.95781e-10	-1.34376
50669556	chr12:50669556:C:T	8.3392e-10	-1.78653	-3.80397e-10	7.98961e-05	-1.36451	-3.80397e-10	8.27642e-05	-1.37417	-3.80397e-10
50669714	chr12:50669714:T:A	2.07204e-09	-1.95781e-10	-0.876372	0.000126185	-1.95781e-10	-0.907491	0.000130448	-1.95781e-10	-0.919189
50670281	chr12:50670281:A:G	3.66048e-06	7.49793	-0.897489	0.000449051	1.61604	-1.25415	0.000410387	1.46275	-1.23581
50670322	chr12:50670322:T:G	1.41347e-09	-1.95781e-10	-1.25886	8.42657e-05	-1.95781e-10	-1.31127	8.7866e-05	-1.95781e-10	-1.31435
50670483	chr12:50670483:G:A	9.34158e-09	0.629568	-3.80397e-10	0.00247651	2.06937	-3.80397e-10	0.00259099	2.06963	-3.80397e-10
50670506	chr12:50670506:C:T	7.90775e-10	-1.83965	-3.80397e-10	7.22568e-05	-1.46501	-3.80397e-10	7.58648e-05	-1.46121	-3.80397e-10
50672095	chr12:50672095:T:C	2.14164e-09	-0.843337	-3.80397e-10	9.02833e-05	-1.24229	-3.80397e-10	9.32223e-05	-1.25518	-3.80397e-10
50673019	chr12:50673019:C:T	1.53882e-09	-1.95781e-10	-1.17389	7.98034e-05	-1.95781e-10	-1.36567	8.31617e-05	-1.95781e-10	-1.36938
50673672	chr12:50673672:C:T	1.23812e-09	-1.95781e-10	-1.39132	7.83613e-05	-1.95781e-10	-1.38391	8.20256e-05	-1.95781e-10	-1.38313
50673908	chr12:50673908:C:A	1.07631e-08	-1.95781e-10	0.771214	0.000980447	-1.95781e-10	1.14277	0.000991609	-1.95781e-10	1.10917
50675020	chr12:50675020:C:T	1.23732e-09	-1.95781e-10	-1.39196	7.79944e-05	-1.95781e-10	-1.3886	8.15944e-05	-1.95781e-10	-1.3884
50675768	chr12:50675768:C:T	1.03488e-09	-1.57062	-3.80397e-10	5.17446e-05	-1.79892	-3.80397e-10	5.42364e-05	-1.79681	-3.80397e-10
50676373	chr12:50676373:G:A	1.42508e-09	-1.95781e-10	-1.25068	8.48155e-05	-1.95781e-10	-1.30476	8.84284e-05	-1.95781e-10	-1.30797
50676518	chr12:50676518:C:T	1.52464e-09	-1.95781e-10	-1.18315	8.79061e-05	-1.95781e-10	-1.26897	9.14376e-05	-1.95781e-10	-1.27451
50676677	chr12:50676677:C:T	1.59029e-09	-1.95781e-10	-1.14099	8.12843e-05	-1.95781e-10	-1.34729	8.4678e-05	-1.95781e-10	-1.35131
50676771	chr12:50676771:T:C	1.54989e-09	0.0844391	-1.25116	1.33836e-05	-1.78263	-1.36858	1.38068e-05	-1.79148	-1.37352
50676871	chr12:50676871:A:T	5.09112e-09	-1.95781e-10	0.0225895	0.000312088	-1.95781e-10	-0.00195492	0.000323036	-1.95781e-10	-0.0123989
50677347	chr12:50677347:C:T	1.29315e-09	-1.95781e-10	-1.34783	8.19283e-05	-1.95781e-10	-1.3394	8.57381e-05	-1.95781e-10	-1.33887
50677402	chr12:50677402:T:G	1.23892e-09	-1.95781e-10	-1.39067	8.86366e-05	-1.95781e-10	-1.2607	9.34757e-05	-1.95781e-10	-1.25246
50677475	chr12:50677475:C:T	1.50703e-09	-1.95781e-10	-1.19477	8.36221e-05	-1.95781e-10	-1.31893	8.68168e-05	-1.95781e-10	-1.32636
50677610	chr12:50677610:G:A	7.93248e-10	-1.83653	-3.80397e-10	5.22626e-05	-1.78896	-3.80397e-10	5.49299e-05	-1.7841	-3.80397e-10
50678648	chr12:50678648:C:T	1.19975e-08	-1.95781e-10	0.879792	0.00110068	-1.95781e-10	1.25844	0.00111227	-1.95781e-10	1.22399
50678808	chr12:50678808:C:G	4.7248e-08	-1.95781e-10	2.2505	0.000211216	-1.95781e-10	-0.392361	0.000215711	-1.95781e-10	-0.416223
50679740	chr12:50679740:G:A	9.2065e-07	6.61243	-1.39226	0.000234736	0.99485	-1.28163	0.000211177	0.857779	-1.29524
50679916	chr12:50679916:T:C	2.89298e-09	-1.95781e-10	-0.542619	0.000243346	-1.95781e-10	-0.250758	0.000253465	-1.95781e-10	-0.254937
50680187	chr12:50680187:C:T	8.03032e-09	-1.95781e-10	0.478317	0.000372118	-1.95781e-10	0.17397	0.000378763	-1.95781e-10	0.146747
50680416	chr12:50680416:T:C	2.39528e-07	5.21374	-1.33998	6.28831e-05	-0.450783	-1.15318	5.71684e-05	-0.552501	-1.19166
50681026	chr12:50681026:A:C	2.33767e-09	-1.95781e-10	-0.755751	0.000122971	-1.95781e-10	-0.933295	0.000126719	-1.95781e-10	-0.948189
50681090	chr12:50681090:T:A	2.72018e-06	7.4582	-1.15465	0.000441838	1.68901	-1.34331	0.000400952	1.5351	-1.33142
50681320	chr12:50681320:C:G	1.51741e-09	-1.95781e-10	-1.1879	8.3983e-05	-1.95781e-10	-1.31463	8.7173e-05	-1.95781e-10	-1.32227
50681328	chr12:50681328:C:T	2.49429e-09	-1.95781e-10	-0.690904	0.000151439	-1.95781e-10	-0.725061	0.000156258	-1.95781e-10	-0.738657
50681690	chr12:50681690:A:G	9.91297e-09	-1.95781e-10	0.688936	0.000896956	-1.95781e-10	1.05377	0.000907973	-1.95781e-10	1.02105
50682133	chr12:50682133:T:G	3.94892e-08	-1.95781e-10	2.07112	0.000188503	-1.95781e-10	-0.506126	0.00019272	-1.95781e-10	-0.528926
50682242	chr12:50682242:A:AGTATTGTTTACACCT	1.42548e-09	-1.95781e-10	-1.2504	8.48347e-05	-1.95781e-10	-1.30454	8.84482e-05	-1.95781e-10	-1.30775
50682427	chr12:50682427:A:T	1.28078e-09	-1.95781e-10	-1.35744	8.97444e-05	-1.95781e-10	-1.24828	9.48516e-05	-1.95781e-10	-1.23785
50682452	chr12:50682452:AC:A	1.29097e-09	-1.95781e-10	-1.34952	7.93327e-05	-1.95781e-10	-1.37159	8.28198e-05	-1.95781e-10	-1.3735
50682720	chr12:50682720:G:C	2.02128e-09	-1.95781e-10	-0.901176	0.000123269	-1.95781e-10	-0.930871	0.00012747	-1.95781e-10	-0.94228
50683061	chr12:50683061:C:T	1.37924e-09	-1.95781e-10	-1.28338	7.78089e-05	-1.95781e-10	-1.39098	8.13307e-05	-1.95781e-10	-1.39164
50684717	chr12:50684717:G:A	2.57985e-09	-0.787501	0.130327	3.66979e-05	-1.10568	-1.03684	3.54876e-05	-1.14174	-1.07924
50684929	chr12:50684929:TA:T	5.14115e-09	-1.95781e-10	0.0323702	0.000315088	-1.95781e-10	0.00761006	0.000326129	-1.95781e-10	-0.00287092
50685105	chr12:50685105:A:G	1.42482e-09	-1.95781e-10	-1.25086	8.48044e-05	-1.95781e-10	-1.30489	8.84172e-05	-1.95781e-10	-1.3081
50685649	chr12:50685649:A:G	5.0116e-09	-1.95781e-10	0.00684744	0.000307266	-1.95781e-10	-0.0175291	0.000318061	-1.95781e-10	-0.0279196
50686091	chr12:50686091:A:G	0.0129127	12.4679	2.30087	1.44919e-05	-1.72196	-1.34969	1.4953e-05	-1.7364	-1.34886
50686581	chr12:50686581:C:T	8.09696e-10	-1.816	-3.80397e-10	5.04958e-05	-1.82335	-3.80397e-10	5.29645e-05	-1.82054	-3.80397e-10
50686890	chr12:50686890:G:A	1.39998e-09	-1.95781e-10	-1.26845	7.79745e-05	-1.95781e-10	-1.38886	8.14651e-05	-1.95781e-10	-1.38999
50687157	chr12:50687157:T:C	2.86274e-07	5.2894	-1.23735	5.6364e-05	-0.43439	-1.27902	5.19245e-05	-0.536796	-1.30358
50687462	chr12:50687462:T:A	9.09143e-10	-1.70016	-3.80397e-10	0.000116097	-0.990816	-3.80397e-10	0.000122267	-0.983954	-3.80397e-10
50687717	chr12:50687717:C:T	8.71854e-10	-1.74204	-3.80397e-10	5.77101e-05	-1.68981	-3.80397e-10	6.05643e-05	-1.68646	-3.80397e-10
50688227	chr12:50688227:T:G	1.32097e-09	-1.95781e-10	-1.32654	8.75304e-05	-1.95781e-10	-1.27325	9.19659e-05	-1.95781e-10	-1.26875
50689014	chr12:50689014:G:A	1.42482e-09	-1.95781e-10	-1.25086	8.48044e-05	-1.95781e-10	-1.30489	8.84172e-05	-1.95781e-10	-1.3081
50689264	chr12:50689264:TGGCACATGCCTGTAGTCCCAGCTACTTGGGA:T	8.46243e-10	-1.77186	-3.80397e-10	4.97056e-05	-1.83912	-3.80397e-10	5.20224e-05	-1.83849	-3.80397e-10
50689482	chr12:50689482:C:T	0.0102091	12.1744	2.35947	1.4199e-05	-1.74711	-1.34496	1.46754e-05	-1.75985	-1.34414
50689627	chr12:50689627:A:C	1.28313e-09	-1.95781e-10	-1.3556	7.79208e-05	-1.95781e-10	-1.38955	8.1617e-05	-1.95781e-10	-1.38813
50689928	chr12:50689928:C:T	1.36367e-09	-1.95781e-10	-1.29473	0.000100692	-1.95781e-10	-1.13318	0.000106798	-1.95781e-10	-1.11922
50690113	chr12:50690113:G:A	1.3425e-09	-1.95781e-10	-1.31037	8.15038e-05	-1.95781e-10	-1.34459	8.50626e-05	-1.95781e-10	-1.34678
50690235	chr12:50690235:C:T	6.35273e-09	1.07791	-0.833934	1.53151e-05	-1.78612	-1.23028	1.58867e-05	-1.77643	-1.24825
50690396	chr12:50690396:T:A	3.06812e-09	-1.95781e-10	-0.483842	0.000262878	-1.95781e-10	-0.173551	0.000273824	-1.95781e-10	-0.177678
50691243	chr12:50691243:C:T	1.29947e-09	-1.95781e-10	-1.34295	7.82151e-05	-1.95781e-10	-1.38578	8.19852e-05	-1.95781e-10	-1.38362
50691602	chr12:50691602:T:C	5.26508e-09	-1.95781e-10	0.0561887	0.000322404	-1.95781e-10	0.0305649	0.000333689	-1.95781e-10	0.0200466
50691688	chr12:50691688:A:G	4.44179e-09	0.69766	-0.81151	1.46479e-05	-1.83474	-1.2262	1.50176e-05	-1.83712	-1.24381
50692072	chr12:50692072:T:A	1.81627e-09	-1.95781e-10	-1.00812	0.000106811	-1.95781e-10	-1.07418	0.000111342	-1.95781e-10	-1.07755
50692492	chr12:50692492:G:A	2.74165e-07	5.33441	-1.32559	6.45043e-05	-0.398901	-1.17961	5.87162e-05	-0.50244	-1.21501
50692603	chr12:50692603:C:T	1.29286e-09	-1.95781e-10	-1.34805	7.80931e-05	-1.95781e-10	-1.38734	8.15853e-05	-1.95781e-10	-1.38851
50692675	chr12:50692675:TA:T	9.40379e-09	-1.95781e-10	0.636206	0.000436831	-1.95781e-10	0.334304	0.000444692	-1.95781e-10	0.307218
50693031	chr12:50693031:A:T	2.53496e-09	-1.95781e-10	-0.674729	0.000121068	-1.95781e-10	-0.94889	0.000127576	-1.95781e-10	-0.941454
50693148	chr12:50693148:T:C	2.69678e-07	5.28775	-1.29542	5.98586e-05	-0.431778	-1.22148	5.47547e-05	-0.53431	-1.25299
50693904	chr12:50693904:A:G	1.9275e-09	-0.948686	-3.80397e-10	4.99553e-05	-1.83411	-3.80397e-10	5.22108e-05	-1.83487	-3.80397e-10
50694074	chr12:50694074:C:G	1.30989e-09	-1.95781e-10	-1.33497	9.37274e-05	-1.95781e-10	-1.20485	9.92017e-05	-1.95781e-10	-1.19301
50694271	chr12:50694271:G:A	3.96724e-09	0.619569	-0.846407	1.44114e-05	-1.83164	-1.24559	1.4781e-05	-1.8348	-1.26203
50694805	chr12:50694805:A:G	1.92487e-09	-1.95781e-10	-0.950051	0.0001052	-1.95781e-10	-1.08938	0.000108765	-1.95781e-10	-1.10097
50694907	chr12:50694907:G:A	1.98816e-09	-1.95781e-10	-0.917696	8.60531e-05	-1.95781e-10	-1.29028	8.89438e-05	-1.95781e-10	-1.30216
50695078	chr12:50695078:G:A	3.12942e-09	-0.46406	-3.80397e-10	5.06328e-05	-1.82064	-3.80397e-10	5.28646e-05	-1.82243	-3.80397e-10
50695107	chr12:50695107:G:C	1.24845e-09	-1.95781e-10	-1.38301	7.77064e-05	-1.95781e-10	-1.3923	8.12771e-05	-1.95781e-10	-1.3923
50695151	chr12:50695151:G:A	1.42475e-09	-1.95781e-10	-1.25091	8.48001e-05	-1.95781e-10	-1.30494	8.84127e-05	-1.95781e-10	-1.30815
50695196	chr12:50695196:T:G	3.69991e-07	5.53063	-1.22206	6.16654e-05	-0.332504	-1.29101	5.66778e-05	-0.438667	-1.31411
50695504	chr12:50695504:G:T	3.0167e-07	5.44165	-1.33723	6.80359e-05	-0.367726	-1.15748	6.16758e-05	-0.472704	-1.19557
50695582	chr12:50695582:C:G	1.51596e-09	-1.95781e-10	-1.18886	7.94005e-05	-1.95781e-10	-1.37074	8.27754e-05	-1.95781e-10	-1.37403
50695612	chr12:50695612:G:C	1.2375e-09	-1.95781e-10	-1.39182	7.91599e-05	-1.95781e-10	-1.37377	8.29551e-05	-1.95781e-10	-1.37186
50695789	chr12:50695789:G:A	1.86088e-09	-1.95781e-10	-0.983858	8.35736e-05	-1.95781e-10	-1.31951	8.65462e-05	-1.95781e-10	-1.32948
50695833	chr12:50695833:T:C	1.88155e-09	-1.95781e-10	-0.972812	8.39659e-05	-1.95781e-10	-1.31483	8.69225e-05	-1.95781e-10	-1.32515
50695951	chr12:50695951:T:A	3.51024e-07	5.49691	-1.24097	6.17635e-05	-0.346665	-1.27526	5.66907e-05	-0.452304	-1.30025
50697357	chr12:50697357:G:A	1.2445e-09	-1.95781e-10	-1.38617	8.3583e-05	-1.95781e-10	-1.3194	8.80648e-05	-1.95781e-10	-1.31209
50697890	chr12:50697890:C:T	1.35261e-09	-1.95781e-10	-1.30287	8.19795e-05	-1.95781e-10	-1.33877	8.55483e-05	-1.95781e-10	-1.34108
50697918	chr12:50697918:G:T	1.92441e-09	-1.95781e-10	-0.950286	8.48628e-05	-1.95781e-10	-1.30421	8.7791e-05	-1.95781e-10	-1.3152
50698113	chr12:50698113:T:C	1.47885e-09	-1.95781e-10	-1.21364	7.88173e-05	-1.95781e-10	-1.37811	8.22202e-05	-1.95781e-10	-1.38076
50698197	chr12:50698197:G:A	1.42492e-09	-1.95781e-10	-1.25079	8.48077e-05	-1.95781e-10	-1.30485	8.84206e-05	-1.95781e-10	-1.30806
50698236	chr12:50698236:A:G	5.64822e-09	-1.95781e-10	0.126434	0.000271389	-1.95781e-10	-0.141687	0.000277154	-1.95781e-10	-0.165589
50698615	chr12:50698615:C:T	1.53475e-09	-1.95781e-10	-1.17654	9.09043e-05	-1.95781e-10	-1.23543	9.45933e-05	-1.95781e-10	-1.24058
50698895	chr12:50698895:T:C	1.90335e-09	-1.95781e-10	-0.961293	0.000116393	-1.95781e-10	-0.988266	0.000120453	-1.95781e-10	-0.998899
50698942	chr12:50698942:C:T	1.28313e-09	-1.95781e-10	-1.35561	7.83593e-05	-1.95781e-10	-1.38394	8.20984e-05	-1.95781e-10	-1.38224
50699322	chr12:50699322:T:C	6.3109e-09	0.237372	-3.80397e-10	9.54951e-05	-1.18617	-3.80397e-10	9.89262e-05	-1.19579	-3.80397e-10
50699403	chr12:50699403:T:G	1.26557e-09	-1.95781e-10	-1.36939	7.77164e-05	-1.95781e-10	-1.39217	8.13226e-05	-1.95781e-10	-1.39174
50699421	chr12:50699421:A:G	1.30719e-09	-1.95781e-10	-1.33702	7.90224e-05	-1.95781e-10	-1.37551	8.26046e-05	-1.95781e-10	-1.3761
50700087	chr12:50700087:T:C	8.26752e-09	-1.95781e-10	0.507428	0.000385423	-1.95781e-10	0.209099	0.000392531	-1.95781e-10	0.182453
50700137	chr12:50700137:C:T	9.20971e-09	-1.95781e-10	0.615351	0.000423075	-1.95781e-10	0.302309	0.000430461	-1.95781e-10	0.274695
50700180	chr12:50700180:G:A	1.43798e-09	-1.95781e-10	-1.24167	8.54222e-05	-1.95781e-10	-1.29764	8.90495e-05	-1.95781e-10	-1.30097
50700355	chr12:50700355:C:T	0.0118999	12.5887	2.0984	1.43443e-05	-1.71166	-1.37023	1.47866e-05	-1.72673	-1.36971
50701383	chr12:50701383:G:T	8.29873e-10	-1.79139	-3.80397e-10	5.7608e-05	-1.69158	-3.80397e-10	6.03921e-05	-1.68931	-3.80397e-10
50701395	chr12:50701395:G:T	1.42482e-09	-1.95781e-10	-1.25086	8.48017e-05	-1.95781e-10	-1.30493	8.84145e-05	-1.95781e-10	-1.30813
50701512	chr12:50701512:G:T	2.57292e-09	-1.95781e-10	-0.659864	0.000122547	-1.95781e-10	-0.936744	0.000129158	-1.95781e-10	-0.929124
50702173	chr12:50702173:C:T	1.28486e-09	-1.95781e-10	-1.35426	7.91054e-05	-1.95781e-10	-1.37446	8.25941e-05	-1.95781e-10	-1.37622
50702261	chr12:50702261:G:A	1.40447e-09	-1.95781e-10	-1.26524	8.38671e-05	-1.95781e-10	-1.31601	8.74591e-05	-1.95781e-10	-1.31899
50702400	chr12:50702400:G:A	5.41091e-09	0.743036	-0.659525	1.56785e-05	-1.83665	-1.1563	1.60126e-05	-1.83845	-1.17833
50702511	chr12:50702511:G:A	1.54007e-09	-1.95781e-10	-1.17308	8.47504e-05	-1.95781e-10	-1.30553	8.79301e-05	-1.95781e-10	-1.31362
50702646	chr12:50702646:G:A	1.368e-09	-1.95781e-10	-1.29155	8.23677e-05	-1.95781e-10	-1.33405	8.59433e-05	-1.95781e-10	-1.33647
50702841	chr12:50702841:G:A	1.29476e-09	-1.95781e-10	-1.34658	9.17788e-05	-1.95781e-10	-1.22586	9.70728e-05	-1.95781e-10	-1.2147
50703105	chr12:50703105:C:G	2.03263e-09	-1.95781e-10	-0.895576	0.000123863	-1.95781e-10	-0.926068	0.000128068	-1.95781e-10	-0.9376
50703223	chr12:50703223:AT:A	1.31052e-09	-1.95781e-10	-1.33448	7.97409e-05	-1.95781e-10	-1.36646	8.32505e-05	-1.95781e-10	-1.36831
50704669	chr12:50704669:G:A	1.40399e-09	-1.95781e-10	-1.26559	8.38408e-05	-1.95781e-10	-1.31632	8.74324e-05	-1.95781e-10	-1.3193
50705310	chr12:50705310:AGATCT:A	1.40701e-09	-1.95781e-10	-1.26344	8.39812e-05	-1.95781e-10	-1.31465	8.75761e-05	-1.95781e-10	-1.31766
50705403	chr12:50705403:T:C	1.39664e-09	-1.95781e-10	-1.27084	7.79422e-05	-1.95781e-10	-1.38927	8.14379e-05	-1.95781e-10	-1.39032
50705811	chr12:50705811:T:C	4.78678e-08	-1.95781e-10	2.26354	0.000212773	-1.95781e-10	-0.385014	0.000217298	-1.95781e-10	-0.408891
50706156	chr12:50706156:C:T	1.89903e-09	-1.95781e-10	-0.963565	8.43245e-05	-1.95781e-10	-1.31057	8.72723e-05	-1.95781e-10	-1.32113
50706242	chr12:50706242:G:C	3.46896e-10	-1.27209	-1.39155	8.9413e-05	0.132189	-1.38416	9.13924e-05	0.107986	-1.38299
50706395	chr12:50706395:A:G	1.90177e-09	-1.95781e-10	-0.962122	0.000116365	-1.95781e-10	-0.98851	0.00012042	-1.95781e-10	-0.99918
50708311	chr12:50708311:A:G	5.09112e-09	-1.95781e-10	0.0225895	0.000312088	-1.95781e-10	-0.00195492	0.000323036	-1.95781e-10	-0.0123989
50708339	chr12:50708339:C:T	1.25557e-09	-1.95781e-10	-1.37732	0.000106635	-1.95781e-10	-1.07583	0.000110136	-1.95781e-10	-1.08845
50708859	chr12:50708859:G:A	1.87649e-09	-1.95781e-10	-0.975504	0.000114865	-1.95781e-10	-1.00148	0.000118878	-1.95781e-10	-1.01207
50708887	chr12:50708887:C:T	1.98349e-09	-1.95781e-10	-0.920047	0.000120974	-1.95781e-10	-0.949662	0.000125119	-1.95781e-10	-0.960895
50709086	chr12:50709086:A:G	4.99269e-09	0.806436	-0.803369	1.46494e-05	-1.83833	-1.22251	1.50351e-05	-1.83941	-1.24037
50709414	chr12:50709414:C:T	1.85128e-09	-1.95781e-10	-0.989032	0.000101763	-1.95781e-10	-1.12259	0.000105274	-1.95781e-10	-1.1336
50709808	chr12:50709808:T:C	1.44773e-09	-1.95781e-10	-1.23491	8.66203e-05	-1.95781e-10	-1.28371	9.02187e-05	-1.95781e-10	-1.28793
50709850	chr12:50709850:C:T	0.000533056	12.2892	-0.707713	1.83573e-05	-1.72796	-1.10725	1.87006e-05	-1.74208	-1.11953
50710013	chr12:50710013:A:G	1.86501e-09	-1.95781e-10	-0.981639	0.000101005	-1.95781e-10	-1.13007	0.000104675	-1.95781e-10	-1.1393
50710209	chr12:50710209:C:T	0.0184171	12.9045	2.21934	1.49522e-05	-1.6803	-1.36008	1.53875e-05	-1.69717	-1.35943
50710527	chr12:50710527:G:A	3.35983e-07	5.41391	-1.20175	5.85246e-05	-0.369467	-1.30633	5.39739e-05	-0.474125	-1.32754
50710723	chr12:50710723:C:T	3.73596e-09	-1.95781e-10	-0.286902	0.000188449	-1.95781e-10	-0.506415	0.000193446	-1.95781e-10	-0.525163
50710833	chr12:50710833:T:C	1.34856e-09	-1.95781e-10	-1.30587	8.17907e-05	-1.95781e-10	-1.34108	8.53557e-05	-1.95781e-10	-1.34334
50711297	chr12:50711297:G:A	2.74073e-08	1.7059	-3.80397e-10	8.86396e-05	-1.26066	-3.80397e-10	9.1864e-05	-1.26985	-3.80397e-10
50711517	chr12:50711517:T:C	2.79204e-09	0.666501	-1.24464	1.27303e-05	-1.83587	-1.36539	1.32179e-05	-1.83791	-1.37068
50711520	chr12:50711520:T:C	2.13754e-09	-1.95781e-10	-0.845252	0.000121157	-1.95781e-10	-0.948154	0.000125918	-1.95781e-10	-0.954531
50712308	chr12:50712308:A:C	0.0131904	12.5049	2.28515	1.44723e-05	-1.71932	-1.35369	1.49281e-05	-1.73392	-1.353
50712395	chr12:50712395:G:A	0.000217295	11.422	-0.737851	1.75673e-05	-1.79235	-1.08685	1.798e-05	-1.80137	-1.09953
50712830	chr12:50712830:C:A	1.27001e-09	-1.95781e-10	-1.36588	8.65556e-05	-1.95781e-10	-1.28445	8.97494e-05	-1.95781e-10	-1.29314
50713190	chr12:50713190:T:C	1.89945e-09	-1.95781e-10	-0.963344	0.000116231	-1.95781e-10	-0.98966	0.000120283	-1.95781e-10	-1.00032
50713280	chr12:50713280:G:A	1.90097e-09	-1.95781e-10	-0.962541	0.000116323	-1.95781e-10	-0.988873	0.000120377	-1.95781e-10	-0.999537
50713620	chr12:50713620:G:C	2.92924e-09	-1.95781e-10	-0.530165	0.000249958	-1.95781e-10	-0.223949	0.000260502	-1.95781e-10	-0.227551
50713715	chr12:50713715:G:A	1.28077e-09	-1.95781e-10	-1.35745	7.89091e-05	-1.95781e-10	-1.37695	8.24003e-05	-1.95781e-10	-1.37857
50713833	chr12:50713833:C:A	1.23702e-09	-1.95781e-10	-1.3922	7.89142e-05	-1.95781e-10	-1.37688	8.26845e-05	-1.95781e-10	-1.37513
50714753	chr12:50714753:G:A	1.90462e-09	-1.95781e-10	-0.960626	8.44865e-05	-1.95781e-10	-1.30865	8.74267e-05	-1.95781e-10	-1.31936
50715235	chr12:50715235:C:T	1.28143e-09	-1.95781e-10	-1.35693	9.60397e-05	-1.95781e-10	-1.18048	0.000100128	-1.95781e-10	-1.18371
50715865	chr12:50715865:G:C	3.68041e-10	-1.21417	-1.3903	9.93127e-05	0.233818	-1.38079	0.000101472	0.209019	-1.3794
50716092	chr12:50716092:C:T	0.0117514	12.4118	2.26273	1.43202e-05	-1.728	-1.35557	1.47798e-05	-1.74204	-1.35486
50716458	chr12:50716458:A:G	1.29451e-09	-1.95781e-10	-1.34678	7.80787e-05	-1.95781e-10	-1.38752	8.17723e-05	-1.95781e-10	-1.38622
50716677	chr12:50716677:C:T	1.42544e-09	-1.95781e-10	-1.25043	8.48342e-05	-1.95781e-10	-1.30454	8.84477e-05	-1.95781e-10	-1.30775
50717577	chr12:50717577:C:T	1.32497e-09	-1.95781e-10	-1.32352	8.03327e-05	-1.95781e-10	-1.35906	8.38598e-05	-1.95781e-10	-1.36102
50718803	chr12:50718803:T:C	1.28524e-09	-1.95781e-10	-1.35396	9.03106e-05	-1.95781e-10	-1.24199	9.54629e-05	-1.95781e-10	-1.23143
50718867	chr12:50718867:A:C	1.30196e-09	-1.95781e-10	-1.34104	7.96895e-05	-1.95781e-10	-1.3671	8.32196e-05	-1.95781e-10	-1.36868
50719231	chr12:50719231:A:G	1.2918e-09	-1.95781e-10	-1.34887	7.93686e-05	-1.95781e-10	-1.37114	8.28555e-05	-1.95781e-10	-1.37306
50719497	chr12:50719497:A:T	1.34856e-09	-1.95781e-10	-1.30587	8.17907e-05	-1.95781e-10	-1.34108	8.53557e-05	-1.95781e-10	-1.34334
50719644	chr12:50719644:C:T	2.48489e-09	-1.95781e-10	-0.694678	0.000204071	-1.95781e-10	-0.426774	0.00020903	-1.95781e-10	-0.447684
50719819	chr12:50719819:T:C	2.83783e-10	-1.5264	-1.33805	1.24341e-05	-1.83839	-1.38642	1.30383e-05	-1.83789	-1.38438
50719861	chr12:50719861:T:A	1.66335e-09	-1.95781e-10	-1.09607	9.12367e-05	-1.95781e-10	-1.23178	9.45834e-05	-1.95781e-10	-1.24068
50719990	chr12:50719990:G:A	1.05444e-09	-1.55189	-3.80397e-10	0.000109772	-1.04684	-3.80397e-10	0.000113782	-1.05588	-3.80397e-10
50720507	chr12:50720507:A:G	1.90474e-09	-1.95781e-10	-0.960559	0.000116546	-1.95781e-10	-0.986951	0.000120605	-1.95781e-10	-0.997643
50720809	chr12:50720809:G:A	1.27577e-09	-1.95781e-10	-1.36136	7.77072e-05	-1.95781e-10	-1.39229	8.13019e-05	-1.95781e-10	-1.39199
50720913	chr12:50720913:A:G	1.51475e-09	-1.95781e-10	-1.18966	9.00015e-05	-1.95781e-10	-1.24541	9.36761e-05	-1.95781e-10	-1.25032
50721526	chr12:50721526:A:G	1.81385e-09	-1.95781e-10	-1.00946	0.000141191	-1.95781e-10	-0.795124	0.000149214	-1.95781e-10	-0.784783
50721702	chr12:50721702:T:C	1.96303e-09	-1.95781e-10	-0.930416	8.55771e-05	-1.95781e-10	-1.29582	8.8485e-05	-1.95781e-10	-1.30733
50721799	chr12:50721799:C:T	2.76914e-09	-0.799934	0.213562	3.89242e-05	-1.08708	-0.996542	3.75416e-05	-1.12342	-1.04129
50721855	chr12:50721855:C:A	1.87513e-09	-1.95781e-10	-0.976229	0.000114785	-1.95781e-10	-1.00218	0.000118795	-1.95781e-10	-1.01276
50722152	chr12:50722152:A:G	1.56991e-08	0.769406	0.379291	3.55269e-05	-1.83787	-0.337082	3.52763e-05	-1.83917	-0.387779
50722392	chr12:50722392:CA:C	1.85793e-09	-1.95781e-10	-0.985445	9.92409e-05	-1.95781e-10	-1.14769	0.000102672	-1.95781e-10	-1.15862
50722583	chr12:50722583:T:G	1.32623e-09	-1.95781e-10	-1.32256	8.07911e-05	-1.95781e-10	-1.35337	8.43366e-05	-1.95781e-10	-1.35535
50723446	chr12:50723446:A:G	1.30561e-07	4.07807	-0.811136	0.00019617	0.622486	-1.08875	0.000190637	0.526918	-1.06671
50723543	chr12:50723543:A:G	9.85676e-10	-1.61934	-3.80397e-10	5.19449e-05	-1.79506	-3.80397e-10	5.44115e-05	-1.79359	-3.80397e-10
50723788	chr12:50723788:G:A	1.31973e-09	-1.95781e-10	-1.32748	9.50264e-05	-1.95781e-10	-1.19109	0.0001006	-1.95781e-10	-1.17901
50724211	chr12:50724211:A:G	1.41044e-08	0.747512	0.294066	3.33263e-05	-1.83769	-0.401202	3.31386e-05	-1.83908	-0.450384
50724630	chr12:50724630:CACTG:C	1.34907e-09	-1.95781e-10	-1.30549	8.18142e-05	-1.95781e-10	-1.34079	8.53796e-05	-1.95781e-10	-1.34306
50725815	chr12:50725815:C:T	1.29221e-09	-1.95781e-10	-1.34855	7.93862e-05	-1.95781e-10	-1.37092	8.28731e-05	-1.95781e-10	-1.37285
50726089	chr12:50726089:G:T	1.51366e-09	-1.95781e-10	-1.19038	7.93684e-05	-1.95781e-10	-1.37114	8.27451e-05	-1.95781e-10	-1.3744
50726152	chr12:50726152:G:A	2.55718e-09	0.537339	-1.20334	1.3042e-05	-1.82971	-1.34735	1.34987e-05	-1.83326	-1.35431
50726391	chr12:50726391:T:C	0.0150676	15.1064	-0.183228	4.43542e-05	-0.568982	-1.38405	4.41203e-05	-0.622428	-1.38081
50726419	chr12:50726419:C:T	0.0142786	12.58	2.28937	1.45928e-05	-1.71228	-1.35243	1.50472e-05	-1.72732	-1.35165
50726852	chr12:50726852:G:C	1.54594e-09	-1.95781e-10	-1.16927	7.99383e-05	-1.95781e-10	-1.36399	8.32937e-05	-1.95781e-10	-1.36779
50727846	chr12:50727846:CA:C	2.45029e-07	5.10987	-1.2134	5.09266e-05	-0.517153	-1.2977	4.71661e-05	-0.616498	-1.31999
50728622	chr12:50728622:C:T	4.87356e-09	-1.95781e-10	-0.0210835	0.000382393	-1.95781e-10	0.201207	0.000393066	-1.95781e-10	0.183815
50728789	chr12:50728789:T:TA	2.60912e-09	0.571184	-1.21708	1.29456e-05	-1.83187	-1.35261	1.34079e-05	-1.83497	-1.35935
50728902	chr12:50728902:G:A	1.22341e-09	-1.40326	-3.80397e-10	5.63042e-05	-1.71447	-3.80397e-10	5.9046e-05	-1.71185	-3.80397e-10
50729188	chr12:50729188:T:C	1.29116e-09	-1.95781e-10	-1.34937	7.93411e-05	-1.95781e-10	-1.37148	8.28282e-05	-1.95781e-10	-1.37339
50729998	chr12:50729998:T:C	1.97677e-09	-1.95781e-10	-0.923443	8.58094e-05	-1.95781e-10	-1.29311	8.87112e-05	-1.95781e-10	-1.30478
50730417	chr12:50730417:A:G	2.75116e-09	-0.592885	-3.80397e-10	0.000104099	-1.0999	-3.80397e-10	0.00010715	-1.11594	-3.80397e-10
50730472	chr12:50730472:C:T	1.55147e-09	-1.95781e-10	-1.16571	8.51784e-05	-1.95781e-10	-1.30049	8.83571e-05	-1.95781e-10	-1.30878
50730676	chr12:50730676:C:T	1.26229e-09	-1.95781e-10	-1.37198	7.78116e-05	-1.95781e-10	-1.39095	8.13646e-05	-1.95781e-10	-1.39122
50730816	chr12:50730816:C:CTCATTCT	1.29053e-09	-1.95781e-10	-1.34985	9.11281e-05	-1.95781e-10	-1.23297	9.63606e-05	-1.95781e-10	-1.22207
50731099	chr12:50731099:T:C	1.2371e-09	-1.95781e-10	-1.39214	7.86112e-05	-1.95781e-10	-1.38073	8.22462e-05	-1.95781e-10	-1.38045
50732234	chr12:50732234:T:G	2.57839e-09	-1.95781e-10	-0.657741	0.00012273	-1.95781e-10	-0.935257	0.000129349	-1.95781e-10	-0.927647
50732419	chr12:50732419:G:A	1.23741e-09	-1.95781e-10	-1.39188	7.83264e-05	-1.95781e-10	-1.38436	8.20399e-05	-1.95781e-10	-1.38296
50732730	chr12:50732730:G:A	1.23738e-09	-1.95781e-10	-1.39191	8.10881e-05	-1.95781e-10	-1.34971	8.41991e-05	-1.95781e-10	-1.35698
50733686	chr12:50733686:A:G	1.28697e-09	-1.95781e-10	-1.35261	7.83909e-05	-1.95781e-10	-1.38353	8.21555e-05	-1.95781e-10	-1.38155
50733955	chr12:50733955:T:C	1.69081e-09	0.288332	-1.36803	1.33935e-05	-1.79275	-1.35772	1.40076e-05	-1.80029	-1.35027
50734067	chr12:50734067:C:A	1.40242e-09	-1.95781e-10	-1.26671	8.43156e-05	-1.95781e-10	-1.31067	8.78653e-05	-1.95781e-10	-1.31436
50734358	chr12:50734358:C:T	5.00922e-09	-1.95781e-10	0.00637344	0.000198766	-1.95781e-10	-0.453111	0.00020083	-1.95781e-10	-0.487702
50735004	chr12:50735004:C:T	1.29177e-09	-1.34889	-3.80397e-10	6.32494e-05	-1.59816	-3.80397e-10	6.5671e-05	-1.60551	-3.80397e-10
50735049	chr12:50735049:A:G	8.52451e-07	6.32569	-1.18248	9.31041e-05	0.111996	-1.32352	8.494e-05	-0.00600986	-1.34221
50735372	chr12:50735372:G:C	2.19296e-09	-1.95781e-10	-0.819657	0.000116653	-1.95781e-10	-0.986036	0.000120325	-1.95781e-10	-0.999969
50736422	chr12:50736422:G:T	4.44042e-09	-1.95781e-10	-0.114159	0.000344004	-1.95781e-10	0.0954115	0.000360278	-1.95781e-10	0.0967125
50736424	chr12:50736424:G:A	0.00194325	10.4297	2.4453	1.3603e-05	-1.80706	-1.32789	1.41372e-05	-1.81419	-1.32717
50736577	chr12:50736577:C:G	8.79985e-10	-1.73276	-3.80397e-10	7.76793e-05	-1.39265	-3.80397e-10	8.23926e-05	-1.37867	-3.80397e-10
50736974	chr12:50736974:G:A	1.60407e-09	-1.95781e-10	-1.13236	9.88458e-05	-1.95781e-10	-1.15168	0.000102533	-1.95781e-10	-1.15998
50738967	chr12:50738967:T:C	9.94765e-10	-1.61016	-3.80397e-10	9.90207e-05	-1.14991	-3.80397e-10	0.000102705	-1.1583	-3.80397e-10
50739102	chr12:50739102:G:A	3.24005e-09	-1.95781e-10	-0.429319	0.000279396	-1.95781e-10	-0.11261	0.000290985	-1.95781e-10	-0.11689
50739820	chr12:50739820:G:C	2.00462e-09	-1.95781e-10	-0.909455	0.000122412	-1.95781e-10	-0.937851	0.000126597	-1.95781e-10	-0.949151
50740040	chr12:50740040:C:T	1.12211e-09	-0.110978	-1.37872	1.46169e-05	-1.71508	-1.34798	1.52171e-05	-1.72752	-1.34023
50740315	chr12:50740315:G:A	1.25253e-09	-1.95781e-10	-1.37975	8.17901e-05	-1.95781e-10	-1.34109	8.56238e-05	-1.95781e-10	-1.3402
50740958	chr12:50740958:A:G	0.0319498	13.4556	2.21919	1.61547e-05	-1.60404	-1.35899	1.65637e-05	-1.62459	-1.35836
50740996	chr12:50740996:C:T	1.33364e-09	-1.95781e-10	-1.317	7.99427e-05	-1.95781e-10	-1.36393	8.351e-05	-1.95781e-10	-1.3652
50741347	chr12:50741347:G:A	1.8473e-09	-1.95781e-10	-0.99118	0.000113197	-1.95781e-10	-1.01611	0.000117177	-1.95781e-10	-1.02648
50741384	chr12:50741384:A:G	1.47133e-09	-1.95781e-10	-1.21874	7.8712e-05	-1.95781e-10	-1.37945	8.2124e-05	-1.95781e-10	-1.38193
50741926	chr12:50741926:T:C	3.50891e-09	-1.95781e-10	-0.349602	0.000149303	-1.95781e-10	-0.73926	0.000151696	-1.95781e-10	-0.768281
50742157	chr12:50742157:G:A	3.00425e-09	0.783849	-1.28873	1.2353e-05	-1.83903	-1.39231	1.29174e-05	-1.83968	-1.39191
50742168	chr12:50742168:C:T	1.33854e-08	-1.95781e-10	0.989258	0.00123782	-1.95781e-10	1.37587	0.00124984	-1.95781e-10	1.34061
50742173	chr12:50742173:G:A	3.44305e-09	0.664098	-1.03265	1.42456e-05	-1.83725	-1.25154	1.46923e-05	-1.83882	-1.26402
50743099	chr12:50743099:G:GT	1.58725e-09	-1.95781e-10	-1.14291	9.8053e-05	-1.95781e-10	-1.15973	0.00010175	-1.95781e-10	-1.16765
50743110	chr12:50743110:G:T	3.07666e-09	-1.95781e-10	-0.481063	0.000167087	-1.95781e-10	-0.62673	0.000172637	-1.95781e-10	-0.638969
50744056	chr12:50744056:T:C	1.39458e-08	-1.95781e-10	1.03027	0.000400694	-1.95781e-10	0.247958	0.00040023	-1.95781e-10	0.201878
50745079	chr12:50745079:C:T	9.51889e-06	8.94216	-1.38603	0.000991566	2.47987	-1.32582	0.000870163	2.31448	-1.33596
50745484	chr12:50745484:G:A	5.09112e-09	-1.95781e-10	0.0225895	0.000312088	-1.95781e-10	-0.00195492	0.000323036	-1.95781e-10	-0.0123989
50745496	chr12:50745496:A:G	1.56298e-09	0.164891	-1.3232	1.32591e-05	-1.77445	-1.38611	1.37911e-05	-1.78338	-1.38276
50745892	chr12:50745892:T:C	1.2559e-09	-1.95781e-10	-1.37706	8.90975e-05	-1.95781e-10	-1.25551	9.39626e-05	-1.95781e-10	-1.24727
50746020	chr12:50746020:C:A	1.60091e-09	-0.0457658	-1.08857	1.51687e-05	-1.73977	-1.28624	1.55267e-05	-1.75086	-1.29674
50746109	chr12:50746109:C:T	1.23901e-09	-0.00248299	-1.38811	1.54545e-05	-1.74489	-1.26246	1.61611e-05	-1.7557	-1.25186
50746420	chr12:50746420:T:A	1.26757e-09	-1.95781e-10	-1.3678	9.14581e-05	-1.95781e-10	-1.22936	9.6522e-05	-1.95781e-10	-1.22039
50746558	chr12:50746558:C:T	3.13171e-09	-1.95781e-10	-0.463329	0.00026877	-1.95781e-10	-0.151385	0.000279916	-1.95781e-10	-0.155674
50746627	chr12:50746627:C:G	1.52816e-09	-1.95781e-10	-1.18084	8.09129e-05	-1.95781e-10	-1.35187	8.41961e-05	-1.95781e-10	-1.35701
50747278	chr12:50747278:A:T	1.44764e-09	-1.95781e-10	-1.23497	8.5883e-05	-1.95781e-10	-1.29226	8.95221e-05	-1.95781e-10	-1.29568
50747626	chr12:50747626:T:C	2.10899e-09	-1.95781e-10	-0.8587	0.000109561	-1.95781e-10	-1.04876	0.000113096	-1.95781e-10	-1.06193
50747823	chr12:50747823:T:C	1.4445e-09	-1.95781e-10	-1.23714	8.57329e-05	-1.95781e-10	-1.294	8.93684e-05	-1.95781e-10	-1.2974
50748100	chr12:50748100:A:G	5.57927e-09	-1.95781e-10	0.11415	0.000163007	-1.95781e-10	-0.651451	0.000164476	-1.95781e-10	-0.687397
50748125	chr12:50748125:A:G	1.42848e-09	-1.95781e-10	-1.2483	8.02388e-05	-1.95781e-10	-1.36023	8.44151e-05	-1.95781e-10	-1.35442
50748964	chr12:50748964:G:C	1.4531e-09	-1.95781e-10	-1.23121	0.000116896	-1.95781e-10	-0.983956	0.000121151	-1.95781e-10	-0.993126
50750010	chr12:50750010:C:G	1.31378e-08	-1.95781e-10	0.970586	0.000592885	-1.95781e-10	0.639759	0.000604511	-1.95781e-10	0.614257
50750649	chr12:50750649:T:C	4.12958e-05	7.86137	1.16224	7.91399e-05	-0.360076	-1.01395	7.77408e-05	-0.448921	-0.987862
50750966	chr12:50750966:T:C	2.49057e-10	-1.64791	-1.34707	3.04231e-05	-1.07787	-1.25216	3.1095e-05	-1.11307	-1.24004
50750975	chr12:50750975:G:C	1.32759e-09	-1.95781e-10	-1.32155	9.24412e-05	-1.95781e-10	-1.21867	9.5929e-05	-1.95781e-10	-1.22655
50751180	chr12:50751180:C:T	1.81984e-09	-1.95781e-10	-1.00616	9.04759e-05	-1.95781e-10	-1.24016	9.33203e-05	-1.95781e-10	-1.25413
50752728	chr12:50752728:T:C	1.46538e-09	-1.95781e-10	-1.22279	7.8552e-05	-1.95781e-10	-1.38148	8.19185e-05	-1.95781e-10	-1.38444
50752931	chr12:50752931:AAGT:A	1.96558e-08	2.4744	-1.10094	4.80242e-05	-1.55235	-0.321187	4.89966e-05	-1.56288	-0.335529
50754149	chr12:50754149:A:G	1.51554e-09	-1.18914	-3.80397e-10	5.03126e-05	-1.82699	-3.80397e-10	5.26975e-05	-1.82559	-3.80397e-10
50754196	chr12:50754196:C:T	1.31586e-09	-1.95781e-10	-1.33042	8.93525e-05	-1.95781e-10	-1.25265	9.42023e-05	-1.95781e-10	-1.24472
50754442	chr12:50754442:A:G	1.32138e-09	-1.95781e-10	-1.32623	7.93269e-05	-1.95781e-10	-1.37166	8.29103e-05	-1.95781e-10	-1.3724
50754653	chr12:50754653:AG:A	1.35716e-09	-1.95781e-10	-1.29951	8.94662e-05	-1.95781e-10	-1.25138	9.28358e-05	-1.95781e-10	-1.25933
50754654	chr12:50754654:G:A	1.32061e-09	-1.95781e-10	-1.32681	8.50407e-05	-1.95781e-10	-1.30211	8.80245e-05	-1.95781e-10	-1.31255
50754774	chr12:50754774:A:G	0.000251403	10.6867	0.143165	1.29352e-05	-1.79777	-1.38752	1.34057e-05	-1.80568	-1.38881
50755303	chr12:50755303:G:C	1.24002e-09	-1.95781e-10	-1.38978	7.81171e-05	-1.95781e-10	-1.38703	8.17901e-05	-1.95781e-10	-1.38601
50756137	chr12:50756137:C:A	7.45142e-09	-1.95781e-10	0.403497	0.000601207	-1.95781e-10	0.653698	0.00061344	-1.95781e-10	0.628919
50757252	chr12:50757252:C:T	1.98947e-09	-1.95781e-10	-0.917037	0.000103077	-1.95781e-10	-1.10976	0.0001066	-1.95781e-10	-1.12108
50757269	chr12:50757269:A:G	2.86875e-10	-1.46347	-1.39014	2.13004e-05	-1.34816	-1.33836	2.1801e-05	-1.37651	-1.3317
50757458	chr12:50757458:T:C	4.08107e-09	-1.95781e-10	-0.198548	0.000199956	-1.95781e-10	-0.447146	0.000205479	-1.95781e-10	-0.46482
50757741	chr12:50757741:G:A	4.33399e-05	9.67017	-0.598248	0.000340167	1.44622	-1.36203	0.000311321	1.29875	-1.34809
50758070	chr12:50758070:G:C	1.50758e-09	-1.95781e-10	-1.1944	8.89271e-05	-1.95781e-10	-1.25742	9.25893e-05	-1.95781e-10	-1.26199
50758162	chr12:50758162:T:C	2.20166e-09	-1.95781e-10	-0.815696	0.000122709	-1.95781e-10	-0.935423	0.000127247	-1.95781e-10	-0.944035
50759239	chr12:50759239:G:A	1.45589e-09	-1.95781e-10	-1.22929	9.89988e-05	-1.95781e-10	-1.15013	0.000104224	-1.95781e-10	-1.14362
50759443	chr12:50759443:T:C	2.04029e-09	-0.891816	-3.80397e-10	0.000391675	0.225192	-3.80397e-10	0.000410326	0.22679	-3.80397e-10
50759794	chr12:50759794:G:A	3.49247e-05	9.68519	-0.829143	0.000333049	1.45473	-1.39168	0.000301495	1.30709	-1.3885
50760178	chr12:50760178:A:T	1.29679e-09	-1.95781e-10	-1.34502	8.05572e-05	-1.95781e-10	-1.35627	8.41226e-05	-1.95781e-10	-1.35789
50760334	chr12:50760334:C:T	8.10244e-09	-1.95781e-10	0.487257	0.000672643	-1.95781e-10	0.765973	0.00068427	-1.95781e-10	0.738189
50760855	chr12:50760855:T:G	2.11506e-09	-1.95781e-10	-0.855824	0.000105248	-1.95781e-10	-1.08893	0.000108884	-1.95781e-10	-1.09988
50760875	chr12:50760875:T:TTC	2.7263e-05	9.32581	-0.717436	0.000276748	1.25807	-1.38021	0.000253253	1.11486	-1.37064
50761061	chr12:50761061:T:C	4.99115e-09	-1.95781e-10	0.00275879	0.000117951	-1.95781e-10	-0.974974	0.000119289	-1.95781e-10	-1.00861
50761063	chr12:50761063:T:C	7.41287e-09	-1.95781e-10	0.39831	0.000347716	-1.95781e-10	0.106146	0.000355944	-1.95781e-10	0.0846116
50761639	chr12:50761639:C:A	0.000203776	10.4736	0.146243	1.28173e-05	-1.80954	-1.38491	1.32972e-05	-1.81619	-1.38642
50761880	chr12:50761880:C:T	2.36276e-10	-1.66014	-1.38753	2.86873e-05	-1.05961	-1.32918	2.91614e-05	-1.09523	-1.32208
50762208	chr12:50762208:T:C	2.31377e-10	-1.68596	-1.38265	3.08396e-05	-1.00285	-1.3136	3.13328e-05	-1.03979	-1.3057
50762797	chr12:50762797:A:G	2.2961e-10	-1.6882	-1.38808	3.05407e-05	-0.994926	-1.33126	3.09968e-05	-1.03201	-1.32427
50763267	chr12:50763267:A:G	5.45179e-09	-1.95781e-10	0.091036	0.000199273	-1.95781e-10	-0.450568	0.000202006	-1.95781e-10	-0.481864
50763474	chr12:50763474:G:A	2.22986e-09	-1.95781e-10	-0.80297	0.000111878	-1.95781e-10	-1.02783	0.00011548	-1.95781e-10	-1.04106
50763512	chr12:50763512:G:A	2.04758e-09	-1.95781e-10	-0.88825	0.00010544	-1.95781e-10	-1.0871	0.000108995	-1.95781e-10	-1.09886
50763898	chr12:50763898:C:T	5.72463e-09	-1.95781e-10	0.13987	0.000323682	-1.95781e-10	0.0345193	0.000333684	-1.95781e-10	0.0200307
50764871	chr12:50764871:G:T	2.59953e-09	-1.95781e-10	-0.649575	0.000224973	-1.95781e-10	-0.329263	0.00023502	-1.95781e-10	-0.330492
50764933	chr12:50764933:A:G	1.36983e-08	-1.95781e-10	1.01236	0.000674918	-1.95781e-10	0.76935	0.000703075	-1.95781e-10	0.765301
50765227	chr12:50765227:A:G	1.34315e-09	-1.95781e-10	-1.30989	7.77342e-05	-1.95781e-10	-1.39195	8.13694e-05	-1.95781e-10	-1.39116
50765357	chr12:50765357:A:G	2.32153e-10	-1.69235	-1.37292	3.20854e-05	-0.987525	-1.28932	3.26268e-05	-1.02474	-1.28029
50765770	chr12:50765770:C:T	5.48294e-09	-1.95781e-10	0.0967345	0.000124424	-1.95781e-10	-0.921544	0.000125572	-1.95781e-10	-0.957287
50766315	chr12:50766315:CTAAGAT:C	7.03882e-09	-1.95781e-10	0.346533	0.000564132	-1.95781e-10	0.590046	0.000575971	-1.95781e-10	0.565894
50766554	chr12:50766554:T:G	3.72389e-09	-1.95781e-10	-0.290138	0.000109366	-1.95781e-10	-1.05054	0.000111128	-1.95781e-10	-1.07948
50766829	chr12:50766829:A:C	3.3043e-09	-1.95781e-10	-0.409684	0.000153903	-1.95781e-10	-0.708918	0.000160004	-1.95781e-10	-0.714962
50766932	chr12:50766932:C:T	3.32006e-05	9.4227	-0.617285	0.000297834	1.31703	-1.36574	0.00027319	1.17262	-1.35262
50767604	chr12:50767604:A:G	3.31918e-09	-0.405189	-3.80397e-10	6.12631e-05	-1.63006	-3.80397e-10	6.38202e-05	-1.63409	-3.80397e-10
50767709	chr12:50767709:CT:C	5.75256e-09	-1.95781e-10	0.144737	0.000333917	-1.95781e-10	0.0656501	0.000343405	-1.95781e-10	0.0487482
50767954	chr12:50767954:C:T	0.0344353	11.6059	4.14377	2.17923e-05	-1.73851	-0.925179	2.2554e-05	-1.75097	-0.923281
50767961	chr12:50767961:C:T	0.000522366	12.5202	-0.958983	0.00698367	4.34457	-1.23849	0.00615239	4.15587	-1.22144
50768186	chr12:50768186:C:T	1.3628e-09	-1.95781e-10	-1.29536	7.94851e-05	-1.95781e-10	-1.36967	8.30244e-05	-1.95781e-10	-1.37103
50769828	chr12:50769828:A:G	3.36179e-10	-1.80775	-0.887265	2.85424e-05	-1.61804	-0.775807	2.98889e-05	-1.62623	-0.766448
50770580	chr12:50770580:T:C	1.5414e-09	-1.17221	-3.80397e-10	5.87593e-05	-1.67179	-3.80397e-10	6.1561e-05	-1.67013	-3.80397e-10
50771027	chr12:50771027:A:G	2.74187e-05	9.33114	-0.717069	0.000276515	1.26085	-1.38383	0.000252634	1.11776	-1.37599
50771912	chr12:50771912:G:A	8.4977e-10	-1.7677	-3.80397e-10	7.20194e-05	-1.46831	-3.80397e-10	7.63057e-05	-1.45541	-3.80397e-10
50772020	chr12:50772020:G:A	5.3352e-09	-1.95781e-10	0.0694189	0.000303869	-1.95781e-10	-0.0286451	0.000313336	-1.95781e-10	-0.0428873
50772102	chr12:50772102:G:A	4.02813e-10	-1.16277	-1.35142	1.37192e-05	-1.82026	-1.30618	1.43788e-05	-1.82457	-1.29983
50772391	chr12:50772391:G:A	3.64278e-09	-1.95781e-10	-0.312161	0.000167212	-1.95781e-10	-0.625978	0.000173756	-1.95781e-10	-0.632511
50772421	chr12:50772421:G:T	8.49124e-10	-1.76846	-3.80397e-10	7.19024e-05	-1.46993	-3.80397e-10	7.61803e-05	-1.45706	-3.80397e-10
50772812	chr12:50772812:G:A	4.31087e-09	-1.95781e-10	-0.143767	0.000119652	-1.95781e-10	-0.960657	0.000121134	-1.95781e-10	-0.99327
50772816	chr12:50772816:A:G	1.27113e-09	-1.95781e-10	-1.365	7.77077e-05	-1.95781e-10	-1.39229	8.12761e-05	-1.95781e-10	-1.39231
50772825	chr12:50772825:T:C	2.43955e-10	-1.64153	-1.37415	2.86865e-05	-1.09681	-1.29201	2.924e-05	-1.13152	-1.2831
50773030	chr12:50773030:T:G	1.2396e-09	-1.95781e-10	-1.39012	7.86905e-05	-1.95781e-10	-1.37972	8.23721e-05	-1.95781e-10	-1.37892
50773688	chr12:50773688:C:T	1.24969e-09	-1.95781e-10	-1.38201	7.79648e-05	-1.95781e-10	-1.38898	8.1582e-05	-1.95781e-10	-1.38855
50773835	chr12:50773835:C:T	0.0226655	10.8016	4.52987	2.31303e-05	-1.79731	-0.80679	2.40507e-05	-1.80522	-0.804776
50774692	chr12:50774692:TTA:T	1.2553e-09	-1.95781e-10	-1.37753	7.78176e-05	-1.95781e-10	-1.39087	8.14163e-05	-1.95781e-10	-1.39059
50774834	chr12:50774834:G:A	0.0171426	11.0946	3.95755	1.98631e-05	-1.77909	-0.977294	2.0622e-05	-1.78866	-0.975145
50774986	chr12:50774986:C:T	5.60271e-09	-1.95781e-10	0.118343	0.000318082	-1.95781e-10	0.0170686	0.000327864	-1.95781e-10	0.00243666
50775325	chr12:50775325:T:G	4.20571e-09	-1.95781e-10	-0.168463	0.000108918	-1.95781e-10	-1.05464	0.000110561	-1.95781e-10	-1.08459
50775335	chr12:50775335:G:T	5.56842e-09	-1.95781e-10	0.112204	0.00031624	-1.95781e-10	0.0112611	0.000325989	-1.95781e-10	-0.00329979
50775458	chr12:50775458:C:T	1.42195e-09	-1.95781e-10	-1.25287	7.80888e-05	-1.95781e-10	-1.3874	8.15251e-05	-1.95781e-10	-1.38925
50775612	chr12:50775612:G:T	1.47656e-09	-1.95781e-10	-1.21519	8.00101e-05	-1.95781e-10	-1.36309	8.34285e-05	-1.95781e-10	-1.36617
50775707	chr12:50775707:A:G	1.43824e-09	-1.95781e-10	-1.24149	8.81849e-05	-1.95781e-10	-1.26581	9.20475e-05	-1.95781e-10	-1.26786
50775964	chr12:50775964:A:G	4.45927e-09	-1.95781e-10	-0.109923	0.000121898	-1.95781e-10	-0.942056	0.000123309	-1.95781e-10	-0.975469
50776087	chr12:50776087:C:T	4.20101e-09	-1.95781e-10	-0.169581	0.000400585	-1.95781e-10	0.247684	0.00041585	-1.95781e-10	0.240163
50777307	chr12:50777307:A:G	2.39928e-05	9.0957	-0.615095	0.000249811	1.14086	-1.3654	0.000230113	1.0006	-1.35219
50777369	chr12:50777369:A:G	1.46859e-09	-1.95781e-10	-1.2206	8.7853e-05	-1.95781e-10	-1.26958	9.15412e-05	-1.95781e-10	-1.27337
50777441	chr12:50777441:C:T	4.43611e-09	-1.95781e-10	-0.115129	0.000157195	-1.95781e-10	-0.687756	0.000159569	-1.95781e-10	-0.717687
50777732	chr12:50777732:G:A	2.70936e-09	-1.95781e-10	-0.608195	0.000235779	-1.95781e-10	-0.282345	0.000246323	-1.95781e-10	-0.283518
50778044	chr12:50778044:G:T	0.0246689	10.7173	4.69888	2.42991e-05	-1.80212	-0.75268	2.52851e-05	-1.80955	-0.750391
50778595	chr12:50778595:ACTT:A	4.55237e-09	-1.95781e-10	-0.0892596	0.000433537	-1.95781e-10	0.326737	0.000449705	-1.95781e-10	0.318429
50778697	chr12:50778697:C:T	2.78073e-05	9.23497	-0.606825	0.000268942	1.21313	-1.36387	0.000247394	1.07118	-1.35036
50778780	chr12:50778780:A:G	5.50812e-09	-1.95781e-10	0.101316	0.000313058	-1.95781e-10	0.00114629	0.00032276	-1.95781e-10	-0.0132532
50778956	chr12:50778956:C:T	4.4873e-09	-1.95781e-10	-0.103657	0.000158548	-1.95781e-10	-0.679181	0.000160913	-1.95781e-10	-0.709296
50779950	chr12:50779950:A:G	2.385e-10	-1.66483	-1.37346	3.011e-05	-1.04992	-1.29046	3.06598e-05	-1.08572	-1.28149
50780190	chr12:50780190:A:G	5.4311e-09	-1.95781e-10	0.0872334	0.00030911	-1.95781e-10	-0.0115448	0.00031871	-1.95781e-10	-0.0258801
50780413	chr12:50780413:C:T	1.25204e-09	-1.95781e-10	-1.38014	7.77193e-05	-1.95781e-10	-1.39214	8.13085e-05	-1.95781e-10	-1.39191
50780486	chr12:50780486:A:G	1.67642e-09	-1.95781e-10	-1.08825	8.25937e-05	-1.95781e-10	-1.33131	8.5752e-05	-1.95781e-10	-1.3387
50780577	chr12:50780577:G:T	4.48142e-09	-1.95781e-10	-0.104966	0.000158334	-1.95781e-10	-0.680532	0.0001607	-1.95781e-10	-0.710624
50780775	chr12:50780775:A:G	1.54253e-09	-1.95781e-10	-1.17148	8.47862e-05	-1.95781e-10	-1.30511	8.80595e-05	-1.95781e-10	-1.31215
50780781	chr12:50780781:C:T	1.64776e-09	-1.95781e-10	-1.10549	7.83079e-05	-1.95781e-10	-1.38459	8.17628e-05	-1.95781e-10	-1.38634
50781020	chr12:50781020:TTAAAA:T	1.15386e-08	-1.95781e-10	0.84079	0.00104591	-1.95781e-10	1.2074	0.00105344	-1.95781e-10	1.16966
50781260	chr12:50781260:A:G	0.0196482	10.8796	4.30902	2.17235e-05	-1.79238	-0.874468	2.25744e-05	-1.80076	-0.872584
50781313	chr12:50781313:C:T	2.06175e-07	-1.95781e-10	3.72382	0.000501308	-1.95781e-10	0.471979	0.000508922	-1.95781e-10	0.442133
50781490	chr12:50781490:G:A	2.82885e-09	-1.95781e-10	-0.565037	0.000248697	-1.95781e-10	-0.229004	0.000259808	-1.95781e-10	-0.230219
50781543	chr12:50781543:C:T	1.80482e-08	-1.95781e-10	1.28814	0.00115167	-1.95781e-10	1.30373	0.00118846	-1.95781e-10	1.29025
50782380	chr12:50782380:C:T	2.03765e-09	-1.95781e-10	-0.893112	0.000103204	-1.95781e-10	-1.10854	0.000106473	-1.95781e-10	-1.12227
50782416	chr12:50782416:C:T	9.9564e-10	-1.60928	-3.80397e-10	0.000115917	-0.992363	-3.80397e-10	0.000119919	-1.00334	-3.80397e-10
50782490	chr12:50782490:C:T	2.48155e-10	-1.61496	-1.38365	2.61822e-05	-1.16253	-1.31763	2.6692e-05	-1.19592	-1.30988
50783055	chr12:50783055:TTC:T	1.33114e-09	-1.95781e-10	-1.31887	7.77784e-05	-1.95781e-10	-1.39138	8.14424e-05	-1.95781e-10	-1.39027
50783060	chr12:50783060:TCA:T	2.66365e-09	-0.625211	-3.80397e-10	4.99277e-05	-1.83467	-3.80397e-10	5.21752e-05	-1.83556	-3.80397e-10
50783176	chr12:50783176:G:A	5.71468e-09	-1.95781e-10	0.138131	0.00032448	-1.95781e-10	0.0369835	0.000334442	-1.95781e-10	0.0223002
50783845	chr12:50783845:C:T	2.03197e-09	-0.895901	-3.80397e-10	0.000265304	-0.164366	-3.80397e-10	0.000274626	-0.174752	-3.80397e-10
50785123	chr12:50785123:A:G	1.00522e-09	-1.5997	-3.80397e-10	0.000101194	-1.1282	-3.80397e-10	0.000104951	-1.13667	-3.80397e-10
50786360	chr12:50786360:C:T	3.03278e-05	9.49875	-0.783842	0.000303716	1.35825	-1.3874	0.000276502	1.21288	-1.38082
50786564	chr12:50786564:C:A	1.36333e-09	-1.95781e-10	-1.29498	7.90619e-05	-1.95781e-10	-1.37501	8.27181e-05	-1.95781e-10	-1.37472
50786690	chr12:50786690:C:T	3.66111e-09	-1.95781e-10	-0.30714	0.000178137	-1.95781e-10	-0.56269	0.000182373	-1.95781e-10	-0.584108
50787916	chr12:50787916:T:C	0.000472044	11.6894	-0.229451	2.54689e-05	-1.1243	-1.38348	2.56134e-05	-1.16097	-1.38608
50788339	chr12:50788339:C:T	0.000336214	11.7167	-0.596109	2.66929e-05	-1.08607	-1.37477	2.67749e-05	-1.12386	-1.37883
50788587	chr12:50788587:A:T	6.1331e-09	-1.95781e-10	0.208794	0.000347597	-1.95781e-10	0.105804	0.000358181	-1.95781e-10	0.0908767
50788629	chr12:50788629:A:G	0.000346176	11.6699	-0.520135	2.61616e-05	-1.09679	-1.38416	2.62851e-05	-1.13431	-1.38685
50789086	chr12:50789086:T:G	1.58618e-09	-1.95781e-10	-1.14358	8.50063e-05	-1.95781e-10	-1.30252	8.97645e-05	-1.95781e-10	-1.29297
50789528	chr12:50789528:C:T	1.03935e-05	8.43499	-0.790961	0.000171282	0.786971	-1.3889	0.000157977	0.65566	-1.38337
50790265	chr12:50790265:C:T	4.80883e-09	-1.95781e-10	-0.0344537	0.000487495	-1.95781e-10	0.444039	0.000505468	-1.95781e-10	0.435321
50790309	chr12:50790309:A:G	1.3802e-09	-1.95781e-10	-1.28268	7.97679e-05	-1.95781e-10	-1.36612	8.30669e-05	-1.95781e-10	-1.37052
50790472	chr12:50790472:T:C	1.52767e-09	-1.95781e-10	-1.18117	8.10377e-05	-1.95781e-10	-1.35033	8.42585e-05	-1.95781e-10	-1.35627
50790794	chr12:50790794:A:G	2.87792e-05	9.30915	-0.646648	0.000280334	1.26091	-1.37016	0.000257232	1.11783	-1.35801
50790846	chr12:50790846:G:T	2.32352e-07	-1.95781e-10	3.84334	0.00053851	-1.95781e-10	0.543565	0.000546376	-1.95781e-10	0.513145
50790976	chr12:50790976:AC:A	2.31203e-10	-1.68762	-1.38174	3.10533e-05	-0.998543	-1.31099	3.15548e-05	-1.03549	-1.30295
50791981	chr12:50791981:C:G	2.40134e-10	-1.6517	-1.37976	2.88629e-05	-1.07698	-1.30571	2.93889e-05	-1.11213	-1.29741
50792015	chr12:50792015:G:A	5.71725e-09	-1.95781e-10	0.13858	0.000324615	-1.95781e-10	0.0373976	0.000334585	-1.95781e-10	0.0227281
50792167	chr12:50792167:C:T	2.38552e-10	-1.65782	-1.38025	2.91503e-05	-1.06572	-1.30705	2.9672e-05	-1.10114	-1.29882
50793507	chr12:50793507:C:T	2.68091e-05	9.37368	-0.782085	0.000284089	1.29114	-1.38709	0.000259072	1.14731	-1.38036
50794183	chr12:50794183:C:T	1.27628e-09	-1.95781e-10	-1.36096	7.94873e-05	-1.95781e-10	-1.36964	8.30297e-05	-1.95781e-10	-1.37096
50794614	chr12:50794614:C:T	0.000414866	11.9673	-0.636526	2.84704e-05	-1.02763	-1.36875	2.84971e-05	-1.06686	-1.3735
50794743	chr12:50794743:G:T	2.58473e-05	9.3972	-0.842145	0.000286421	1.3035	-1.39128	0.000260379	1.1595	-1.38752
50794877	chr12:50794877:C:T	6.39036e-09	-1.95781e-10	0.249883	0.000303623	-1.95781e-10	-0.0294534	0.000311101	-1.95781e-10	-0.0500453
50795461	chr12:50795461:T:A	5.13324e-09	-1.95781e-10	0.0308304	0.000299238	-1.95781e-10	-0.0440006	0.000307957	-1.95781e-10	-0.0602033
50795836	chr12:50795836:T:C	2.54178e-10	-1.64023	-1.33439	3.91684e-05	-0.768281	-1.30909	4.11884e-05	-0.746977	-1.32503
50796298	chr12:50796298:G:A	2.58643e-09	-0.654627	-3.80397e-10	5.22917e-05	-1.7884	-3.80397e-10	5.4562e-05	-1.79083	-3.80397e-10
50796355	chr12:50796355:C:T	1.17101e-08	-1.95781e-10	0.855541	0.000529928	-1.95781e-10	0.5275	0.000540723	-1.95781e-10	0.502744
50796823	chr12:50796823:C:T	2.3706e-10	-1.66331	-1.38104	2.94457e-05	-1.05369	-1.309	2.99613e-05	-1.08939	-1.30087
50796909	chr12:50796909:C:T	0.000207268	10.6021	0.0347701	1.30317e-05	-1.8024	-1.37545	1.34982e-05	-1.80983	-1.37777
50796928	chr12:50796928:G:A	1.32161e-09	-1.95781e-10	-1.32606	7.78638e-05	-1.95781e-10	-1.39028	8.15676e-05	-1.95781e-10	-1.38873
50797741	chr12:50797741:T:G	1.43037e-09	-1.95781e-10	-1.24697	7.77296e-05	-1.95781e-10	-1.39201	8.12764e-05	-1.95781e-10	-1.39231
50797944	chr12:50797944:G:A	3.06165e-05	9.49253	-0.768145	0.000302116	1.35146	-1.38589	0.000275312	1.2063	-1.37856
50797998	chr12:50797998:A:T	1.718e-09	-1.95781e-10	-1.06374	8.60713e-05	-1.95781e-10	-1.29007	8.91933e-05	-1.95781e-10	-1.29936
50799230	chr12:50799230:C:G	2.17938e-05	9.0548	-0.670328	0.000243938	1.12557	-1.3739	0.000224331	0.985749	-1.36279
50799654	chr12:50799654:G:A	2.72045e-09	-1.95781e-10	-0.604111	0.000237008	-1.95781e-10	-0.277149	0.000247625	-1.95781e-10	-0.278248
50799680	chr12:50799680:A:G	2.54724e-09	-1.95781e-10	-0.669898	0.000139737	-1.95781e-10	-0.805477	0.000145001	-1.95781e-10	-0.813422
50799926	chr12:50799926:C:T	5.92171e-09	0.173718	-3.80397e-10	0.000162886	-0.652189	-3.80397e-10	0.000165908	-0.678729	-3.80397e-10
50800721	chr12:50800721:A:G	4.01362e-09	-1.95781e-10	-0.215214	0.000379962	-1.95781e-10	0.194831	0.000394469	-1.95781e-10	0.187378
50800926	chr12:50800926:C:A	2.43617e-10	-1.64452	-1.37255	2.89523e-05	-1.09179	-1.2878	2.95142e-05	-1.12661	-1.27869
50801016	chr12:50801016:A:G	0.000204074	10.7252	-0.103829	1.38066e-05	-1.76935	-1.35074	1.43981e-05	-1.77979	-1.34328
50801044	chr12:50801044:G:A	0.000212942	11.6897	-1.02583	2.86058e-05	-1.03209	-1.35954	2.8503e-05	-1.07144	-1.36872
50801677	chr12:50801677:A:G	4.87463e-09	-1.95781e-10	-0.0208624	0.000280853	-1.95781e-10	-0.10741	0.000289733	-1.95781e-10	-0.121204
50801738	chr12:50801738:C:T	0.0102168	10.9081	3.62655	1.84015e-05	-1.78967	-1.04314	1.91285e-05	-1.7983	-1.04069
50801965	chr12:50801965:G:A	1.50106e-09	-1.95781e-10	-1.19874	8.04309e-05	-1.95781e-10	-1.35784	8.36751e-05	-1.95781e-10	-1.36322
50802167	chr12:50802167:G:A	1.37625e-08	-1.95781e-10	1.01704	0.000667769	-1.95781e-10	0.758701	0.000693526	-1.95781e-10	0.751627
50802291	chr12:50802291:C:T	4.51973e-09	-1.95781e-10	-0.0964544	0.000261292	-1.95781e-10	-0.179604	0.000269555	-1.95781e-10	-0.193391
50804238	chr12:50804238:A:C	1.25273e-09	-1.95781e-10	-1.37959	7.78756e-05	-1.95781e-10	-1.39013	8.14824e-05	-1.95781e-10	-1.38978
50804355	chr12:50804355:A:C	4.01362e-09	-1.95781e-10	-0.215214	0.000379962	-1.95781e-10	0.194831	0.000394469	-1.95781e-10	0.187378
50804835	chr12:50804835:G:A	2.93575e-09	-1.95781e-10	-0.527945	0.000222369	-1.95781e-10	-0.340901	0.000236258	-1.95781e-10	-0.325239
50805231	chr12:50805231:C:T	0.0114982	10.9393	3.71346	1.8848e-05	-1.78822	-1.02062	1.95889e-05	-1.79699	-1.01821
50806187	chr12:50806187:G:C	1.03597e-09	-1.56957	-3.80397e-10	5.38456e-05	-1.75912	-3.80397e-10	5.61503e-05	-1.76213	-3.80397e-10
50807308	chr12:50807308:G:A	2.34137e-09	-1.95781e-10	-0.754169	0.000197301	-1.95781e-10	-0.460513	0.000206288	-1.95781e-10	-0.460892
50807367	chr12:50807367:G:A	0.022457	10.9042	4.41799	2.25105e-05	-1.79061	-0.840654	2.33898e-05	-1.79915	-0.838712
50807655	chr12:50807655:T:TC	9.44135e-10	-1.66239	-3.80397e-10	5.14011e-05	-1.80558	-3.80397e-10	5.38381e-05	-1.80418	-3.80397e-10
50807824	chr12:50807824:T:G	2.92172e-05	9.3481	-0.670499	0.000268784	1.23343	-1.38477	0.00024564	1.09155	-1.37784
50807966	chr12:50807966:T:C	1.7173e-05	9.29869	-1.1525	0.000285239	1.22584	-1.31776	0.000254156	1.08383	-1.33604
50808126	chr12:50808126:A:T	2.29913e-09	-1.95781e-10	-0.772375	0.000171141	-1.95781e-10	-0.602752	0.000181491	-1.95781e-10	-0.588954
50808263	chr12:50808263:C:T	0.0192791	10.7839	4.38572	2.21243e-05	-1.79776	-0.850803	2.30031e-05	-1.80563	-0.848906
50808771	chr12:50808771:ACT:A	0.00514831	10.9895	2.85974	1.60188e-05	-1.78355	-1.18793	1.66491e-05	-1.79272	-1.18508
50809014	chr12:50809014:A:G	1.40331e-09	-1.95781e-10	-1.26607	7.79175e-05	-1.95781e-10	-1.38959	8.13895e-05	-1.95781e-10	-1.39092
50809096	chr12:50809096:G:A	3.57506e-09	-1.95781e-10	-0.330926	0.000187214	-1.95781e-10	-0.51299	0.000193111	-1.95781e-10	-0.5269
50809182	chr12:50809182:T:C	1.12096e-08	-1.95781e-10	0.811861	0.00050832	-1.95781e-10	0.48587	0.000518787	-1.95781e-10	0.461331
50809593	chr12:50809593:T:C	2.02928e-05	9.04086	-0.727744	0.000241354	1.12203	-1.38101	0.000221597	0.982227	-1.37153
50809905	chr12:50809905:C:G	0.0218618	10.8734	4.4219	2.2491e-05	-1.79249	-0.839632	2.33736e-05	-1.80086	-0.837693
50810164	chr12:50810164:C:T	1.24035e-09	-1.95781e-10	-1.38951	8.05675e-05	-1.95781e-10	-1.35615	8.45833e-05	-1.95781e-10	-1.35243
50810170	chr12:50810170:A:G	2.70242e-10	-1.55567	-1.35767	2.58597e-05	-1.23647	-1.25608	2.64978e-05	-1.26732	-1.24578
50810366	chr12:50810366:T:C	3.61433e-09	-1.95781e-10	-0.320001	0.00013537	-1.95781e-10	-0.837231	0.000137872	-1.95781e-10	-0.86384
50810394	chr12:50810394:T:C	1.48362e-09	-1.21042	-3.80397e-10	5.78114e-05	-1.68805	-3.80397e-10	6.05634e-05	-1.68647	-3.80397e-10
50810512	chr12:50810512:C:T	0.043966	10.6056	5.38841	4.01729e-05	-1.80467	-0.247382	4.15812e-05	-1.81181	-0.250704
50810821	chr12:50810821:G:A	1.19457e-09	-1.42712	-3.80397e-10	5.8467e-05	-1.67678	-3.80397e-10	6.08903e-05	-1.68109	-3.80397e-10
50811155	chr12:50811155:T:C	5.90063e-05	8.90867	0.471827	0.000241081	0.95286	-1.21297	0.000224398	0.818635	-1.19538
50811180	chr12:50811180:C:T	1.24049e-09	-1.95781e-10	-1.3894	7.84863e-05	-1.95781e-10	-1.38232	8.2121e-05	-1.95781e-10	-1.38197
50811283	chr12:50811283:C:T	7.87659e-05	11.006	-1.33662	2.55071e-05	-1.77197	-0.734313	2.59672e-05	-1.78212	-0.751208
50811666	chr12:50811666:T:C	4.92631e-09	-1.95781e-10	-0.0103173	0.000280374	-1.95781e-10	-0.109117	0.000289145	-1.95781e-10	-0.123233
50811933	chr12:50811933:C:T	4.97045e-09	-1.95781e-10	-0.001396	0.000284053	-1.95781e-10	-0.0960816	0.000293008	-1.95781e-10	-0.109962
50811980	chr12:50811980:C:T	3.57524e-05	9.0463	-0.166836	0.000264774	1.08683	-1.2532	0.000247252	0.948308	-1.22806
50812160	chr12:50812160:AC:A	0.00113363	12.9865	-0.650465	0.0107207	4.62606	-1.09138	0.00945345	4.433	-1.06903
50813088	chr12:50813088:A:G	1.43089e-09	-1.95781e-10	-1.24661	7.81928e-05	-1.95781e-10	-1.38606	8.16123e-05	-1.95781e-10	-1.38818
50813226	chr12:50813226:C:G	2.39362e-09	-1.95781e-10	-0.732101	0.000179148	-1.95781e-10	-0.55703	0.000190051	-1.95781e-10	-0.54287
50813631	chr12:50813631:T:C	0.0206923	10.3791	4.86126	3.31315e-05	-1.81647	-0.428285	3.4402e-05	-1.82222	-0.429825
50813881	chr12:50813881:G:C	1.23948e-09	-1.95781e-10	-1.39022	7.83637e-05	-1.95781e-10	-1.38388	8.19905e-05	-1.95781e-10	-1.38356
50813921	chr12:50813921:A:G	0.0232739	10.5562	4.80171	3.25829e-05	-1.80813	-0.453322	3.37994e-05	-1.8149	-0.454816
50813950	chr12:50813950:C:T	1.40841e-09	-1.95781e-10	-1.26244	7.78832e-05	-1.95781e-10	-1.39003	8.12953e-05	-1.95781e-10	-1.39207
50814339	chr12:50814339:C:G	7.91589e-10	-1.83862	-3.80397e-10	5.83098e-05	-1.67947	-3.80397e-10	6.07026e-05	-1.68418	-3.80397e-10
50814982	chr12:50814982:C:T	2.7343e-09	-1.95781e-10	-0.599031	0.000139426	-1.95781e-10	-0.807706	0.000143339	-1.95781e-10	-0.82495
50815822	chr12:50815822:T:G	1.25978e-09	-1.95781e-10	-1.37397	7.77198e-05	-1.95781e-10	-1.39213	8.12796e-05	-1.95781e-10	-1.39227
50815853	chr12:50815853:A:G	2.3645e-10	-1.66687	-1.38005	2.97436e-05	-1.04646	-1.30617	3.0266e-05	-1.08224	-1.2979
50816055	chr12:50816055:C:G	0.00034966	11.8183	-0.65848	0.00403098	3.68113	-1.12461	0.0035994	3.50379	-1.10543
50817480	chr12:50817480:G:A	1.32129e-09	-1.95781e-10	-1.3263	7.78386e-05	-1.95781e-10	-1.3906	8.15286e-05	-1.95781e-10	-1.38921
50817755	chr12:50817755:A:C	3.01952e-09	-1.95781e-10	-0.499809	0.000236461	-1.95781e-10	-0.279457	0.000243868	-1.95781e-10	-0.293536
50817909	chr12:50817909:A:G	2.06611e-05	9.1971	-0.865993	0.000255507	1.19008	-1.39208	0.000232104	1.04898	-1.39195
50817992	chr12:50817992:A:AT	6.73764e-05	8.83556	0.677579	0.000246952	0.920447	-1.15649	0.000230407	0.787163	-1.13748
50818010	chr12:50818010:T:C	1.24373e-08	-1.95781e-10	0.91579	0.00056009	-1.95781e-10	0.582856	0.000571272	-1.95781e-10	0.557702
50819604	chr12:50819604:C:T	5.68119e-09	-1.95781e-10	0.132253	0.000322338	-1.95781e-10	0.0303597	0.000332264	-1.95781e-10	0.015766
50819650	chr12:50819650:A:G	6.90358e-09	1.57057	-1.24343	2.8582e-05	-1.77433	-0.618132	2.94197e-05	-1.77894	-0.629555
50819982	chr12:50819982:T:C	4.3287e-05	9.04684	0.0238597	0.000283405	1.09339	-1.19176	0.000265702	0.955001	-1.16279
50820484	chr12:50820484:G:A	1.30763e-09	-1.95781e-10	-1.33669	7.80782e-05	-1.95781e-10	-1.38753	8.15449e-05	-1.95781e-10	-1.38901
50820544	chr12:50820544:G:T	4.67905e-09	-1.95781e-10	-0.0618116	0.000163558	-1.95781e-10	-0.648076	0.000165892	-1.95781e-10	-0.678827
50820747	chr12:50820747:A:ATGTT	1.26351e-09	-1.95781e-10	-1.37102	7.83256e-05	-1.95781e-10	-1.38437	8.18369e-05	-1.95781e-10	-1.38543
50822431	chr12:50822431:T:C	1.28483e-09	-1.35428	-3.80397e-10	0.000133838	-0.848614	-3.80397e-10	0.000141882	-0.835168	-3.80397e-10
50823107	chr12:50823107:T:C	6.12312e-05	9.16298	0.254523	0.000250689	1.0528	-1.27383	0.00023238	0.917732	-1.25952
50824005	chr12:50824005:A:G	2.49665e-09	-1.95781e-10	-0.689957	0.000190659	-1.95781e-10	-0.494755	0.000196955	-1.95781e-10	-0.507187
50824331	chr12:50824331:C:T	2.0183e-10	-1.82175	-1.38349	9.86292e-05	0.163466	-1.31734	9.82658e-05	0.107272	-1.30976
50824540	chr12:50824540:C:G	1.98898e-10	-1.83104	-1.38883	8.62185e-05	0.0470734	-1.33543	8.59654e-05	-0.00740945	-1.32881
50825883	chr12:50825883:C:T	1.4575e-09	-1.95781e-10	-1.22818	7.77087e-05	-1.95781e-10	-1.39227	8.13941e-05	-1.95781e-10	-1.39086
50825918	chr12:50825918:G:A	2.03979e-05	9.21237	-0.894085	0.000262367	1.21613	-1.39163	0.000238107	1.0748	-1.39224
50825968	chr12:50825968:T:C	1.40249e-09	-1.26666	-3.80397e-10	5.06272e-05	-1.82075	-3.80397e-10	5.30378e-05	-1.81916	-3.80397e-10
50826147	chr12:50826147:G:T	1.28345e-09	-1.95781e-10	-1.35536	7.81647e-05	-1.95781e-10	-1.38642	8.16727e-05	-1.95781e-10	-1.38744
50826393	chr12:50826393:AAAAG:A	2.28255e-09	-1.95781e-10	-0.779613	0.00012387	-1.95781e-10	-0.926006	0.000128663	-1.95781e-10	-0.932965
50826660	chr12:50826660:C:T	1.11552e-09	-1.49559	-3.80397e-10	5.48478e-05	-1.74068	-3.80397e-10	5.75076e-05	-1.73825	-3.80397e-10
50826968	chr12:50826968:A:G	2.54275e-09	-1.95781e-10	-0.671661	0.000126053	-1.95781e-10	-0.908536	0.000132599	-1.95781e-10	-0.902834
50826978	chr12:50826978:G:A	2.36098e-10	-1.70737	-1.34105	3.45517e-05	-0.977072	-1.22571	3.52217e-05	-1.01416	-1.21435
50827114	chr12:50827114:C:G	0.000278066	11.5889	-0.658184	0.00371165	3.59953	-1.12554	0.00332033	3.42467	-1.10702
50827281	chr12:50827281:C:T	1.00707e-08	-1.95781e-10	0.704724	0.000642684	-1.95781e-10	0.720412	0.000664331	-1.95781e-10	0.708618
50827950	chr12:50827950:T:C	1.91773e-09	-1.95781e-10	-0.953766	0.000131805	-1.95781e-10	-0.863915	0.000139218	-1.95781e-10	-0.854122
50828053	chr12:50828053:AT:A	9.681e-10	-1.63733	-3.80397e-10	5.06467e-05	-1.82037	-3.80397e-10	5.28237e-05	-1.8232	-3.80397e-10
50828718	chr12:50828718:C:T	1.27888e-08	-1.95781e-10	0.943666	0.000306159	-1.95781e-10	-0.0211382	0.000316679	-1.95781e-10	-0.0322733
50829044	chr12:50829044:C:T	7.0704e-09	-1.95781e-10	0.351009	0.000226939	-1.95781e-10	-0.320559	0.000231586	-1.95781e-10	-0.345211
50829195	chr12:50829195:C:T	2.29728e-09	-1.95781e-10	-0.773183	0.000122372	-1.95781e-10	-0.938174	0.00012703	-1.95781e-10	-0.945738
50829517	chr12:50829517:A:G	1.97803e-09	-1.95781e-10	-0.922806	0.000108022	-1.95781e-10	-1.06291	0.000112536	-1.95781e-10	-1.06689
50829544	chr12:50829544:G:A	1.26341e-09	-1.95781e-10	-1.3711	7.78721e-05	-1.95781e-10	-1.39017	8.14418e-05	-1.95781e-10	-1.39027
50829786	chr12:50829786:T:C	3.25458e-09	-1.95781e-10	-0.424845	0.000255212	-1.95781e-10	-0.203145	0.000260972	-1.95781e-10	-0.225751
50830403	chr12:50830403:T:A	7.73376e-09	-1.95781e-10	0.440688	0.000427737	-1.95781e-10	0.313268	0.000440208	-1.95781e-10	0.297084
50831124	chr12:50831124:G:A	8.05901e-10	-1.8207	-3.80397e-10	6.17859e-05	-1.62157	-3.80397e-10	6.52498e-05	-1.61194	-3.80397e-10
50831803	chr12:50831803:G:A	1.94239e-09	-1.95781e-10	-0.94099	0.000106422	-1.95781e-10	-1.07783	0.000110886	-1.95781e-10	-1.08166
50831878	chr12:50831878:A:G	1.24482e-09	-1.95781e-10	-1.38591	0.000113557	-1.95781e-10	-1.01293	0.000116941	-1.95781e-10	-1.0285
50832251	chr12:50832251:C:T	1.25322e-09	-1.95781e-10	-1.37919	0.000118532	-1.95781e-10	-0.970063	0.000121973	-1.95781e-10	-0.986361
50832372	chr12:50832372:G:A	2.24216e-09	-1.95781e-10	-0.797469	0.000107534	-1.95781e-10	-1.06744	0.000112158	-1.95781e-10	-1.07025
50833707	chr12:50833707:C:T	4.37282e-10	-1.2314	-1.20068	1.39179e-05	-1.81905	-1.29302	1.43877e-05	-1.82282	-1.30097
50834429	chr12:50834429:C:G	1.79711e-09	-1.95781e-10	-1.01873	0.000106272	-1.95781e-10	-1.07924	0.000110561	-1.95781e-10	-1.0846
50834473	chr12:50834473:T:C	6.03897e-09	-1.95781e-10	0.193327	0.000141935	-1.95781e-10	-0.789872	0.000147895	-1.95781e-10	-0.79366
50834474	chr12:50834474:G:A	1.61452e-09	-1.95781e-10	-1.12587	8.82416e-05	-1.95781e-10	-1.26516	9.16791e-05	-1.95781e-10	-1.27187
50834488	chr12:50834488:G:A	1.94009e-09	-1.95781e-10	-0.942173	0.000106322	-1.95781e-10	-1.07877	0.000110782	-1.95781e-10	-1.0826
50834569	chr12:50834569:C:G	3.56449e-09	-1.95781e-10	-0.333885	0.00028348	-1.95781e-10	-0.0981001	0.000289485	-1.95781e-10	-0.12206
50834834	chr12:50834834:G:A	3.97024e-10	-1.21885	-1.30982	1.28972e-05	-1.82134	-1.36688	1.33887e-05	-1.82489	-1.37086
50835180	chr12:50835180:C:T	1.27252e-09	-1.95781e-10	-1.36391	0.000116674	-1.95781e-10	-0.985858	0.000119926	-1.95781e-10	-1.00329
50835437	chr12:50835437:G:A	2.61822e-09	-1.95781e-10	-0.642412	0.000145246	-1.95781e-10	-0.766814	0.000150328	-1.95781e-10	-0.77734
50836101	chr12:50836101:C:T	8.06053e-10	-1.82051	-3.80397e-10	5.79879e-05	-1.68501	-3.80397e-10	6.07581e-05	-1.68326	-3.80397e-10
50836452	chr12:50836452:G:A	3.59062e-10	-1.30463	-1.32454	1.30449e-05	-1.80224	-1.3746	1.35296e-05	-1.80738	-1.37791
50836493	chr12:50836493:T:C	1.35845e-09	-1.95781e-10	-1.29856	9.25567e-05	-1.95781e-10	-1.21742	9.63887e-05	-1.95781e-10	-1.22177
50836763	chr12:50836763:G:A	1.93678e-09	-1.95781e-10	-0.94388	0.000106124	-1.95781e-10	-1.08063	0.000110576	-1.95781e-10	-1.08446
50837278	chr12:50837278:T:C	4.6816e-10	-1.16865	-1.1952	1.3954e-05	-1.82856	-1.28091	1.44353e-05	-1.83128	-1.28921
50837768	chr12:50837768:T:C	1.88864e-09	-1.95781e-10	-0.969048	0.000103001	-1.95781e-10	-1.11051	0.00010698	-1.95781e-10	-1.11752
50838144	chr12:50838144:G:A	2.11507e-09	-1.95781e-10	-0.855819	0.000157359	-1.95781e-10	-0.686713	0.000161872	-1.95781e-10	-0.703354
50838807	chr12:50838807:G:A	4.32326e-10	-1.25478	-1.1887	1.42225e-05	-1.81423	-1.27618	1.46886e-05	-1.81843	-1.28466
50838832	chr12:50838832:A:G	4.5284e-10	-1.2429	-1.15423	2.65664e-05	-1.80383	-0.661761	2.72817e-05	-1.80868	-0.675267
50839131	chr12:50839131:A:G	5.8358e-09	-1.95781e-10	0.159104	0.000139053	-1.95781e-10	-0.810383	0.000144873	-1.95781e-10	-0.814308
50839267	chr12:50839267:T:C	1.88114e-09	-1.95781e-10	-0.973028	0.000102667	-1.95781e-10	-1.11375	0.000106638	-1.95781e-10	-1.12072
50839800	chr12:50839800:C:A	6.17773e-09	0.216043	-3.80397e-10	0.000193648	-0.479198	-3.80397e-10	0.00019755	-0.50417	-3.80397e-10
50839824	chr12:50839824:G:A	1.44942e-08	-1.95781e-10	1.06884	0.000276155	-1.95781e-10	-0.124281	0.00028608	-1.95781e-10	-0.133891
50840149	chr12:50840149:G:A	2.61851e-09	-1.95781e-10	-0.642301	0.000145388	-1.95781e-10	-0.765832	0.000150468	-1.95781e-10	-0.776415
50840627	chr12:50840627:C:T	1.77948e-09	-1.95781e-10	-1.02859	9.81342e-05	-1.95781e-10	-1.15891	0.000101995	-1.95781e-10	-1.16524
50840766	chr12:50840766:A:G	2.13372e-09	-1.95781e-10	-0.847043	9.86554e-05	-1.95781e-10	-1.15361	0.000102428	-1.95781e-10	-1.161
50841261	chr12:50841261:C:T	1.31295e-09	-1.95781e-10	-1.33263	8.82187e-05	-1.95781e-10	-1.26542	9.19288e-05	-1.95781e-10	-1.26915
50841332	chr12:50841332:C:T	1.30613e-09	-1.95781e-10	-1.33784	8.75178e-05	-1.95781e-10	-1.2734	9.12102e-05	-1.95781e-10	-1.277
50841534	chr12:50841534:A:G	5.66205e-09	-1.95781e-10	0.128878	0.000136576	-1.95781e-10	-0.828363	0.000142299	-1.95781e-10	-0.83223
50841551	chr12:50841551:G:A	1.26054e-09	-1.95781e-10	-1.37337	8.83668e-05	-1.95781e-10	-1.26375	9.14434e-05	-1.95781e-10	-1.27444
50841935	chr12:50841935:C:T	1.53112e-08	-1.95781e-10	1.12368	0.000288219	-1.95781e-10	-0.0815221	0.000298605	-1.95781e-10	-0.0910397
50842323	chr12:50842323:G:T	6.09992e-09	-1.95781e-10	0.203368	0.000143108	-1.95781e-10	-0.781643	0.000149069	-1.95781e-10	-0.785755
50842441	chr12:50842441:T:C	4.82181e-09	-1.95781e-10	-0.0317571	0.000180669	-1.95781e-10	-0.548572	0.000186462	-1.95781e-10	-0.561933
50842525	chr12:50842525:C:T	1.26252e-09	-1.95781e-10	-1.37179	8.79791e-05	-1.95781e-10	-1.26814	9.1061e-05	-1.95781e-10	-1.27863
50842529	chr12:50842529:G:A	2.21986e-09	-1.95781e-10	-0.807465	0.000101225	-1.95781e-10	-1.1279	0.000105059	-1.95781e-10	-1.13564
50843019	chr12:50843019:T:C	2.91096e-10	-1.44795	-1.39105	1.68735e-05	-1.72852	-1.19097	1.73841e-05	-1.73708	-1.19753
50843212	chr12:50843212:T:C	1.84522e-09	-1.95781e-10	-0.992311	9.90537e-05	-1.95781e-10	-1.14958	0.000104468	-1.95781e-10	-1.14129
50843243	chr12:50843243:T:A	1.33568e-09	-1.95781e-10	-1.31547	7.91559e-05	-1.95781e-10	-1.37382	8.28752e-05	-1.95781e-10	-1.37283
50843644	chr12:50843644:C:G	1.73399e-09	-1.95781e-10	-1.05448	9.68513e-05	-1.95781e-10	-1.17206	0.000100989	-1.95781e-10	-1.17515
50844033	chr12:50844033:G:A	0.000189968	11.2962	-0.746475	2.63195e-05	-1.08323	-1.39171	2.66781e-05	-1.11426	-1.39207
50844081	chr12:50844081:T:C	1.79454e-09	-1.95781e-10	-1.02016	0.000107922	-1.95781e-10	-1.06383	0.000112351	-1.95781e-10	-1.06854
50844225	chr12:50844225:T:C	1.51733e-09	-1.18795	-3.80397e-10	7.03774e-05	-1.49137	-3.80397e-10	7.31927e-05	-1.49707	-3.80397e-10
50844335	chr12:50844335:C:G	1.45901e-09	-1.95781e-10	-1.22715	8.35008e-05	-1.95781e-10	-1.32039	8.70603e-05	-1.95781e-10	-1.32356
50844438	chr12:50844438:A:G	9.77161e-10	-0.249256	-1.37876	1.68341e-05	-1.81812	-1.10371	1.74626e-05	-1.81642	-1.11368
50844459	chr12:50844459:C:T	7.04621e-10	-0.636253	-1.31875	1.97316e-05	-1.47937	-1.28365	2.01652e-05	-1.4928	-1.29341
50844610	chr12:50844610:C:T	6.29225e-10	-1.16698	-0.901192	1.67636e-05	-1.83047	-1.09556	1.72406e-05	-1.83289	-1.11001
50844924	chr12:50844924:T:C	3.84143e-09	-1.95781e-10	-0.259063	0.000100434	-1.95781e-10	-1.13574	0.000104664	-1.95781e-10	-1.13941
50845019	chr12:50845019:T:C	1.92218e-09	-1.95781e-10	-0.951447	0.000115215	-1.95781e-10	-0.998444	0.000119885	-1.95781e-10	-1.00363
50845206	chr12:50845206:T:C	1.42499e-09	-0.0791858	-1.17155	1.38399e-05	-1.79871	-1.31897	1.44475e-05	-1.79639	-1.32325
50845487	chr12:50845487:G:T	3.9428e-10	-1.24826	-1.28735	1.27369e-05	-1.81708	-1.38366	1.32484e-05	-1.82097	-1.38532
50845600	chr12:50845600:G:A	3.87707e-10	-1.28987	-1.26254	1.29557e-05	-1.80798	-1.37572	1.34568e-05	-1.81263	-1.37805
50846101	chr12:50846101:C:T	3.57959e-09	-0.329658	-3.80397e-10	0.000146523	-0.758062	-3.80397e-10	0.000151147	-0.771909	-3.80397e-10
50846553	chr12:50846553:A:G	1.23979e-09	-1.95781e-10	-1.38996	9.46859e-05	-1.95781e-10	-1.19468	9.77075e-05	-1.95781e-10	-1.20818
50846895	chr12:50846895:T:C	4.78911e-10	-1.28722	-1.05392	1.51433e-05	-1.80936	-1.21833	1.5587e-05	-1.8139	-1.22983
50847163	chr12:50847163:A:G	2.2883e-09	-1.95781e-10	-0.7771	0.000193051	-1.95781e-10	-0.482289	0.000202661	-1.95781e-10	-0.478627
50847219	chr12:50847219:T:C	6.59101e-10	-0.675184	-1.3466	2.01403e-05	-1.49991	-1.24261	2.05563e-05	-1.51293	-1.25406
50847337	chr12:50847337:G:A	1.60102e-09	-1.95781e-10	-1.13426	9.71563e-05	-1.95781e-10	-1.16892	0.000101315	-1.95781e-10	-1.17192
50847646	chr12:50847646:A:C	1.81297e-09	-1.00994	-3.80397e-10	6.95683e-05	-1.50293	-3.80397e-10	7.31867e-05	-1.49715	-3.80397e-10
50847729	chr12:50847729:C:G	5.1581e-10	-1.2545	-1.01243	1.54758e-05	-1.81682	-1.18914	1.5924e-05	-1.82074	-1.20159
50847901	chr12:50847901:AT:A	1.46075e-09	-1.95781e-10	-1.22596	0.000107131	-1.95781e-10	-1.07119	0.000111174	-1.95781e-10	-1.07907
50848352	chr12:50848352:G:A	3.77959e-10	-1.27623	-1.30165	1.2765e-05	-1.81108	-1.38745	1.32767e-05	-1.81548	-1.38867
50848483	chr12:50848483:G:C	1.27221e-09	-0.137251	-1.2269	1.42469e-05	-1.80746	-1.28125	1.48543e-05	-1.80539	-1.28648
50848620	chr12:50848620:C:T	1.30073e-09	-0.135085	-1.2069	1.40313e-05	-1.80698	-1.29697	1.46351e-05	-1.8049	-1.30184
50849042	chr12:50849042:G:A	1.4018e-09	-1.95781e-10	-1.26715	0.000172088	-1.95781e-10	-0.597238	0.000175787	-1.95781e-10	-0.620889
50849196	chr12:50849196:C:T	2.05838e-09	-0.00916764	-0.873818	1.56992e-05	-1.77	-1.22162	1.64206e-05	-1.76692	-1.22471
50849294	chr12:50849294:G:A	1.68152e-09	-0.0667882	-1.01842	1.44053e-05	-1.78065	-1.29699	1.50792e-05	-1.77781	-1.29904
50849628	chr12:50849628:A:G	4.63791e-10	-1.31503	-1.0582	1.58638e-05	-1.80508	-1.17612	1.66081e-05	-1.80989	-1.17038
50849726	chr12:50849726:A:T	2.71628e-10	-1.54343	-1.3648	1.58919e-05	-1.70402	-1.27541	1.63215e-05	-1.71355	-1.28413
50849797	chr12:50849797:A:T	6.11337e-10	-1.00255	-1.09447	1.88816e-05	-1.60068	-1.20637	1.93962e-05	-1.61187	-1.21321
50849909	chr12:50849909:C:G	4.29632e-09	-1.95781e-10	-0.147149	0.000164117	-1.95781e-10	-0.644662	0.000169528	-1.95781e-10	-0.657146
50849915	chr12:50849915:C:T	6.28922e-10	-0.720532	-1.34812	1.80167e-05	-1.46174	-1.39221	1.85731e-05	-1.47614	-1.39231
50850070	chr12:50850070:G:A	4.25384e-09	-1.95781e-10	-0.157085	0.000123979	-1.95781e-10	-0.925133	0.000129356	-1.95781e-10	-0.927598
50850097	chr12:50850097:A:G	1.03253e-09	-0.181864	-1.39104	1.35991e-05	-1.76357	-1.37167	1.4252e-05	-1.76029	-1.37298
50850170	chr12:50850170:T:C	4.3874e-10	-1.04872	-1.38003	1.55199e-05	-1.64303	-1.36009	1.5944e-05	-1.65314	-1.36794
50850326	chr12:50850326:A:C	1.27521e-09	-0.00200831	-1.35978	1.368e-05	-1.73797	-1.39134	1.43508e-05	-1.73434	-1.39201
50850417	chr12:50850417:A:G	2.48996e-09	-1.95781e-10	-0.692641	0.000189883	-1.95781e-10	-0.498835	0.000194915	-1.95781e-10	-0.517601
50850478	chr12:50850478:G:T	1.36739e-09	-1.95781e-10	-1.292	8.02835e-05	-1.95781e-10	-1.35968	8.37964e-05	-1.95781e-10	-1.36177
50850919	chr12:50850919:C:G	5.41826e-10	-0.882566	-1.33515	1.79477e-05	-1.56067	-1.2971	1.82774e-05	-1.57282	-1.31167
50850935	chr12:50850935:TGCTGA:T	1.24067e-09	-1.95781e-10	-1.38926	7.80742e-05	-1.95781e-10	-1.38758	8.16582e-05	-1.95781e-10	-1.38762
50851610	chr12:50851610:G:A	2.4472e-09	-1.95781e-10	-0.709962	0.00019769	-1.95781e-10	-0.45854	0.000207577	-1.95781e-10	-0.45466
50851625	chr12:50851625:G:A	8.24063e-10	-0.757414	-1.041	2.38054e-05	-1.48013	-1.0952	2.47914e-05	-1.49428	-1.08539
50851732	chr12:50851732:G:A	5.75509e-05	10.7475	-1.39198	7.68758e-05	-0.129871	-1.27318	7.52095e-05	-0.182338	-1.28755
50851735	chr12:50851735:A:G	9.09134e-10	-0.751345	-0.948825	2.55569e-05	-1.47653	-1.0278	2.66744e-05	-1.49078	-1.01568
50852500	chr12:50852500:G:A	7.69209e-10	-0.774939	-1.09236	2.21442e-05	-1.49037	-1.1573	2.30611e-05	-1.50434	-1.14768
50853191	chr12:50853191:A:T	1.20336e-09	-0.0532598	-1.36653	1.35222e-05	-1.74862	-1.39229	1.41974e-05	-1.74519	-1.39191
50853220	chr12:50853220:A:G	6.48491e-08	3.94113	-1.37398	4.07162e-05	-0.656735	-1.38188	4.01477e-05	-0.71433	-1.38327
50853583	chr12:50853583:A:C	1.75686e-09	-1.95781e-10	-1.04138	8.19477e-05	-1.95781e-10	-1.33916	8.69799e-05	-1.95781e-10	-1.32449
50854032	chr12:50854032:T:C	3.81471e-10	-1.22477	-1.34386	1.40565e-05	-1.83424	-1.26792	1.45719e-05	-1.83602	-1.27504
50855224	chr12:50855224:A:G	4.4666e-09	-1.95781e-10	-0.108279	0.000125519	-1.95781e-10	-0.912788	0.000130755	-1.95781e-10	-0.916838
50855421	chr12:50855421:A:G	1.16202e-09	-0.079525	-1.37522	1.34537e-05	-1.7543	-1.39168	1.41113e-05	-1.75098	-1.39221
50855611	chr12:50855611:T:C	1.1336e-09	-0.0992054	-1.3803	1.34157e-05	-1.75859	-1.39023	1.40615e-05	-1.75536	-1.39137
50855631	chr12:50855631:G:A	7.38038e-10	-0.808039	-1.10063	2.19629e-05	-1.50701	-1.14887	2.28645e-05	-1.52062	-1.13996
50856149	chr12:50856149:A:G	1.1327e-09	-0.100729	-1.37958	1.34061e-05	-1.759	-1.39053	1.40528e-05	-1.75577	-1.39157
50856254	chr12:50856254:C:G	1.14066e-09	-0.0947395	-1.37856	1.34191e-05	-1.75768	-1.39088	1.40687e-05	-1.75442	-1.39179
50856274	chr12:50856274:A:G	1.21041e-09	-0.0367482	-1.3772	1.3602e-05	-1.74372	-1.3913	1.42669e-05	-1.74019	-1.39203
50856281	chr12:50856281:C:T	2.10702e-09	-1.95781e-10	-0.859632	8.0944e-05	-1.95781e-10	-1.35148	8.48637e-05	-1.95781e-10	-1.34912
50856290	chr12:50856290:T:C	4.01772e-05	10.387	-1.39085	6.63937e-05	-0.260893	-1.28875	6.51299e-05	-0.311293	-1.30249
50856795	chr12:50856795:C:T	9.56868e-08	3.12617	-0.169993	0.000840017	1.37899	-0.390808	0.000848072	1.3224	-0.369602
50857018	chr12:50857018:A:T	1.13946e-09	-0.0956854	-1.37867	1.34157e-05	-1.75796	-1.39086	1.40649e-05	-1.75471	-1.39178
50857380	chr12:50857380:C:T	4.82076e-09	-1.95781e-10	-0.0319765	0.000131239	-1.95781e-10	-0.868225	0.000136689	-1.95781e-10	-0.872457
50857495	chr12:50857495:A:G	1.35875e-09	-1.95781e-10	-1.29834	8.36431e-05	-1.95781e-10	-1.31868	8.73334e-05	-1.95781e-10	-1.32043
50858376	chr12:50858376:G:A	8.17206e-09	0.495814	-3.80397e-10	0.000247533	-0.233696	-3.80397e-10	0.000253646	-0.254224	-3.80397e-10
50859336	chr12:50859336:C:A	1.23307e-09	-0.0120102	-1.38339	1.37047e-05	-1.73893	-1.38858	1.43631e-05	-1.73532	-1.39018
50859404	chr12:50859404:C:T	0.000138293	11.4003	-1.16807	3.28907e-05	-0.982774	-1.26928	3.30478e-05	-1.01558	-1.27663
50859900	chr12:50859900:G:C	1.20385e-09	-0.0361556	-1.38323	1.36271e-05	-1.74454	-1.38864	1.42806e-05	-1.74103	-1.39023
50859978	chr12:50859978:A:G	2.35623e-09	-0.747845	-3.80397e-10	0.000316381	0.0117059	-3.80397e-10	0.000327455	0.00118713	-3.80397e-10
50860004	chr12:50860004:C:T	1.39675e-09	-1.95781e-10	-1.27076	8.5791e-05	-1.95781e-10	-1.29333	8.95533e-05	-1.95781e-10	-1.29533
50860991	chr12:50860991:G:T	1.25728e-09	0.00970024	-1.38566	1.37946e-05	-1.73412	-1.38684	1.44531e-05	-1.73043	-1.38882
50861065	chr12:50861065:G:A	1.1218e-09	-0.10635	-1.38362	1.33986e-05	-1.76174	-1.38835	1.40353e-05	-1.75859	-1.39
50861339	chr12:50861339:T:G	8.12414e-10	-0.829091	-0.983562	2.38331e-05	-1.5151	-1.05907	2.48805e-05	-1.52855	-1.04753
50862282	chr12:50862282:A:G	1.28417e-09	0.0334537	-1.38825	1.46673e-05	-1.716	-1.34362	1.53855e-05	-1.71187	-1.34487
50862312	chr12:50862312:C:G	1.19533e-09	-0.0400974	-1.38639	1.36508e-05	-1.74503	-1.38641	1.42984e-05	-1.74155	-1.38847
50862327	chr12:50862327:C:T	1.29917e-09	-1.95781e-10	-1.34318	8.09062e-05	-1.95781e-10	-1.35195	8.45186e-05	-1.95781e-10	-1.35319
50862956	chr12:50862956:G:A	3.28147e-09	-0.416616	-3.80397e-10	0.000483576	0.435966	-3.80397e-10	0.000499835	0.424116	-3.80397e-10
50863056	chr12:50863056:T:C	4.24153e-10	-1.16134	-1.30123	1.49133e-05	-1.83874	-1.20425	1.5453e-05	-1.83939	-1.21297
50863339	chr12:50863339:G:A	2.26199e-09	-1.95781e-10	-0.788664	0.000172541	-1.95781e-10	-0.594605	0.000177485	-1.95781e-10	-0.611275
50863421	chr12:50863421:T:A	4.04796e-08	3.47527	-1.37938	3.29885e-05	-0.872234	-1.37685	3.27022e-05	-0.924187	-1.37853
50863475	chr12:50863475:G:T	1.82609e-09	-1.95781e-10	-1.00273	9.49261e-05	-1.95781e-10	-1.19214	0.000100546	-1.95781e-10	-1.17954
50863492	chr12:50863492:T:C	6.22924e-09	-1.95781e-10	0.224347	0.000129285	-1.95781e-10	-0.883224	0.000135624	-1.95781e-10	-0.880278
50864554	chr12:50864554:C:T	4.95244e-05	10.5949	-1.38958	6.94302e-05	-0.179714	-1.3252	6.82924e-05	-0.231467	-1.3349
50864698	chr12:50864698:A:G	1.24463e-09	0.00501314	-1.39108	1.42468e-05	-1.73198	-1.35672	1.48767e-05	-1.72828	-1.36208
50864803	chr12:50864803:G:A	2.31344e-09	-1.95781e-10	-0.766171	0.000137734	-1.95781e-10	-0.819915	0.000143149	-1.95781e-10	-0.82628
50864972	chr12:50864972:A:G	1.62685e-09	-0.660724	-0.457539	3.48804e-05	-1.41994	-0.773377	3.65902e-05	-1.4354	-0.754978
50865387	chr12:50865387:G:A	4.23269e-10	-1.16806	-1.29659	1.50069e-05	-1.83845	-1.19828	1.55462e-05	-1.83922	-1.20713
50865414	chr12:50865414:A:G	4.71429e-08	3.61989	-1.37161	3.48981e-05	-0.80941	-1.3834	3.45521e-05	-0.863036	-1.38466
50865559	chr12:50865559:G:A	2.65234e-09	-1.95781e-10	-0.629464	0.000189443	-1.95781e-10	-0.501155	0.000201143	-1.95781e-10	-0.486146
50865907	chr12:50865907:G:A	4.80762e-05	10.5578	-1.38217	6.70022e-05	-0.194068	-1.34645	6.60334e-05	-0.245604	-1.3544
50866955	chr12:50866955:A:G	7.50669e-10	-0.696761	-1.19494	2.12804e-05	-1.44276	-1.24469	2.20961e-05	-1.45768	-1.23708
50867113	chr12:50867113:T:C	1.31296e-09	-1.95781e-10	-1.33262	8.70167e-05	-1.95781e-10	-1.27914	9.12892e-05	-1.95781e-10	-1.27613
50868619	chr12:50868619:G:C	1.29273e-09	-1.95781e-10	-1.34815	8.01732e-05	-1.95781e-10	-1.36105	8.37685e-05	-1.95781e-10	-1.36211
50868795	chr12:50868795:A:G	4.55503e-08	3.57994	-1.36603	3.42019e-05	-0.8265	-1.38646	3.38864e-05	-0.87968	-1.38747
50868962	chr12:50868962:G:T	1.34465e-09	0.0822755	-1.39105	1.45165e-05	-1.71339	-1.35656	1.51626e-05	-1.70939	-1.36194
50869270	chr12:50869270:C:T	1.29248e-09	0.0277232	-1.37607	1.40181e-05	-1.71412	-1.39077	1.47204e-05	-1.71	-1.39093
50869306	chr12:50869306:G:A	1.76815e-09	-1.95781e-10	-1.03497	9.28454e-05	-1.95781e-10	-1.21431	9.82676e-05	-1.95781e-10	-1.20247
50870015	chr12:50870015:G:A	1.61017e-09	-0.599449	-0.529118	3.42381e-05	-1.3821	-0.829802	3.58621e-05	-1.39829	-0.812189
50870386	chr12:50870386:C:T	1.27426e-09	-1.95781e-10	-1.36255	7.78861e-05	-1.95781e-10	-1.38999	8.14676e-05	-1.95781e-10	-1.38996
50870433	chr12:50870433:A:G	3.20996e-05	10.0957	-1.32405	6.15244e-05	-0.37581	-1.25	6.04182e-05	-0.424215	-1.26466
50870711	chr12:50870711:T:C	4.63912e-05	10.5133	-1.3733	6.49939e-05	-0.213315	-1.35763	6.41572e-05	-0.264508	-1.36432
50871376	chr12:50871376:G:A	1.26212e-09	0.0100734	-1.38219	1.39894e-05	-1.71901	-1.38793	1.46875e-05	-1.71496	-1.38821
50871520	chr12:50871520:T:C	7.77854e-10	-0.700845	-1.15528	2.19751e-05	-1.44548	-1.20985	2.2838e-05	-1.46035	-1.20139
50872104	chr12:50872104:A:G	1.29276e-09	0.0275892	-1.37572	1.40098e-05	-1.71461	-1.39088	1.47117e-05	-1.71049	-1.39103
50872279	chr12:50872279:C:T	1.26335e-09	0.0105672	-1.38171	1.39853e-05	-1.71891	-1.38833	1.46834e-05	-1.71486	-1.38859
50872340	chr12:50872340:C:T	3.63789e-09	-1.95781e-10	-0.313505	0.000310609	-1.95781e-10	-0.00670606	0.000326433	-1.95781e-10	-0.00193901
50872372	chr12:50872372:G:A	1.29109e-09	-1.95781e-10	-1.34942	8.00855e-05	-1.95781e-10	-1.36215	8.36783e-05	-1.95781e-10	-1.36318
50872386	chr12:50872386:G:A	4.53362e-10	-1.17777	-1.2182	1.28433e-05	-1.83922	-1.3532	1.34732e-05	-1.83964	-1.34982
50873027	chr12:50873027:G:A	1.74312e-09	-1.95781e-10	-1.04923	0.00010025	-1.95781e-10	-1.13757	0.000104167	-1.95781e-10	-1.14417
50873069	chr12:50873069:A:G	8.41129e-10	-0.686846	-1.09107	2.34436e-05	-1.43746	-1.15318	2.43924e-05	-1.4525	-1.1434
50873174	chr12:50873174:G:T	0.000160786	11.7533	-1.3704	0.000129473	0.251108	-1.13288	0.000125017	0.192989	-1.1547
50873313	chr12:50873313:AC:A	1.59416e-09	-1.95781e-10	-1.13856	9.74654e-05	-1.95781e-10	-1.16574	0.000101513	-1.95781e-10	-1.16998
50873552	chr12:50873552:C:T	2.42661e-05	9.87895	-1.38703	5.24787e-05	-0.461804	-1.32303	5.18048e-05	-0.508783	-1.3339
50873754	chr12:50873754:T:C	1.26335e-09	0.00902219	-1.38016	1.39659e-05	-1.71946	-1.38916	1.46633e-05	-1.71542	-1.38939
50873989	chr12:50873989:A:G	1.25782e-09	-1.95781e-10	-1.37553	8.44916e-05	-1.95781e-10	-1.30859	8.72596e-05	-1.95781e-10	-1.32127
50874166	chr12:50874166:G:A	3.7918e-09	-1.95781e-10	-0.272066	0.000326696	-1.95781e-10	0.0437897	0.000343247	-1.95781e-10	0.0482882
50874497	chr12:50874497:T:A	1.47443e-09	-1.95781e-10	-1.21663	8.41802e-05	-1.95781e-10	-1.31228	8.77556e-05	-1.95781e-10	-1.31561
50874707	chr12:50874707:T:C	1.29482e-09	0.0446952	-1.39123	1.43661e-05	-1.72305	-1.35732	1.50041e-05	-1.71922	-1.36263
50875318	chr12:50875318:T:C	1.35785e-09	-1.95781e-10	-1.299	8.34616e-05	-1.95781e-10	-1.32085	8.71573e-05	-1.95781e-10	-1.32245
50875581	chr12:50875581:C:T	4.49681e-09	-1.95781e-10	-0.101539	0.00017085	-1.95781e-10	-0.604454	0.000176422	-1.95781e-10	-0.617283
50875651	chr12:50875651:A:C	8.36245e-10	-0.645664	-1.13808	2.30698e-05	-1.41227	-1.19444	2.39697e-05	-1.42776	-1.18561
50876542	chr12:50876542:C:T	4.98691e-10	-1.12981	-1.17086	1.31133e-05	-1.83968	-1.33194	1.3781e-05	-1.83933	-1.32754
50876576	chr12:50876576:G:A	4.74792e-10	-1.16899	-1.1808	1.3048e-05	-1.83941	-1.3372	1.3701e-05	-1.8397	-1.33299
50876673	chr12:50876673:G:A	3.90723e-08	3.44982	-1.38931	3.24268e-05	-0.885034	-1.38122	3.21731e-05	-0.936563	-1.38247
50877088	chr12:50877088:G:A	6.1809e-10	-1.12067	-0.96536	1.51898e-05	-1.8396	-1.18502	1.59916e-05	-1.83912	-1.17898
50877208	chr12:50877208:G:A	1.2518e-09	-1.95781e-10	-1.38033	8.54964e-05	-1.95781e-10	-1.29677	8.82188e-05	-1.95781e-10	-1.31034
50877514	chr12:50877514:G:A	7.93278e-10	-1.83649	-3.80397e-10	6.19776e-05	-1.61847	-3.80397e-10	6.49542e-05	-1.61648	-3.80397e-10
50877715	chr12:50877715:C:T	3.81282e-08	3.42444	-1.38839	3.20477e-05	-0.89523	-1.38279	3.18086e-05	-0.946473	-1.38395
50877734	chr12:50877734:T:A	5.44458e-09	-1.95781e-10	0.0897126	0.00017456	-1.95781e-10	-0.582971	0.000179524	-1.95781e-10	-0.599852
50877768	chr12:50877768:C:T	1.25875e-09	-1.95781e-10	-1.37479	8.43388e-05	-1.95781e-10	-1.3104	8.71142e-05	-1.95781e-10	-1.32294
50877865	chr12:50877865:A:C	1.28926e-09	0.0266449	-1.37749	1.54685e-05	-1.72743	-1.27901	1.60634e-05	-1.72366	-1.28996
50878809	chr12:50878809:G:A	1.67164e-09	-1.95781e-10	-1.0911	7.95524e-05	-1.95781e-10	-1.36883	8.40365e-05	-1.95781e-10	-1.35891
50878827	chr12:50878827:A:T	4.76357e-08	3.64406	-1.38538	3.50793e-05	-0.801357	-1.38627	3.47386e-05	-0.855123	-1.38719
50878929	chr12:50878929:A:G	1.13319e-09	-0.613746	-0.866122	2.63797e-05	-1.3918	-1.08085	2.7536e-05	-1.40777	-1.0669
50879201	chr12:50879201:C:T	8.02959e-07	6.34932	-1.26592	3.96842e-05	-1.0396	-1.02469	3.97592e-05	-1.06388	-1.04344
50879648	chr12:50879648:A:G	7.44719e-07	6.24251	-1.23441	4.04428e-05	-1.07272	-0.972636	4.04874e-05	-1.09649	-0.99268
50879684	chr12:50879684:A:G	8.66568e-08	4.20055	-1.3435	5.09197e-05	-0.4227	-1.39229	4.9964e-05	-0.486651	-1.39221
50880440	chr12:50880440:G:A	1.25881e-09	-1.95781e-10	-1.37474	8.43618e-05	-1.95781e-10	-1.31013	8.71355e-05	-1.95781e-10	-1.3227
50880547	chr12:50880547:C:T	4.86781e-10	-1.13056	-1.19429	1.40639e-05	-1.83972	-1.26192	1.45857e-05	-1.83951	-1.27062
50880614	chr12:50880614:T:C	2.34585e-09	-1.95781e-10	-0.752258	0.000139422	-1.95781e-10	-0.807736	0.000144898	-1.95781e-10	-0.81413
50880618	chr12:50880618:A:G	2.35271e-09	-1.95781e-10	-0.749338	0.000139795	-1.95781e-10	-0.805067	0.000145278	-1.95781e-10	-0.811512
50880649	chr12:50880649:TACCAAAGAC:T	5.97457e-07	5.96853	-1.18076	3.00275e-05	-1.11329	-1.22984	3.07252e-05	-1.1361	-1.22897
50880662	chr12:50880662:T:C	1.25468e-09	-1.95781e-10	-1.37802	8.50079e-05	-1.95781e-10	-1.3025	8.77503e-05	-1.95781e-10	-1.31567
50881067	chr12:50881067:T:C	1.23767e-09	-1.95781e-10	-1.39168	0.00013415	-1.95781e-10	-0.846282	0.000138218	-1.95781e-10	-0.861332
50881690	chr12:50881690:T:G	8.28148e-10	-0.643761	-1.14971	1.83386e-05	-1.44461	-1.39162	1.89379e-05	-1.45954	-1.38946
50881703	chr12:50881703:G:T	1.02012e-09	-0.711071	-0.873916	2.47281e-05	-1.44902	-1.08828	2.58319e-05	-1.46392	-1.07463
50881708	chr12:50881708:C:T	1.86728e-09	-1.95781e-10	-0.980426	0.000114892	-1.95781e-10	-1.00125	0.000119249	-1.95781e-10	-1.00895
50882815	chr12:50882815:T:C	1.24155e-09	-1.95781e-10	-1.38855	7.7707e-05	-1.95781e-10	-1.3923	8.12844e-05	-1.95781e-10	-1.39221
50882863	chr12:50882863:C:T	1.40041e-09	-1.95781e-10	-1.26814	9.29949e-05	-1.95781e-10	-1.2127	9.6857e-05	-1.95781e-10	-1.21693
50883091	chr12:50883091:G:T	1.25343e-09	-1.95781e-10	-1.37902	8.52182e-05	-1.95781e-10	-1.30003	8.79516e-05	-1.95781e-10	-1.31338
50883976	chr12:50883976:C:T	1.25345e-09	-1.95781e-10	-1.37901	8.52161e-05	-1.95781e-10	-1.30005	8.79495e-05	-1.95781e-10	-1.3134
50883983	chr12:50883983:G:C	1.01934e-06	6.53071	-1.20871	4.61188e-05	-0.978209	-0.935811	4.60527e-05	-1.0034	-0.956979
50884137	chr12:50884137:A:C	2.86867e-05	10.0393	-1.37998	6.45363e-05	-0.377114	-1.2009	6.31293e-05	-0.425665	-1.21931
50884259	chr12:50884259:A:C	2.99445e-05	10.0797	-1.37752	6.77803e-05	-0.372187	-1.15678	6.6179e-05	-0.420799	-1.177
50884284	chr12:50884284:G:A	3.30301e-05	10.1795	-1.37926	6.96026e-05	-0.335564	-1.16687	6.79316e-05	-0.384781	-1.18688
50884596	chr12:50884596:G:C	1.01258e-09	-0.70274	-0.889664	2.45647e-05	-1.44364	-1.10029	2.56517e-05	-1.45864	-1.08691
50884876	chr12:50884876:A:AT	2.63859e-09	-0.634664	-3.80397e-10	7.05609e-05	-1.48876	-3.80397e-10	7.28134e-05	-1.50226	-3.80397e-10
50885146	chr12:50885146:T:C	1.049e-09	-1.55707	-3.80397e-10	5.12391e-05	-1.80874	-3.80397e-10	5.36712e-05	-1.80729	-3.80397e-10
50885150	chr12:50885150:A:G	2.33587e-09	-0.756522	-3.80397e-10	9.95763e-05	-1.14432	-3.80397e-10	0.000102741	-1.15796	-3.80397e-10
50885573	chr12:50885573:G:A	1.41786e-09	-1.95781e-10	-1.25576	8.21468e-05	-1.95781e-10	-1.33673	8.56857e-05	-1.95781e-10	-1.33948
50885584	chr12:50885584:G:A	1.04377e-09	-0.631322	-0.930743	2.4894e-05	-1.4009	-1.12972	2.59606e-05	-1.41673	-1.11686
50885946	chr12:50885946:G:A	1.35917e-09	-1.95781e-10	-1.29803	8.35342e-05	-1.95781e-10	-1.31999	8.72323e-05	-1.95781e-10	-1.32159
50886320	chr12:50886320:C:T	1.42079e-09	-1.95781e-10	-1.2537	8.21535e-05	-1.95781e-10	-1.33665	8.56909e-05	-1.95781e-10	-1.33942
50886331	chr12:50886331:T:C	1.03081e-09	-0.583603	-0.990962	2.50602e-05	-1.37312	-1.15084	2.60674e-05	-1.3894	-1.14008
50886633	chr12:50886633:C:G	5.58052e-05	10.5918	-1.26711	2.86273e-05	-1.18651	-1.20437	2.88382e-05	-1.21498	-1.21348
50886965	chr12:50886965:A:G	2.70969e-05	9.92569	-1.32342	5.82513e-05	-0.428809	-1.25167	5.72548e-05	-0.476318	-1.26633
50887094	chr12:50887094:T:C	1.35086e-09	-1.95781e-10	-1.30416	8.30889e-05	-1.95781e-10	-1.32533	8.67725e-05	-1.95781e-10	-1.32687
50887649	chr12:50887649:G:A	6.20559e-10	-1.07712	-1.00492	1.55545e-05	-1.83895	-1.16195	1.60767e-05	-1.83801	-1.17478
50887782	chr12:50887782:ATATTT:A	1.01176e-09	-0.582108	-1.01111	2.47467e-05	-1.3707	-1.16585	2.57322e-05	-1.38703	-1.15539
50887836	chr12:50887836:C:T	1.24252e-09	-1.95781e-10	-1.38776	8.78287e-05	-1.95781e-10	-1.26985	9.04592e-05	-1.95781e-10	-1.28526
50888194	chr12:50888194:G:A	1.2377e-09	-1.95781e-10	-1.39166	9.45057e-05	-1.95781e-10	-1.19658	9.69298e-05	-1.95781e-10	-1.21618
50888735	chr12:50888735:C:A	5.62743e-10	-1.08708	-1.09276	1.45602e-05	-1.8392	-1.22775	1.50781e-05	-1.8384	-1.23852
50889147	chr12:50889147:A:T	1.4183e-09	-1.95781e-10	-1.25545	9.54707e-05	-1.95781e-10	-1.18642	9.93933e-05	-1.95781e-10	-1.19108
50889945	chr12:50889945:T:G	8.45467e-10	-0.581197	-1.19158	1.89755e-05	-1.40981	-1.39228	1.9548e-05	-1.42537	-1.39193
50890089	chr12:50890089:C:T	1.24382e-09	-1.95781e-10	-1.38672	8.63962e-05	-1.95781e-10	-1.2863	8.91265e-05	-1.95781e-10	-1.30011
50890218	chr12:50890218:A:G	1.25546e-09	-1.95781e-10	-1.3774	7.92431e-05	-1.95781e-10	-1.37272	8.28506e-05	-1.95781e-10	-1.37312
50890219	chr12:50890219:T:C	1.24838e-09	-1.95781e-10	-1.38306	8.61636e-05	-1.95781e-10	-1.28899	8.88598e-05	-1.95781e-10	-1.3031
50890253	chr12:50890253:CTCTT:C	3.99024e-10	-1.20363	-1.32001	1.263e-05	-1.83809	-1.37108	1.31542e-05	-1.83899	-1.37443
50890321	chr12:50890321:C:T	5.28812e-10	-1.17831	-1.06372	1.48912e-05	-1.83895	-1.20552	1.53889e-05	-1.83952	-1.217
50890528	chr12:50890528:C:T	8.83053e-10	-0.732228	-0.99705	2.27336e-05	-1.46276	-1.15864	2.36579e-05	-1.47739	-1.14908
50890639	chr12:50890639:G:T	1.24538e-09	-1.95781e-10	-1.38547	8.68849e-05	-1.95781e-10	-1.28066	8.95514e-05	-1.95781e-10	-1.29535
50890811	chr12:50890811:A:G	2.40271e-09	0.120263	-0.848572	1.50031e-05	-1.70599	-1.331	1.58664e-05	-1.70192	-1.32404
50891010	chr12:50891010:G:A	1.37202e-09	-1.95781e-10	-1.28862	8.41815e-05	-1.95781e-10	-1.31227	8.79019e-05	-1.95781e-10	-1.31394
50891333	chr12:50891333:T:A	5.56011e-10	-1.11629	-1.07558	1.47482e-05	-1.83963	-1.21449	1.52607e-05	-1.83919	-1.22569
50892437	chr12:50892437:A:G	3.06455e-09	-0.485008	-3.80397e-10	0.000442369	0.346903	-3.80397e-10	0.000457345	0.335275	-3.80397e-10
50892967	chr12:50892967:T:C	2.50791e-05	9.9136	-1.38871	6.05122e-05	-0.424894	-1.2175	5.93881e-05	-0.472594	-1.23348
50893364	chr12:50893364:A:G	1.98747e-09	-1.95781e-10	-0.918046	0.000113951	-1.95781e-10	-1.00947	0.000118258	-1.95781e-10	-1.01729
50893533	chr12:50893533:C:T	1.88823e-09	-1.95781e-10	-0.969267	0.000108709	-1.95781e-10	-1.05657	0.000112875	-1.95781e-10	-1.06388
50894226	chr12:50894226:A:G	1.92841e-09	-1.95781e-10	-0.948212	7.92086e-05	-1.95781e-10	-1.37316	8.29807e-05	-1.95781e-10	-1.37155
50894702	chr12:50894702:G:T	8.87011e-09	-1.95781e-10	0.57778	0.000229196	-1.95781e-10	-0.310665	0.000236414	-1.95781e-10	-0.324577
50895120	chr12:50895120:C:T	4.37425e-09	-1.95781e-10	-0.129171	0.000386401	-1.95781e-10	0.211635	0.000409047	-1.95781e-10	0.223667
50895655	chr12:50895655:G:A	1.2395e-09	-1.95781e-10	-1.3902	8.82875e-05	-1.95781e-10	-1.26464	9.10107e-05	-1.95781e-10	-1.27919
50896428	chr12:50896428:C:A	8.81465e-10	-0.739878	-0.9912	2.2207e-05	-1.46522	-1.17961	2.31353e-05	-1.47982	-1.16899
50896489	chr12:50896489:G:A	1.53702e-09	-1.95781e-10	-1.17506	9.41842e-05	-1.95781e-10	-1.19999	9.81412e-05	-1.95781e-10	-1.20376
50896610	chr12:50896610:T:C	7.43076e-09	-1.95781e-10	0.400721	0.000201748	-1.95781e-10	-0.438221	0.000208288	-1.95781e-10	-0.451239
50896613	chr12:50896613:A:T	8.56868e-10	-0.806011	-0.953368	2.19397e-05	-1.5035	-1.15344	2.28849e-05	-1.51733	-1.14236
50898310	chr12:50898310:C:T	7.51781e-09	-1.95781e-10	0.412368	0.000202831	-1.95781e-10	-0.432867	0.000209386	-1.95781e-10	-0.445982
50899271	chr12:50899271:T:C	3.02351e-09	-1.95781e-10	-0.498491	0.000172523	-1.95781e-10	-0.594708	0.000178411	-1.95781e-10	-0.606076
50899349	chr12:50899349:G:C	2.74243e-10	-1.51961	-1.37904	1.27416e-05	-1.80806	-1.39231	1.32625e-05	-1.81308	-1.39215
50899807	chr12:50899807:A:G	2.2176e-09	0.189933	-0.998415	1.49284e-05	-1.68629	-1.35568	1.57563e-05	-1.68194	-1.35097
50899978	chr12:50899978:A:C	8.19306e-10	-1.80421	-3.80397e-10	6.23023e-05	-1.61324	-3.80397e-10	6.499e-05	-1.61593	-3.80397e-10
50900005	chr12:50900005:T:C	2.12143e-09	0.123163	-0.975982	1.47603e-05	-1.70433	-1.34897	1.5581e-05	-1.70024	-1.34387
50900227	chr12:50900227:GC:G	8.28992e-10	-0.791843	-1.00061	2.1394e-05	-1.49527	-1.18686	2.22986e-05	-1.50926	-1.17639
50900318	chr12:50900318:A:G	3.90714e-10	-1.18885	-1.35584	1.24154e-05	-1.83886	-1.38744	1.29579e-05	-1.83947	-1.38899
50900403	chr12:50900403:C:T	1.97087e-09	-1.95781e-10	-0.926431	0.000112888	-1.95781e-10	-1.01884	0.000117175	-1.95781e-10	-1.02649
50900611	chr12:50900611:G:A	8.51913e-10	-0.808153	-0.957026	2.18467e-05	-1.50464	-1.15655	2.27874e-05	-1.51844	-1.14552
50900654	chr12:50900654:A:G	2.07641e-09	-1.95781e-10	-0.874265	0.000120024	-1.95781e-10	-0.95755	0.000124682	-1.95781e-10	-0.964398
50900810	chr12:50900810:C:G	9.22468e-10	-0.719836	-0.965774	2.28238e-05	-1.45423	-1.16321	2.37782e-05	-1.46905	-1.15234
50901891	chr12:50901891:C:T	3.88344e-10	-1.15925	-1.39152	1.23518e-05	-1.83967	-1.39176	1.2927e-05	-1.83968	-1.39117
50902050	chr12:50902050:C:T	7.34569e-08	3.13907	-0.447281	6.07615e-05	-0.99975	-0.638534	5.94284e-05	-1.0478	-0.65759
50902061	chr12:50902061:G:A	4.36785e-08	3.51242	-1.34047	4.50395e-05	-1.02336	-0.91434	4.60093e-05	-1.03852	-0.9228
50902195	chr12:50902195:C:G	2.08393e-09	-1.95781e-10	-0.870652	0.000120446	-1.95781e-10	-0.954039	0.00012512	-1.95781e-10	-0.96089
50902495	chr12:50902495:C:T	7.93131e-10	-1.83667	-3.80397e-10	5.32884e-05	-1.76952	-3.80397e-10	5.60373e-05	-1.76415	-3.80397e-10
50902809	chr12:50902809:G:A	2.51587e-09	-1.95781e-10	-0.682289	0.000130121	-1.95781e-10	-0.876779	0.000137016	-1.95781e-10	-0.870064
50903176	chr12:50903176:AG:A	1.43045e-09	-1.95781e-10	-1.24692	8.71646e-05	-1.95781e-10	-1.27744	9.10016e-05	-1.95781e-10	-1.27929
50903398	chr12:50903398:C:T	1.432e-08	1.05675	-3.80397e-10	0.000111306	-1.03296	-3.80397e-10	0.000115381	-1.04192	-3.80397e-10
50903999	chr12:50903999:G:A	8.04484e-10	-1.82246	-3.80397e-10	5.919e-05	-1.66449	-3.80397e-10	6.17641e-05	-1.66684	-3.80397e-10
50904148	chr12:50904148:G:A	2.27212e-09	-1.95781e-10	-0.784193	0.0001023	-1.95781e-10	-1.11733	0.000106222	-1.95781e-10	-1.12463
50904202	chr12:50904202:T:C	1.01484e-07	4.37056	-1.35556	5.52041e-05	-0.342951	-1.39125	5.40439e-05	-0.408374	-1.39199
50904300	chr12:50904300:A:G	1.23781e-09	-1.95781e-10	-1.39157	7.86609e-05	-1.95781e-10	-1.38009	8.2348e-05	-1.95781e-10	-1.37921
50904369	chr12:50904369:G:A	2.42443e-09	-1.95781e-10	-0.719309	0.000133365	-1.95781e-10	-0.852154	0.000138236	-1.95781e-10	-0.861198
50904387	chr12:50904387:T:G	8.79795e-10	-0.800312	-0.932661	2.23519e-05	-1.50052	-1.13781	2.33213e-05	-1.5144	-1.1264
50904561	chr12:50904561:T:C	4.28193e-09	-1.95781e-10	-0.150504	0.000377126	-1.95781e-10	0.187339	0.000399195	-1.95781e-10	0.199288
50904964	chr12:50904964:T:C	2.0263e-09	-1.95781e-10	-0.898698	8.01954e-05	-1.95781e-10	-1.36078	8.40494e-05	-1.95781e-10	-1.35876
50905068	chr12:50905068:G:A	3.20958e-09	-0.438767	-3.80397e-10	0.000467839	0.402882	-3.80397e-10	0.000483739	0.391383	-3.80397e-10
50905274	chr12:50905274:G:T	1.43072e-09	-1.95781e-10	-1.24673	8.71803e-05	-1.95781e-10	-1.27726	9.1018e-05	-1.95781e-10	-1.27911
50905454	chr12:50905454:G:A	2.32694e-09	-1.95781e-10	-0.760355	0.00013042	-1.95781e-10	-0.874479	0.00013543	-1.95781e-10	-0.881708
50906407	chr12:50906407:G:A	1.04143e-09	-1.56431	-3.80397e-10	8.48999e-05	-1.30377	-3.80397e-10	8.96644e-05	-1.29409	-3.80397e-10
50906704	chr12:50906704:G:A	1.24921e-09	-1.95781e-10	-1.3824	8.61658e-05	-1.95781e-10	-1.28897	8.89152e-05	-1.95781e-10	-1.30248
50907051	chr12:50907051:T:C	4.3803e-08	3.54646	-1.37166	3.35575e-05	-0.839876	-1.39211	3.32971e-05	-0.892442	-1.39225
50907439	chr12:50907439:T:A	5.14372e-08	3.65141	-1.31595	3.52279e-05	-0.792666	-1.39074	3.49362e-05	-0.846528	-1.39011
50907648	chr12:50907648:G:C	4.74392e-08	3.56353	-1.30899	3.39106e-05	-0.83192	-1.38959	3.36702e-05	-0.884762	-1.38879
50907844	chr12:50907844:G:A	5.37165e-10	-0.995807	-1.23055	1.23902e-05	-1.83639	-1.39195	1.2986e-05	-1.83469	-1.3916
50908277	chr12:50908277:T:C	5.41545e-10	-0.966141	-1.2521	1.2412e-05	-1.83435	-1.39223	1.30086e-05	-1.83224	-1.39231
50908611	chr12:50908611:T:G	1.43071e-09	-1.95781e-10	-1.24673	8.71799e-05	-1.95781e-10	-1.27727	9.10176e-05	-1.95781e-10	-1.27911
50908899	chr12:50908899:C:T	1.24599e-09	-1.95781e-10	-1.38498	8.69667e-05	-1.95781e-10	-1.27972	8.96876e-05	-1.95781e-10	-1.29383
50908922	chr12:50908922:C:T	4.96215e-09	-1.95781e-10	-0.00306862	0.000445632	-1.95781e-10	0.354251	0.000472044	-1.95781e-10	0.36691
50909231	chr12:50909231:C:T	1.36224e-09	-1.29578	-3.80397e-10	6.49643e-05	-1.5714	-3.80397e-10	6.77739e-05	-1.57399	-3.80397e-10
50909296	chr12:50909296:A:G	7.25537e-10	-0.707562	-1.21819	1.77257e-05	-1.47926	-1.39096	1.82554e-05	-1.49353	-1.39218
50909306	chr12:50909306:T:C	1.23788e-09	-1.95781e-10	-1.39151	7.95195e-05	-1.95781e-10	-1.36924	8.33312e-05	-1.95781e-10	-1.36734
50909366	chr12:50909366:C:G	4.52546e-10	-1.00651	-1.39126	1.24318e-05	-1.83304	-1.39194	1.30405e-05	-1.83066	-1.39144
50909696	chr12:50909696:A:G	1.16375e-09	-0.904163	-0.549095	2.87281e-05	-1.55695	-0.830422	3.02001e-05	-1.56963	-0.812688
50909927	chr12:50909927:G:C	4.49259e-10	-1.0301	-1.37496	1.23993e-05	-1.83565	-1.39195	1.29894e-05	-1.83376	-1.39227
50910003	chr12:50910003:C:T	1.79427e-09	-1.95781e-10	-1.02031	9.60349e-05	-1.95781e-10	-1.18053	0.00010122	-1.95781e-10	-1.17287
50910429	chr12:50910429:T:A	3.74169e-09	-1.95781e-10	-0.28537	0.000327539	-1.95781e-10	0.0463651	0.000346795	-1.95781e-10	0.0585702
50910476	chr12:50910476:T:C	4.32538e-10	-1.07078	-1.37222	1.24659e-05	-1.83798	-1.38426	1.3033e-05	-1.83669	-1.38599
50911295	chr12:50911295:T:C	1.31337e-09	0.0484778	-1.38079	1.51627e-05	-1.71918	-1.30722	1.57946e-05	-1.71534	-1.31516
50911413	chr12:50911413:C:T	1.25016e-09	-1.95781e-10	-1.38163	7.77435e-05	-1.95781e-10	-1.39183	8.13401e-05	-1.95781e-10	-1.39152
50911468	chr12:50911468:G:A	1.80911e-09	-1.95781e-10	-1.01207	8.17228e-05	-1.95781e-10	-1.34191	8.66953e-05	-1.95781e-10	-1.32776
50911716	chr12:50911716:G:A	1.61255e-09	-1.95781e-10	-1.12709	7.88384e-05	-1.95781e-10	-1.37784	8.31176e-05	-1.95781e-10	-1.36991
50911809	chr12:50911809:CT:C	1.23898e-09	-1.95781e-10	-1.39062	7.89098e-05	-1.95781e-10	-1.37694	8.26149e-05	-1.95781e-10	-1.37597
50911894	chr12:50911894:C:T	3.76e-09	-1.95781e-10	-0.280489	0.000329469	-1.95781e-10	0.0522395	0.000348853	-1.95781e-10	0.0644867
50911983	chr12:50911983:T:A	4.42419e-10	-1.04819	-1.37222	1.2481e-05	-1.83677	-1.38426	1.30531e-05	-1.83515	-1.38599
50911995	chr12:50911995:T:C	4.26075e-10	-1.08651	-1.37154	1.24587e-05	-1.83868	-1.38415	1.30217e-05	-1.83765	-1.3859
50912120	chr12:50912120:G:A	3.29308e-08	3.22957	-1.34007	2.93764e-05	-0.972783	-1.39227	2.92602e-05	-1.02162	-1.39231
50912140	chr12:50912140:G:A	4.54476e-10	-1.07322	-1.32029	1.29376e-05	-1.83812	-1.34698	1.34911e-05	-1.83689	-1.35125
50912156	chr12:50912156:A:G	4.31444e-10	-1.06833	-1.37719	1.24269e-05	-1.83785	-1.38754	1.2998e-05	-1.83652	-1.38885
50912373	chr12:50912373:C:T	2.24627e-09	-1.95781e-10	-0.795635	0.000169332	-1.95781e-10	-0.613381	0.000177073	-1.95781e-10	-0.613598
50912697	chr12:50912697:C:T	1.23963e-09	-1.95781e-10	-1.39009	8.02643e-05	-1.95781e-10	-1.35992	8.3609e-05	-1.95781e-10	-1.36401
50912869	chr12:50912869:A:G	2.14581e-09	-1.95781e-10	-0.841391	0.000120935	-1.95781e-10	-0.949987	0.000125441	-1.95781e-10	-0.958327
50913103	chr12:50913103:G:A	2.10862e-09	-1.95781e-10	-0.858871	8.10351e-05	-1.95781e-10	-1.35036	8.49562e-05	-1.95781e-10	-1.34803
50913160	chr12:50913160:C:T	1.2898e-09	-1.95781e-10	-1.35042	7.87083e-05	-1.95781e-10	-1.37949	8.23022e-05	-1.95781e-10	-1.37977
50913278	chr12:50913278:C:T	3.78227e-09	-1.95781e-10	-0.274584	0.000331147	-1.95781e-10	0.0573214	0.000350686	-1.95781e-10	0.0697273
50913355	chr12:50913355:G:C	1.28014e-09	-1.95781e-10	-1.35794	7.79756e-05	-1.95781e-10	-1.38885	8.15034e-05	-1.95781e-10	-1.38952
50913366	chr12:50913366:T:C	3.07736e-05	10.1003	-1.37076	6.38304e-05	-0.457327	-1.13169	6.25329e-05	-0.503509	-1.15096
50913436	chr12:50913436:C:T	1.25292e-09	-1.95781e-10	-1.37943	7.84662e-05	-1.95781e-10	-1.38257	8.18384e-05	-1.95781e-10	-1.38542
50913750	chr12:50913750:T:C	1.97115e-09	-0.926291	-3.80397e-10	5.47862e-05	-1.7418	-3.80397e-10	5.71728e-05	-1.74408	-3.80397e-10
50914215	chr12:50914215:C:G	4.29979e-10	-1.23189	-1.21703	1.6996e-05	-1.72098	-1.19128	1.72051e-05	-1.72899	-1.21596
50914216	chr12:50914216:A:G	4.19821e-10	-1.24116	-1.23167	1.66723e-05	-1.72521	-1.20629	1.68971e-05	-1.73307	-1.22995
50914373	chr12:50914373:A:G	8.27215e-10	-1.12859	-0.666006	2.16257e-05	-1.65415	-1.01721	2.20966e-05	-1.66414	-1.0306
50914436	chr12:50914436:A:T	1.62719e-09	-0.175756	-0.942295	1.70579e-05	-1.75362	-1.15501	1.78313e-05	-1.75032	-1.15889
50914651	chr12:50914651:C:T	4.52792e-10	-1.04699	-1.35024	1.26778e-05	-1.83659	-1.36881	1.32424e-05	-1.83492	-1.37182
50914725	chr12:50914725:T:C	4.08432e-09	-0.197753	-3.80397e-10	0.000121704	-0.943652	-3.80397e-10	0.000128507	-0.934181	-3.80397e-10
50914752	chr12:50914752:T:C	4.47459e-10	-1.06117	-1.34791	1.26884e-05	-1.83745	-1.3671	1.32491e-05	-1.836	-1.37023
50915048	chr12:50915048:C:T	1.73847e-09	-1.0519	-3.80397e-10	7.18929e-05	-1.47006	-3.80397e-10	7.56708e-05	-1.46377	-3.80397e-10
50915053	chr12:50915053:G:A	1.31789e-09	-0.243243	-1.08563	1.51715e-05	-1.77303	-1.2528	1.58645e-05	-1.77018	-1.2559
50915590	chr12:50915590:G:A	1.3804e-09	-1.95781e-10	-1.28254	7.78071e-05	-1.95781e-10	-1.39101	8.15888e-05	-1.95781e-10	-1.38847
50915710	chr12:50915710:C:T	1.42475e-09	-1.95781e-10	-1.25091	8.68892e-05	-1.95781e-10	-1.28061	9.07201e-05	-1.95781e-10	-1.28238
50915721	chr12:50915721:C:T	1.41918e-09	-1.95781e-10	-1.25483	7.77294e-05	-1.95781e-10	-1.39201	8.12926e-05	-1.95781e-10	-1.39211
50916107	chr12:50916107:A:C	1.18175e-09	-1.43791	-3.80397e-10	0.000174141	-0.585377	-3.80397e-10	0.000179219	-0.601554	-3.80397e-10
50916170	chr12:50916170:C:G	4.39355e-10	-1.07578	-1.35157	1.2647e-05	-1.83801	-1.36981	1.32061e-05	-1.83673	-1.37275
50916219	chr12:50916219:A:C	1.37685e-09	-1.95781e-10	-1.28511	7.77878e-05	-1.95781e-10	-1.39126	8.15531e-05	-1.95781e-10	-1.38891
50916325	chr12:50916325:C:T	1.60028e-09	-1.95781e-10	-1.13473	0.000119346	-1.95781e-10	-0.963212	0.000125914	-1.95781e-10	-0.954561
50916547	chr12:50916547:G:A	1.59529e-09	-1.13785	-3.80397e-10	7.24824e-05	-1.4619	-3.80397e-10	7.55802e-05	-1.46497	-3.80397e-10
50917196	chr12:50917196:T:C	1.42493e-09	-1.95781e-10	-1.25079	7.77166e-05	-1.95781e-10	-1.39217	8.12821e-05	-1.95781e-10	-1.39224
50917581	chr12:50917581:C:T	2.18415e-09	-0.82368	-3.80397e-10	0.000193968	-0.477549	-3.80397e-10	0.000201129	-0.486218	-3.80397e-10
50917639	chr12:50917639:T:C	7.90807e-10	-1.83961	-3.80397e-10	5.59813e-05	-1.72022	-3.80397e-10	5.89541e-05	-1.7134	-3.80397e-10
50917773	chr12:50917773:T:G	2.56726e-09	-1.95781e-10	-0.662067	0.000147025	-1.95781e-10	-0.75464	0.000152856	-1.95781e-10	-0.760667
50918014	chr12:50918014:G:C	1.44428e-09	-1.95781e-10	-1.2373	8.79395e-05	-1.95781e-10	-1.26859	9.18105e-05	-1.95781e-10	-1.27044
50918674	chr12:50918674:G:A	7.93077e-09	0.465843	-3.80397e-10	0.000251462	-0.21795	-3.80397e-10	0.000264648	-0.211763	-3.80397e-10
50918833	chr12:50918833:T:C	3.18734e-10	-1.36202	-1.38628	1.23503e-05	-1.83966	-1.3919	1.29182e-05	-1.83927	-1.39225
50919064	chr12:50919064:T:C	5.75713e-08	3.38559	-0.937474	3.84965e-05	-0.877529	-1.21715	3.84076e-05	-0.928537	-1.21337
50919510	chr12:50919510:G:A	3.10358e-08	3.05892	-1.22869	2.91639e-05	-1.00918	-1.36313	2.91576e-05	-1.0566	-1.36085
50919660	chr12:50919660:C:A	1.32812e-09	-1.95781e-10	-1.32114	7.79678e-05	-1.95781e-10	-1.38895	8.15097e-05	-1.95781e-10	-1.38944
50919748	chr12:50919748:G:A	3.96393e-08	3.462	-1.38708	3.46021e-05	-0.856408	-1.34492	3.43716e-05	-0.907794	-1.34514
50919941	chr12:50919941:C:T	1.67946e-09	-1.95781e-10	-1.08644	7.77729e-05	-1.95781e-10	-1.39145	8.13755e-05	-1.95781e-10	-1.39109
50920278	chr12:50920278:T:C	1.65055e-09	-1.95781e-10	-1.1038	7.92436e-05	-1.95781e-10	-1.37271	8.36187e-05	-1.95781e-10	-1.3639
50920301	chr12:50920301:C:T	8.22742e-10	-0.971963	-0.828058	2.05334e-05	-1.57447	-1.14872	2.10766e-05	-1.58619	-1.15581
50920977	chr12:50920977:A:C	1.69982e-05	9.2646	-1.12864	6.52124e-05	-0.542531	-1.02506	6.38523e-05	-0.587789	-1.0458
50921064	chr12:50921064:TG:T	1.53081e-09	-1.95781e-10	-1.17911	7.80724e-05	-1.95781e-10	-1.38761	8.20558e-05	-1.95781e-10	-1.38276
50921231	chr12:50921231:A:G	4.26266e-10	-1.19119	-1.26641	1.64524e-05	-1.70588	-1.23889	1.67396e-05	-1.71425	-1.25813
50921251	chr12:50921251:A:G	8.07911e-10	-1.04647	-0.771745	2.04761e-05	-1.6152	-1.11078	2.10266e-05	-1.62598	-1.11839
50921713	chr12:50921713:A:T	1.35787e-09	-1.95781e-10	-1.29899	8.3425e-05	-1.95781e-10	-1.32129	8.71293e-05	-1.95781e-10	-1.32277
50922515	chr12:50922515:T:C	1.7634e-05	9.36189	-1.18921	6.28303e-05	-0.507633	-1.09717	6.1612e-05	-0.553515	-1.11579
50922932	chr12:50922932:G:C	7.92291e-10	-1.83773	-3.80397e-10	5.73592e-05	-1.69591	-3.80397e-10	6.04446e-05	-1.68844	-3.80397e-10
50922991	chr12:50922991:C:T	1.28526e-09	-1.95781e-10	-1.35395	7.80374e-05	-1.95781e-10	-1.38805	8.15607e-05	-1.95781e-10	-1.38882
50923180	chr12:50923180:A:G	1.61546e-09	-1.95781e-10	-1.12528	7.88373e-05	-1.95781e-10	-1.37786	8.30979e-05	-1.95781e-10	-1.37014
50923291	chr12:50923291:T:A	4.67035e-09	-1.95781e-10	-0.0636726	0.00025133	-1.95781e-10	-0.218476	0.000260124	-1.95781e-10	-0.229004
50923919	chr12:50923919:G:A	3.21263e-09	-1.95781e-10	-0.437817	0.000278013	-1.95781e-10	-0.117574	0.000294348	-1.95781e-10	-0.105401
50924265	chr12:50924265:T:C	5.77818e-10	-1.66901	-0.484395	1.73481e-05	-1.80049	-1.09127	1.86105e-05	-1.80278	-1.06365
50924640	chr12:50924640:C:G	2.98256e-09	-0.512124	-3.80397e-10	0.000107903	-1.06401	-3.80397e-10	0.000110836	-1.08212	-3.80397e-10
50924667	chr12:50924667:A:G	1.94219e-09	-1.95781e-10	-0.941092	0.00010511	-1.95781e-10	-1.09024	0.000110548	-1.95781e-10	-1.08471
50924973	chr12:50924973:G:A	3.11923e-09	-1.95781e-10	-0.467322	0.000267657	-1.95781e-10	-0.155533	0.000283351	-1.95781e-10	-0.143476
50925438	chr12:50925438:G:A	1.23706e-09	-1.95781e-10	-1.39217	7.805e-05	-1.95781e-10	-1.38789	8.16772e-05	-1.95781e-10	-1.38739
50925563	chr12:50925563:A:G	5.54822e-05	9.96149	-0.642585	0.000142769	-0.269478	-0.514533	0.000137607	-0.319087	-0.546671
50925917	chr12:50925917:T:C	9.67491e-10	-1.38191	-0.256042	2.58669e-05	-1.75535	-0.736929	2.64872e-05	-1.76176	-0.751736
50926400	chr12:50926400:C:A	1.24627e-09	-1.95781e-10	-1.38475	7.81357e-05	-1.95781e-10	-1.38679	8.17428e-05	-1.95781e-10	-1.38658
50926507	chr12:50926507:T:A	1.4168e-07	3.6623	-0.313638	6.05847e-05	-1.01751	-0.623685	5.97271e-05	-1.07074	-0.629634
50926739	chr12:50926739:G:C	1.7574e-07	4.78011	-1.21601	6.578e-05	-0.435777	-1.12315	6.26868e-05	-0.505698	-1.14631
50926741	chr12:50926741:G:C	1.79109e-07	4.80084	-1.21775	6.62844e-05	-0.425986	-1.1253	6.31578e-05	-0.496153	-1.14837
50926781	chr12:50926781:G:A	1.6258e-09	-1.95781e-10	-1.11891	8.96725e-05	-1.95781e-10	-1.24908	9.38747e-05	-1.95781e-10	-1.2482
50926835	chr12:50926835:T:C	1.51216e-09	-1.95781e-10	-1.19137	0.000100084	-1.95781e-10	-1.13923	0.000104733	-1.95781e-10	-1.13875
50926881	chr12:50926881:C:T	2.24293e-09	-1.95781e-10	-0.797122	8.73127e-05	-1.95781e-10	-1.27575	9.17689e-05	-1.95781e-10	-1.27089
50926966	chr12:50926966:A:G	3.67838e-10	-1.216	-1.38902	1.50693e-05	-1.64088	-1.3917	1.58422e-05	-1.63559	-1.39189
50927117	chr12:50927117:T:C	3.62822e-10	-1.22717	-1.39158	1.81486e-05	-1.45968	-1.38696	1.87928e-05	-1.46873	-1.38796
50927864	chr12:50927864:G:A	1.26852e-09	-1.95781e-10	-1.36706	7.844e-05	-1.95781e-10	-1.38291	8.19416e-05	-1.95781e-10	-1.38416
50927923	chr12:50927923:C:CA	3.23351e-09	0.545381	-0.976719	2.14082e-05	-1.71879	-0.962679	2.16588e-05	-1.72938	-0.985371
50928170	chr12:50928170:A:G	1.72964e-09	-1.95781e-10	-1.05699	9.57223e-05	-1.95781e-10	-1.18379	9.96161e-05	-1.95781e-10	-1.18884
50928211	chr12:50928211:C:T	2.20095e-06	7.20969	-1.11795	4.52926e-05	-0.543315	-1.38878	4.57511e-05	-0.577168	-1.38978
50928275	chr12:50928275:T:G	1.30376e-09	-1.95781e-10	-1.33966	7.88696e-05	-1.95781e-10	-1.37745	8.23665e-05	-1.95781e-10	-1.37898
50928310	chr12:50928310:G:C	1.78443e-09	-1.95781e-10	-1.02581	9.34928e-05	-1.95781e-10	-1.20736	9.86237e-05	-1.95781e-10	-1.19885
50928694	chr12:50928694:C:T	1.24556e-09	-1.95781e-10	-1.38532	7.77479e-05	-1.95781e-10	-1.39177	8.12984e-05	-1.95781e-10	-1.39204
50928703	chr12:50928703:A:T	1.55317e-09	-1.95781e-10	-1.16461	0.000105577	-1.95781e-10	-1.0858	0.000110781	-1.95781e-10	-1.08261
50928809	chr12:50928809:T:G	1.24944e-09	-1.95781e-10	-1.38222	7.78311e-05	-1.95781e-10	-1.3907	8.13671e-05	-1.95781e-10	-1.39119
50928911	chr12:50928911:C:T	1.51784e-09	-1.95781e-10	-1.18762	9.04074e-05	-1.95781e-10	-1.24092	9.45358e-05	-1.95781e-10	-1.24118
50928929	chr12:50928929:T:G	1.24935e-09	-1.95781e-10	-1.38228	7.7829e-05	-1.95781e-10	-1.39073	8.13653e-05	-1.95781e-10	-1.39121
50928938	chr12:50928938:G:A	1.24735e-09	-1.95781e-10	-1.38388	7.77826e-05	-1.95781e-10	-1.39132	8.13259e-05	-1.95781e-10	-1.3917
50929036	chr12:50929036:G:A	1.28203e-09	-1.95781e-10	-1.35646	8.23809e-05	-1.95781e-10	-1.33389	8.58862e-05	-1.95781e-10	-1.33714
50929070	chr12:50929070:T:C	2.34521e-09	-1.95781e-10	-0.752531	0.000167503	-1.95781e-10	-0.624238	0.000176117	-1.95781e-10	-0.619016
50929304	chr12:50929304:G:T	5.77792e-09	0.588775	-0.43964	2.63247e-05	-1.69299	-0.781746	2.71412e-05	-1.70463	-0.784477
50929858	chr12:50929858:A:T	1.24657e-09	-1.95781e-10	-1.38451	7.78785e-05	-1.95781e-10	-1.39009	8.14639e-05	-1.95781e-10	-1.39
50930253	chr12:50930253:G:A	1.42015e-09	-1.95781e-10	-1.25415	9.57376e-05	-1.95781e-10	-1.18363	0.000100146	-1.95781e-10	-1.18354
50930293	chr12:50930293:C:T	1.68665e-09	-1.95781e-10	-1.08216	8.99946e-05	-1.95781e-10	-1.24549	9.48578e-05	-1.95781e-10	-1.23778
50930480	chr12:50930480:G:A	3.18597e-09	-0.446151	-3.80397e-10	0.000132819	-0.856255	-3.80397e-10	0.000139778	-0.850109	-3.80397e-10
50931016	chr12:50931016:C:T	1.40288e-09	-1.95781e-10	-1.26638	8.21583e-05	-1.95781e-10	-1.33659	8.58447e-05	-1.95781e-10	-1.33762
50932919	chr12:50932919:T:C	2.57763e-10	-1.57	-1.39062	1.35084e-05	-1.80795	-1.33399	1.40784e-05	-1.80552	-1.34
50933800	chr12:50933800:T:C	1.68195e-09	-1.95781e-10	-1.08495	9.44317e-05	-1.95781e-10	-1.19736	9.82952e-05	-1.95781e-10	-1.20219
50933915	chr12:50933915:C:T	3.18213e-09	-1.95781e-10	-0.447357	0.000373354	-1.95781e-10	0.177286	0.000385504	-1.95781e-10	0.16439
50933954	chr12:50933954:C:T	1.2434e-09	-1.95781e-10	-1.38706	8.06983e-05	-1.95781e-10	-1.35452	8.46434e-05	-1.95781e-10	-1.35172
50934380	chr12:50934380:T:A	3.66694e-10	-1.54076	-1.06738	1.50052e-05	-1.7923	-1.24454	1.55534e-05	-1.79604	-1.24985
50934576	chr12:50934576:T:C	2.53171e-10	-1.63145	-1.34715	1.51676e-05	-1.72585	-1.30023	1.59745e-05	-1.71601	-1.30316
50934780	chr12:50934780:G:A	2.52343e-09	-1.95781e-10	-0.679288	0.000117881	-1.95781e-10	-0.975562	0.000121761	-1.95781e-10	-0.988102
50934935	chr12:50934935:G:A	2.57949e-10	-1.70199	-1.25791	1.57917e-05	-1.71546	-1.2703	1.65383e-05	-1.71503	-1.26946
50935442	chr12:50935442:T:C	1.99404e-09	-1.95781e-10	-0.914743	8.78503e-05	-1.95781e-10	-1.26961	9.35021e-05	-1.95781e-10	-1.25218
50935463	chr12:50935463:A:C	1.45144e-09	-1.95781e-10	-1.23235	9.62226e-05	-1.95781e-10	-1.17858	0.000101132	-1.95781e-10	-1.17374
50936019	chr12:50936019:C:T	1.78513e-09	-1.95781e-10	-1.02542	0.000124716	-1.95781e-10	-0.919201	0.000130984	-1.95781e-10	-0.915085
50936349	chr12:50936349:A:G	1.96064e-09	-1.95781e-10	-0.931635	8.71731e-05	-1.95781e-10	-1.27735	9.27232e-05	-1.95781e-10	-1.26054
50937213	chr12:50937213:G:A	4.87242e-09	-1.95781e-10	-0.0213158	0.000323062	-1.95781e-10	0.0326016	0.000336814	-1.95781e-10	0.0293676
50937358	chr12:50937358:G:A	1.26373e-09	-1.95781e-10	-1.37084	8.40391e-05	-1.95781e-10	-1.31396	8.7568e-05	-1.95781e-10	-1.31775
50937381	chr12:50937381:T:C	2.52521e-10	-1.60455	-1.37662	1.36001e-05	-1.74331	-1.39186	1.4356e-05	-1.73443	-1.39157
50937664	chr12:50937664:T:C	2.03196e-09	-1.95781e-10	-0.895908	8.87457e-05	-1.95781e-10	-1.25947	9.45076e-05	-1.95781e-10	-1.24148
50937899	chr12:50937899:T:C	1.34143e-09	-1.95781e-10	-1.31117	0.000121311	-1.95781e-10	-0.94688	0.000125681	-1.95781e-10	-0.956413
50938134	chr12:50938134:G:A	3.46593e-10	-1.33305	-1.33146	1.27693e-05	-1.81039	-1.38781	1.33911e-05	-1.80832	-1.38725
50938564	chr12:50938564:G:A	2.55021e-10	-1.60255	-1.36877	1.36001e-05	-1.74525	-1.38992	1.43594e-05	-1.73645	-1.3893
50938665	chr12:50938665:C:T	1.24737e-09	-1.95781e-10	-1.38387	7.81088e-05	-1.95781e-10	-1.38714	8.17402e-05	-1.95781e-10	-1.38662
50938983	chr12:50938983:G:A	1.25761e-09	-1.95781e-10	-1.3757	8.27649e-05	-1.95781e-10	-1.32924	8.68811e-05	-1.95781e-10	-1.32562
50939047	chr12:50939047:C:G	1.27265e-09	-1.95781e-10	-1.3638	7.9479e-05	-1.95781e-10	-1.36975	8.32138e-05	-1.95781e-10	-1.36875
50939250	chr12:50939250:C:A	2.74095e-10	-1.53661	-1.36258	1.32583e-05	-1.80215	-1.35847	1.39424e-05	-1.79911	-1.35612
50939307	chr12:50939307:C:A	3.80333e-10	-1.54411	-1.02751	1.53976e-05	-1.79381	-1.21722	1.5954e-05	-1.79749	-1.22297
50939546	chr12:50939546:G:T	2.4201e-10	-1.68672	-1.33696	1.61482e-05	-1.67763	-1.2858	1.70353e-05	-1.66595	-1.28892
50939641	chr12:50939641:T:C	2.38165e-10	-1.64757	-1.39213	1.33574e-05	-1.83253	-1.32064	1.38949e-05	-1.83134	-1.3273
50939762	chr12:50939762:G:A	1.26806e-09	-1.95781e-10	-1.36742	8.36582e-05	-1.95781e-10	-1.3185	8.718e-05	-1.95781e-10	-1.32219
50939961	chr12:50939961:G:A	2.49483e-10	-1.62509	-1.36818	1.38205e-05	-1.72941	-1.38968	1.46025e-05	-1.71993	-1.38904
50940013	chr12:50940013:C:CA	1.254e-09	-1.95781e-10	-1.37857	8.00359e-05	-1.95781e-10	-1.36277	8.38002e-05	-1.95781e-10	-1.36173
50940292	chr12:50940292:A:G	2.53457e-10	-1.6154	-1.36207	1.37585e-05	-1.73615	-1.38743	1.45359e-05	-1.72696	-1.38658
50940967	chr12:50940967:C:T	1.65603e-09	-1.95781e-10	-1.10048	0.000103249	-1.95781e-10	-1.1081	0.000108143	-1.95781e-10	-1.10671
50941005	chr12:50941005:C:T	2.58681e-10	-1.66553	-1.29154	1.67144e-05	-1.69711	-1.23186	1.76333e-05	-1.68616	-1.23421
50941362	chr12:50941362:G:A	2.3931e-10	-1.65573	-1.37917	1.41027e-05	-1.71129	-1.38759	1.48982e-05	-1.701	-1.38793
50941466	chr12:50941466:A:G	1.30268e-09	-1.95781e-10	-1.34048	8.50778e-05	-1.95781e-10	-1.30167	8.92242e-05	-1.95781e-10	-1.29901
50941799	chr12:50941799:C:T	2.66213e-10	-1.55729	-1.37108	1.30492e-05	-1.80893	-1.36758	1.37141e-05	-1.80618	-1.36556
50941804	chr12:50941804:A:T	5.23683e-10	-1.02112	-1.23065	1.70446e-05	-1.68278	-1.22662	1.77151e-05	-1.67795	-1.23779
50941994	chr12:50941994:T:G	3.39122e-10	-1.64932	-1.03699	1.88357e-05	-1.82994	-0.979546	1.98741e-05	-1.82849	-0.97225
50942041	chr12:50942041:A:G	1.27545e-09	-1.95781e-10	-1.36161	7.85194e-05	-1.95781e-10	-1.3819	8.20595e-05	-1.95781e-10	-1.38272
50942095	chr12:50942095:T:C	1.30221e-09	-1.95781e-10	-1.34084	8.78164e-05	-1.95781e-10	-1.26999	9.23066e-05	-1.95781e-10	-1.26505
50942223	chr12:50942223:T:C	2.3716e-10	-1.65431	-1.38962	1.26361e-05	-1.81922	-1.38946	1.32365e-05	-1.81712	-1.39006
50942580	chr12:50942580:A:G	5.22193e-10	-1.01443	-1.24019	1.68277e-05	-1.68614	-1.23608	1.74941e-05	-1.68138	-1.24692
50942585	chr12:50942585:G:C	2.05776e-09	-1.95781e-10	-0.883289	8.93637e-05	-1.95781e-10	-1.25253	9.52121e-05	-1.95781e-10	-1.23406
50942593	chr12:50942593:G:A	2.5711e-10	-1.66118	-1.30198	1.64297e-05	-1.70072	-1.24544	1.73315e-05	-1.6899	-1.24774
50942661	chr12:50942661:G:A	2.48358e-10	-1.69424	-1.30356	1.69413e-05	-1.66802	-1.24747	1.78924e-05	-1.656	-1.24978
50942708	chr12:50942708:T:C	2.44188e-10	-1.63018	-1.38454	1.25203e-05	-1.82703	-1.39086	1.31251e-05	-1.82543	-1.39021
50942721	chr12:50942721:G:A	1.264e-09	-1.95781e-10	-1.37063	7.89551e-05	-1.95781e-10	-1.37636	8.26578e-05	-1.95781e-10	-1.37545
50942823	chr12:50942823:T:A	1.24375e-09	-1.95781e-10	-1.38677	7.79322e-05	-1.95781e-10	-1.3894	8.15451e-05	-1.95781e-10	-1.38901
50943279	chr12:50943279:A:G	1.26817e-09	-1.95781e-10	-1.36733	8.41059e-05	-1.95781e-10	-1.31316	8.83279e-05	-1.95781e-10	-1.30911
50943433	chr12:50943433:G:A	2.04203e-09	-1.95781e-10	-0.890962	8.90153e-05	-1.95781e-10	-1.25643	9.48187e-05	-1.95781e-10	-1.2382
50943474	chr12:50943474:A:G	5.18062e-10	-1.0354	-1.22716	1.72139e-05	-1.67609	-1.22344	1.78907e-05	-1.67117	-1.23472
50943534	chr12:50943534:C:A	1.24521e-09	-1.95781e-10	-1.3856	7.97316e-05	-1.95781e-10	-1.36658	8.32897e-05	-1.95781e-10	-1.36784
50943550	chr12:50943550:A:G	2.5143e-10	-1.62337	-1.36213	1.27158e-05	-1.82557	-1.37683	1.33487e-05	-1.82389	-1.37485
50943581	chr12:50943581:G:A	2.67832e-10	-1.70562	-1.21669	1.9242e-05	-1.65637	-1.13177	2.02853e-05	-1.64397	-1.1363
50943689	chr12:50943689:G:A	1.27529e-09	-1.95781e-10	-1.36173	8.49312e-05	-1.95781e-10	-1.3034	8.92153e-05	-1.95781e-10	-1.29911
50943886	chr12:50943886:T:C	2.60051e-10	-1.59089	-1.3609	1.26688e-05	-1.81962	-1.38648	1.32844e-05	-1.81762	-1.38595
50944458	chr12:50944458:T:C	1.26978e-09	-1.95781e-10	-1.36606	8.42894e-05	-1.95781e-10	-1.31099	8.85248e-05	-1.95781e-10	-1.30688
50944567	chr12:50944567:C:A	1.24082e-09	-1.95781e-10	-1.38913	7.86809e-05	-1.95781e-10	-1.37984	8.23512e-05	-1.95781e-10	-1.37917
50944604	chr12:50944604:T:C	1.23697e-09	-1.95781e-10	-1.39225	7.83203e-05	-1.95781e-10	-1.38443	8.20006e-05	-1.95781e-10	-1.38344
50944723	chr12:50944723:C:T	1.23962e-09	-1.95781e-10	-1.3901	7.85236e-05	-1.95781e-10	-1.38184	8.21821e-05	-1.95781e-10	-1.38122
50944794	chr12:50944794:G:A	3.9367e-08	-1.95781e-10	2.06802	0.00251134	-1.95781e-10	2.08333	0.00259832	-1.95781e-10	2.07246
50944937	chr12:50944937:C:T	1.1405e-09	-1.47344	-3.80397e-10	0.000118006	-0.974506	-3.80397e-10	0.000123689	-0.97239	-3.80397e-10
50945196	chr12:50945196:C:T	2.64713e-10	-1.55813	-1.37588	1.29778e-05	-1.80915	-1.37285	1.36358e-05	-1.8064	-1.37106
50945643	chr12:50945643:T:C	2.39107e-10	-1.70697	-1.32879	1.47868e-05	-1.71433	-1.33717	1.54836e-05	-1.71368	-1.33671
50946211	chr12:50946211:A:T	1.62592e-09	-1.95781e-10	-1.11883	0.000111881	-1.95781e-10	-1.0278	0.000117465	-1.95781e-10	-1.02402
50946497	chr12:50946497:T:C	1.27863e-09	-1.95781e-10	-1.35912	8.52993e-05	-1.95781e-10	-1.29908	8.96113e-05	-1.95781e-10	-1.29468
50946604	chr12:50946604:G:T	1.39335e-09	-1.95781e-10	-1.2732	9.4267e-05	-1.95781e-10	-1.19911	9.89201e-05	-1.95781e-10	-1.19585
50946794	chr12:50946794:G:C	1.95221e-09	-1.95781e-10	-0.935948	8.69867e-05	-1.95781e-10	-1.27949	9.25106e-05	-1.95781e-10	-1.26284
50947242	chr12:50947242:T:C	1.23814e-09	-1.95781e-10	-1.3913	7.9162e-05	-1.95781e-10	-1.37375	8.29783e-05	-1.95781e-10	-1.37158
50947273	chr12:50947273:A:G	1.46133e-09	-1.95781e-10	-1.22556	9.69472e-05	-1.95781e-10	-1.17108	0.000101904	-1.95781e-10	-1.16614
50947375	chr12:50947375:G:T	1.24996e-09	-1.95781e-10	-1.38179	7.82356e-05	-1.95781e-10	-1.38552	8.18787e-05	-1.95781e-10	-1.38492
50947447	chr12:50947447:T:C	1.81815e-09	-1.95781e-10	-1.00709	0.00012759	-1.95781e-10	-0.89642	0.000134016	-1.95781e-10	-0.892205
50947548	chr12:50947548:C:G	3.472e-10	-1.46507	-1.19769	1.45048e-05	-1.76054	-1.31023	1.50352e-05	-1.76538	-1.31438
50947715	chr12:50947715:G:C	1.23961e-09	-1.95781e-10	-1.39011	7.77615e-05	-1.95781e-10	-1.39159	8.13507e-05	-1.95781e-10	-1.39139
50947721	chr12:50947721:C:T	6.20691e-09	0.220757	-3.80397e-10	0.00103761	1.19944	-3.80397e-10	0.00107123	1.1864	-3.80397e-10
50947849	chr12:50947849:C:T	5.34838e-10	-1.03049	-1.20021	1.76037e-05	-1.67909	-1.19804	1.82796e-05	-1.6742	-1.21018
50947881	chr12:50947881:G:A	1.27027e-09	-1.95781e-10	-1.36568	8.43298e-05	-1.95781e-10	-1.31051	8.85682e-05	-1.95781e-10	-1.30639
50948175	chr12:50948175:C:G	1.76457e-09	-1.95781e-10	-1.037	0.000123191	-1.95781e-10	-0.931506	0.000129383	-1.95781e-10	-0.927386
50948589	chr12:50948589:G:A	2.15854e-09	-1.95781e-10	-0.835476	9.16664e-05	-1.95781e-10	-1.22709	9.78179e-05	-1.95781e-10	-1.20705
50948684	chr12:50948684:G:A	2.44154e-10	-1.6237	-1.39117	1.34956e-05	-1.82949	-1.31339	1.40763e-05	-1.82806	-1.31761
50948723	chr12:50948723:C:T	1.36635e-09	-1.95781e-10	-1.29276	8.96156e-05	-1.95781e-10	-1.24971	9.4107e-05	-1.95781e-10	-1.24573
50948739	chr12:50948739:G:A	1.61151e-09	-1.95781e-10	-1.12773	0.000111119	-1.95781e-10	-1.03464	0.000116649	-1.95781e-10	-1.03099
50949288	chr12:50949288:C:T	1.27083e-09	-1.95781e-10	-1.36523	7.94235e-05	-1.95781e-10	-1.37045	8.31507e-05	-1.95781e-10	-1.36951
50949390	chr12:50949390:C:T	1.39621e-09	-1.95781e-10	-1.27114	9.45184e-05	-1.95781e-10	-1.19645	9.91856e-05	-1.95781e-10	-1.19317
50949414	chr12:50949414:C:T	1.24338e-09	-1.95781e-10	-1.38707	8.01768e-05	-1.95781e-10	-1.36101	8.40949e-05	-1.95781e-10	-1.35822
50949877	chr12:50949877:A:G	1.18521e-09	-1.43499	-3.80397e-10	5.29543e-05	-1.77581	-3.80397e-10	5.55193e-05	-1.77343	-3.80397e-10
50949968	chr12:50949968:G:A	1.41504e-09	-1.95781e-10	-1.25775	9.58726e-05	-1.95781e-10	-1.18222	0.000100524	-1.95781e-10	-1.17977
50950271	chr12:50950271:A:G	3.83706e-10	-1.35519	-1.20759	1.41971e-05	-1.79913	-1.29308	1.49348e-05	-1.79677	-1.2897
50950513	chr12:50950513:T:G	1.90074e-09	-1.95781e-10	-0.962667	0.000110297	-1.95781e-10	-1.04207	0.000115299	-1.95781e-10	-1.04264
50950890	chr12:50950890:G:A	3.66186e-10	-1.46153	-1.14799	1.49942e-05	-1.75973	-1.27784	1.55318e-05	-1.76458	-1.28269
50950973	chr12:50950973:C:T	3.54782e-10	-1.6106	-1.03056	1.91371e-05	-1.82021	-0.973408	2.02023e-05	-1.81819	-0.966177
50950976	chr12:50950976:G:A	3.79398e-10	-1.56676	-1.00731	1.98378e-05	-1.80657	-0.951078	2.09574e-05	-1.80397	-0.943705
50951007	chr12:50951007:T:C	3.26186e-09	-1.95781e-10	-0.422611	0.000267398	-1.95781e-10	-0.156505	0.000282277	-1.95781e-10	-0.147274
50951131	chr12:50951131:C:T	1.37668e-09	-1.95781e-10	-1.28523	9.21268e-05	-1.95781e-10	-1.22208	9.63699e-05	-1.95781e-10	-1.22197
50951279	chr12:50951279:T:C	7.08056e-10	-0.853688	-1.09645	1.71523e-05	-1.83676	-1.06635	1.77262e-05	-1.83559	-1.07953
50951482	chr12:50951482:T:C	3.64319e-10	-1.61034	-1.0043	2.14796e-05	-1.82242	-0.855718	2.28082e-05	-1.8205	-0.842541
50951590	chr12:50951590:T:C	3.71893e-10	-1.60585	-0.988202	2.19127e-05	-1.82115	-0.837031	2.3275e-05	-1.81916	-0.823621
50951737	chr12:50951737:T:C	1.26212e-09	-1.95781e-10	-1.37212	8.33864e-05	-1.95781e-10	-1.32176	8.75537e-05	-1.95781e-10	-1.31791
50951765	chr12:50951765:C:CA	2.68769e-10	-1.67983	-1.23898	1.82219e-05	-1.68425	-1.15837	1.91971e-05	-1.67283	-1.16258
50952001	chr12:50952001:C:T	2.4243e-10	-1.75661	-1.26533	1.77902e-05	-1.5525	-1.31409	1.90695e-05	-1.53701	-1.30506
50952179	chr12:50952179:T:C	1.51712e-09	-1.95781e-10	-1.18809	8.8291e-05	-1.95781e-10	-1.2646	9.24801e-05	-1.95781e-10	-1.26317
50952912	chr12:50952912:T:C	1.34336e-09	-1.95781e-10	-1.30974	0.000123427	-1.95781e-10	-0.929589	0.000127769	-1.95781e-10	-0.939937
50953246	chr12:50953246:G:A	2.9003e-10	-1.48826	-1.35442	1.36626e-05	-1.78005	-1.35052	1.43827e-05	-1.77622	-1.34791
50954258	chr12:50954258:G:A	2.66398e-10	-1.74563	-1.18204	1.64189e-05	-1.75515	-1.19166	1.718e-05	-1.75478	-1.19164
50954615	chr12:50954615:C:T	1.54639e-09	-1.95781e-10	-1.16898	0.000161949	-1.95781e-10	-0.657958	0.000167149	-1.95781e-10	-0.671277
50954667	chr12:50954667:G:A	4.47746e-10	-1.6157	-0.792733	2.73187e-05	-1.8212	-0.616467	2.90844e-05	-1.81921	-0.60075
50955058	chr12:50955058:G:A	1.45299e-09	-1.95781e-10	-1.23129	0.000101918	-1.95781e-10	-1.12108	0.000107386	-1.95781e-10	-1.11373
50955643	chr12:50955643:A:G	5.26477e-10	-1.51159	-0.734864	2.12347e-05	-1.78359	-0.906019	2.19461e-05	-1.78763	-0.91394
50955661	chr12:50955661:A:C	1.29753e-09	-1.95781e-10	-1.34445	8.34922e-05	-1.95781e-10	-1.32049	8.74885e-05	-1.95781e-10	-1.31866
50956251	chr12:50956251:G:A	2.57858e-10	-1.64366	-1.31659	1.46914e-05	-1.71892	-1.33906	1.55785e-05	-1.70878	-1.33549
50956252	chr12:50956252:T:C	9.49196e-10	-0.727569	-0.929479	2.02993e-05	-1.83946	-0.895194	2.08836e-05	-1.83968	-0.911522
50956253	chr12:50956253:G:A	1.24068e-09	-1.95781e-10	-1.38925	7.78671e-05	-1.95781e-10	-1.39024	8.1415e-05	-1.95781e-10	-1.3906
50956502	chr12:50956502:C:T	7.75081e-10	-0.858527	-1.00117	1.88463e-05	-1.83719	-0.971734	1.94447e-05	-1.8361	-0.986489
50957250	chr12:50957250:G:A	4.90572e-09	-0.0145051	-3.80397e-10	0.000166136	-0.632433	-3.80397e-10	0.000169904	-0.654928	-3.80397e-10
50957269	chr12:50957269:A:G	7.82873e-10	-0.87037	-0.979321	1.93426e-05	-1.83685	-0.946077	1.99437e-05	-1.83571	-0.961546
50957406	chr12:50957406:C:G	3.82833e-10	-1.73949	-0.825574	2.51624e-05	-1.83893	-0.680961	2.67697e-05	-1.83928	-0.663614
50957773	chr12:50957773:T:C	3.19287e-09	-1.95781e-10	-0.443988	0.000171561	-1.95781e-10	-0.600303	0.000177491	-1.95781e-10	-0.611243
50958083	chr12:50958083:G:T	6.00275e-09	-1.95781e-10	0.18731	0.000462439	-1.95781e-10	0.391273	0.000473617	-1.95781e-10	0.370237
50958350	chr12:50958350:C:T	7.98858e-10	-1.43461	-0.394872	3.02273e-05	-1.74763	-0.588863	3.11272e-05	-1.75276	-0.599322
50958669	chr12:50958669:T:C	3.88686e-10	-1.63106	-0.918836	2.29282e-05	-1.82651	-0.786363	2.44113e-05	-1.82482	-0.770295
50958692	chr12:50958692:AAATGCAGGGATT:A	1.84213e-09	-1.95781e-10	-0.993986	0.000108754	-1.95781e-10	-1.05615	0.000113133	-1.95781e-10	-1.0616
50959307	chr12:50959307:T:C	7.76212e-10	-0.849612	-1.00862	1.86666e-05	-1.83783	-0.980675	1.92606e-05	-1.83688	-0.995221
50959339	chr12:50959339:C:T	8.22085e-10	-1.41938	-0.381444	3.08666e-05	-1.73902	-0.576547	3.1779e-05	-1.74436	-0.586998
50959704	chr12:50959704:G:A	5.41335e-10	-1.63081	-0.587818	2.8661e-05	-1.72393	-0.665769	3.11612e-05	-1.71402	-0.63697
50959711	chr12:50959711:T:G	4.0995e-10	-1.62234	-0.874292	2.41765e-05	-1.82384	-0.736019	2.57608e-05	-1.822	-0.719307
50959724	chr12:50959724:T:C	1.06657e-09	-1.54046	-3.80397e-10	9.49452e-05	-1.19194	-3.80397e-10	0.000100087	-1.18412	-3.80397e-10
50959773	chr12:50959773:A:G	3.37819e-10	-1.71843	-0.971718	2.13145e-05	-1.83965	-0.846204	2.26419e-05	-1.83948	-0.830885
50959805	chr12:50959805:G:A	1.2369e-09	-1.95781e-10	-1.3923	9.38492e-05	-1.95781e-10	-1.20355	9.75834e-05	-1.95781e-10	-1.20946
50959958	chr12:50959958:G:A	7.40136e-10	-1.41683	-0.488994	2.784e-05	-1.73577	-0.683	2.86575e-05	-1.74121	-0.693536
50960047	chr12:50960047:T:C	2.22479e-09	-1.95781e-10	-0.805246	0.000121542	-1.95781e-10	-0.944978	0.000126237	-1.95781e-10	-0.952003
50960068	chr12:50960068:C:T	3.85536e-10	-1.65828	-0.899746	2.32973e-05	-1.83224	-0.764663	2.47989e-05	-1.83096	-0.748404
50960407	chr12:50960407:G:C	1.56898e-09	-1.95781e-10	-1.15448	0.00010901	-1.95781e-10	-1.0538	0.000114507	-1.95781e-10	-1.04953
50960827	chr12:50960827:C:T	1.85413e-09	-1.95781e-10	-0.987491	8.51424e-05	-1.95781e-10	-1.30092	9.03894e-05	-1.95781e-10	-1.28604
50960842	chr12:50960842:G:A	3.76282e-10	-1.66469	-0.917635	2.30536e-05	-1.83352	-0.773895	2.45176e-05	-1.83236	-0.758413
50960909	chr12:50960909:G:GT	4.07932e-10	-1.65309	-0.848476	2.46952e-05	-1.83112	-0.707518	2.6308e-05	-1.82975	-0.690541
50960911	chr12:50960911:C:T	4.13238e-10	-1.6469	-0.841737	2.49039e-05	-1.82978	-0.700442	2.65365e-05	-1.82831	-0.683332
50960913	chr12:50960913:C:T	3.88157e-10	-1.66711	-0.88414	2.36429e-05	-1.83394	-0.748235	2.51681e-05	-1.83282	-0.731771
50960925	chr12:50960925:C:T	1.45089e-09	-1.95781e-10	-1.23273	9.74878e-05	-1.95781e-10	-1.16551	0.000102195	-1.95781e-10	-1.16328
50961119	chr12:50961119:G:C	1.3718e-09	-1.95781e-10	-1.28878	9.59431e-05	-1.95781e-10	-1.18149	0.000100316	-1.95781e-10	-1.18184
50961378	chr12:50961378:A:G	2.49997e-10	-1.64609	-1.34512	1.3102e-05	-1.83125	-1.34122	1.37647e-05	-1.82978	-1.33828
50961388	chr12:50961388:C:T	7.4289e-10	-1.40567	-0.49644	2.78088e-05	-1.73029	-0.689597	2.86228e-05	-1.73588	-0.700083
50961460	chr12:50961460:G:A	3.84934e-09	-0.257006	-3.80397e-10	0.000117326	-0.980289	-3.80397e-10	0.000121927	-0.986737	-3.80397e-10
50961514	chr12:50961514:AT:A	4.00306e-10	-1.6535	-0.866935	2.41837e-05	-1.83125	-0.728312	2.57571e-05	-1.8299	-0.711557
50961726	chr12:50961726:A:T	1.27885e-09	-1.95781e-10	-1.35894	8.41352e-05	-1.95781e-10	-1.31282	8.83907e-05	-1.95781e-10	-1.3084
50961818	chr12:50961818:A:G	4.06476e-10	-1.63416	-0.870975	2.41766e-05	-1.82681	-0.73304	2.57563e-05	-1.82515	-0.716335
50961832	chr12:50961832:G:A	2.30006e-09	-1.95781e-10	-0.771972	0.000126765	-1.95781e-10	-0.90291	0.000131587	-1.95781e-10	-0.910492
50961918	chr12:50961918:C:T	3.74983e-10	-1.7053	-0.88048	2.17703e-05	-1.83835	-0.826347	2.30126e-05	-1.83777	-0.816349
50962148	chr12:50962148:T:G	3.9645e-10	-1.66257	-0.867548	2.41224e-05	-1.83307	-0.729035	2.56879e-05	-1.83186	-0.712284
50962191	chr12:50962191:G:A	2.1306e-09	-1.95781e-10	-0.848502	0.000101069	-1.95781e-10	-1.12943	0.00010556	-1.95781e-10	-1.13088
50962215	chr12:50962215:A:G	1.36601e-09	-1.95781e-10	-1.29301	8.17794e-05	-1.95781e-10	-1.34122	8.52908e-05	-1.95781e-10	-1.3441
50962218	chr12:50962218:T:C	2.30614e-09	-1.95781e-10	-0.769332	0.000166614	-1.95781e-10	-0.629562	0.000175186	-1.95781e-10	-0.624315
50962288	chr12:50962288:A:G	1.00636e-09	-1.59857	-3.80397e-10	5.15832e-05	-1.80205	-3.80397e-10	5.4048e-05	-1.80029	-3.80397e-10
50962528	chr12:50962528:T:C	3.85379e-10	-1.64983	-0.908601	2.31065e-05	-1.83058	-0.774553	2.45979e-05	-1.82916	-0.758337
50962719	chr12:50962719:T:G	4.29501e-10	-1.63658	-0.813456	2.57844e-05	-1.82739	-0.668086	2.74901e-05	-1.82576	-0.650578
50962724	chr12:50962724:A:G	7.14976e-10	-1.4275	-0.512914	2.70939e-05	-1.74099	-0.704939	2.7898e-05	-1.74629	-0.715316
50962890	chr12:50962890:T:C	5.61701e-10	-1.64664	-0.535049	3.04966e-05	-1.7121	-0.615524	3.32058e-05	-1.7017	-0.585734
50962934	chr12:50962934:G:A	1.24005e-09	-1.95781e-10	-1.38975	7.78981e-05	-1.95781e-10	-1.38984	8.14438e-05	-1.95781e-10	-1.39025
50963028	chr12:50963028:GA:G	7.09649e-10	-0.853713	-1.09418	1.71561e-05	-1.83768	-1.06521	1.77299e-05	-1.83669	-1.07822
50963321	chr12:50963321:A:G	4.36559e-10	-1.6485	-0.785238	2.65763e-05	-1.8301	-0.635122	2.83428e-05	-1.82865	-0.617136
50963563	chr12:50963563:G:A	3.82502e-10	-1.66773	-0.898199	2.32826e-05	-1.83405	-0.763484	2.47813e-05	-1.83293	-0.747142
50963759	chr12:50963759:A:G	4.12871e-10	-1.62162	-0.867904	2.43454e-05	-1.82355	-0.729347	2.59421e-05	-1.82169	-0.712601
50964007	chr12:50964007:C:T	1.23923e-09	-1.95781e-10	-1.39041	9.75362e-05	-1.95781e-10	-1.16502	0.000101357	-1.95781e-10	-1.17151
50964145	chr12:50964145:AG:A	3.43635e-10	-1.63357	-1.03951	2.76203e-05	-1.73149	-0.695195	2.91553e-05	-1.72199	-0.695535
50964147	chr12:50964147:A:C	3.44936e-10	-1.62844	-1.04087	2.74683e-05	-1.73516	-0.697051	2.89902e-05	-1.72581	-0.697392
50964163	chr12:50964163:T:A	2.5165e-10	-1.61059	-1.37404	1.28231e-05	-1.82262	-1.37137	1.34658e-05	-1.82055	-1.36947
50964204	chr12:50964204:C:T	3.69577e-10	-1.72329	-0.877012	2.18306e-05	-1.83958	-0.822343	2.30692e-05	-1.83937	-0.812293
50964469	chr12:50964469:T:C	3.9311e-10	-1.69344	-0.84513	2.4614e-05	-1.83789	-0.70404	2.62053e-05	-1.83723	-0.686972
50964597	chr12:50964597:C:T	2.54899e-10	-1.62415	-1.34764	1.31364e-05	-1.82619	-1.34366	1.3805e-05	-1.82434	-1.34079
50964797	chr12:50964797:T:A	3.41545e-10	-1.62784	-1.05134	2.70511e-05	-1.73552	-0.711993	2.85501e-05	-1.72619	-0.71231
50965493	chr12:50965493:C:G	1.88374e-09	-1.95781e-10	-0.971648	8.5774e-05	-1.95781e-10	-1.29353	9.11125e-05	-1.95781e-10	-1.27807
50966180	chr12:50966180:C:G	2.71936e-10	-1.60173	-1.30537	1.43802e-05	-1.74866	-1.33073	1.52353e-05	-1.73984	-1.32671
50966806	chr12:50966806:G:GTTTAAC	5.54479e-10	-1.18569	-1.00894	1.85918e-05	-1.83134	-0.991179	1.94272e-05	-1.82784	-0.995656
50967097	chr12:50967097:G:C	5.71684e-10	-1.53678	-0.627293	2.46771e-05	-1.79232	-0.747044	2.55262e-05	-1.79601	-0.754445
50967628	chr12:50967628:A:G	2.02514e-08	-1.95781e-10	1.40332	0.000528262	-1.95781e-10	0.524352	0.000539374	-1.95781e-10	0.500246
50967680	chr12:50967680:G:A	3.16479e-10	-1.54874	-1.20667	1.82935e-05	-1.80643	-1.03227	1.86794e-05	-1.80951	-1.05323
50967715	chr12:50967715:T:C	2.50908e-10	-1.61171	-1.37587	1.37058e-05	-1.74128	-1.38615	1.44822e-05	-1.73212	-1.38512
50967825	chr12:50967825:T:C	2.4895e-10	-1.61039	-1.38502	1.36244e-05	-1.74235	-1.39103	1.43877e-05	-1.73325	-1.39054
50968095	chr12:50968095:G:T	9.75299e-10	-1.62992	-3.80397e-10	4.98159e-05	-1.83691	-3.80397e-10	5.21469e-05	-1.8361	-3.80397e-10
50968378	chr12:50968378:T:C	4.47283e-10	-1.18877	-1.2207	1.83127e-05	-1.61773	-1.21991	1.90481e-05	-1.61189	-1.23131
50968393	chr12:50968393:G:T	2.50367e-10	-1.60866	-1.38107	1.3634e-05	-1.74355	-1.38912	1.44009e-05	-1.7345	-1.38838
50968395	chr12:50968395:G:T	2.48903e-10	-1.62057	-1.37503	1.37896e-05	-1.73567	-1.38565	1.4575e-05	-1.72627	-1.38459
50968397	chr12:50968397:G:T	2.45988e-10	-1.63333	-1.37405	1.39245e-05	-1.72656	-1.38503	1.47241e-05	-1.71676	-1.38391
50968535	chr12:50968535:T:C	2.05319e-09	-1.95781e-10	-0.885512	0.00013815	-1.95781e-10	-0.8169	0.000145376	-1.95781e-10	-0.810838
50968643	chr12:50968643:G:A	2.49265e-10	-1.60923	-1.38491	1.36164e-05	-1.74296	-1.391	1.4379e-05	-1.73388	-1.39051
50968698	chr12:50968698:C:T	5.77405e-09	-1.95781e-10	0.148466	0.000260966	-1.95781e-10	-0.180853	0.000265931	-1.95781e-10	-0.206925
50968716	chr12:50968716:A:G	2.21375e-09	-1.95781e-10	-0.810219	0.000149555	-1.95781e-10	-0.73758	0.000157447	-1.95781e-10	-0.731074
50968821	chr12:50968821:C:T	1.24353e-09	-1.95781e-10	-1.38696	0.000100705	-1.95781e-10	-1.13305	0.000104604	-1.95781e-10	-1.13998
50968973	chr12:50968973:C:T	2.49854e-10	-1.62098	-1.37081	1.38411e-05	-1.73549	-1.38211	1.46357e-05	-1.72607	-1.38063
50969458	chr12:50969458:A:G	2.51499e-10	-1.59464	-1.39058	1.34676e-05	-1.75303	-1.39193	1.42043e-05	-1.74442	-1.3922
50969515	chr12:50969515:C:T	2.71829e-10	-1.74823	-1.15926	1.65376e-05	-1.75776	-1.18185	1.73226e-05	-1.7574	-1.18075
50969570	chr12:50969570:G:A	1.41121e-09	-1.95781e-10	-1.26046	9.21682e-05	-1.95781e-10	-1.22163	9.66773e-05	-1.95781e-10	-1.21878
50969602	chr12:50969602:G:A	6.61431e-10	-1.57871	-0.439547	2.98688e-05	-1.80926	-0.539171	3.09949e-05	-1.81215	-0.544187
50969631	chr12:50969631:G:A	6.7947e-10	-1.50108	-0.490269	2.94513e-05	-1.77981	-0.582687	3.05387e-05	-1.78391	-0.587259
50969674	chr12:50969674:C:T	1.66053e-09	-1.09777	-3.80397e-10	7.20761e-05	-1.46752	-3.80397e-10	7.4791e-05	-1.47547	-3.80397e-10
50969690	chr12:50969690:A:G	2.48535e-10	-1.62579	-1.37129	1.39359e-05	-1.73373	-1.37704	1.46839e-05	-1.72423	-1.37918
50969716	chr12:50969716:C:A	3.78124e-10	-1.52152	-1.05592	1.6594e-05	-1.79866	-1.13754	1.72116e-05	-1.80232	-1.14226
50969728	chr12:50969728:G:A	2.49646e-10	-1.61223	-1.38039	1.37032e-05	-1.74285	-1.38476	1.44423e-05	-1.73376	-1.38624
50969900	chr12:50969900:C:T	1.3961e-09	-1.95781e-10	-1.27123	9.10283e-05	-1.95781e-10	-1.23407	9.54716e-05	-1.95781e-10	-1.23133
50970007	chr12:50970007:C:T	2.47973e-10	-1.62347	-1.37587	1.38574e-05	-1.73541	-1.38101	1.46046e-05	-1.72599	-1.38284
50970566	chr12:50970566:A:G	2.53896e-10	-1.59875	-1.37698	1.36206e-05	-1.75185	-1.38181	1.43454e-05	-1.74318	-1.38355
50970955	chr12:50970955:C:T	1.59284e-09	-1.95781e-10	-1.13939	8.90306e-05	-1.95781e-10	-1.25626	9.27476e-05	-1.95781e-10	-1.26028
50971172	chr12:50971172:G:A	9.74509e-10	-1.63073	-3.80397e-10	7.61677e-05	-1.4123	-3.80397e-10	8.01624e-05	-1.40611	-3.80397e-10
50971223	chr12:50971223:T:A	2.49179e-10	-1.61692	-1.37757	1.37768e-05	-1.7398	-1.38246	1.45187e-05	-1.73057	-1.38415
50971385	chr12:50971385:C:T	3.53694e-10	-1.75195	-0.892276	2.17289e-05	-1.83089	-0.835711	2.29284e-05	-1.83205	-0.825737
50971529	chr12:50971529:C:T	6.62288e-10	-1.52015	-0.496811	2.90364e-05	-1.78761	-0.589079	3.01187e-05	-1.79142	-0.593594
50971763	chr12:50971763:T:C	7.94745e-10	-1.83464	-3.80397e-10	5.20715e-05	-1.79262	-3.80397e-10	5.45146e-05	-1.79169	-3.80397e-10
50972526	chr12:50972526:C:T	2.21014e-09	-1.95781e-10	-0.811854	0.000128632	-1.95781e-10	-0.888287	0.000133644	-1.95781e-10	-0.894981
50972566	chr12:50972566:G:A	2.56816e-10	-1.63076	-1.33354	1.33052e-05	-1.82771	-1.32937	1.39863e-05	-1.82597	-1.32611
50972777	chr12:50972777:C:T	4.76732e-10	-1.51166	-0.834052	2.07144e-05	-1.78107	-0.933344	2.14583e-05	-1.78515	-0.938897
50972810	chr12:50972810:G:A	2.62544e-10	-1.56184	-1.38041	1.33628e-05	-1.77117	-1.3816	1.4109e-05	-1.76351	-1.37983
50972848	chr12:50972848:C:T	2.07054e-09	-1.95781e-10	-0.8771	0.000139285	-1.95781e-10	-0.808719	0.000146541	-1.95781e-10	-0.802855
50973202	chr12:50973202:T:G	2.45586e-10	-1.62294	-1.38607	1.37431e-05	-1.73562	-1.38908	1.4497e-05	-1.72621	-1.39002
50973334	chr12:50973334:A:G	2.55794e-09	-1.95781e-10	-0.665704	0.000148562	-1.95781e-10	-0.744241	0.000154672	-1.95781e-10	-0.748855
50973340	chr12:50973340:T:C	2.54331e-10	-1.64335	-1.33068	1.46464e-05	-1.72069	-1.34036	1.54117e-05	-1.71063	-1.34441
50973548	chr12:50973548:G:A	2.62207e-10	-1.62317	-1.32036	1.45678e-05	-1.73555	-1.33087	1.53135e-05	-1.72614	-1.33529
50973567	chr12:50973567:A:T	4.4381e-10	-1.18363	-1.23364	1.80491e-05	-1.62074	-1.2314	1.87827e-05	-1.61494	-1.24229
50973824	chr12:50973824:A:G	2.50611e-10	-1.62699	-1.36177	1.40672e-05	-1.73285	-1.36854	1.48142e-05	-1.72332	-1.37126
50974136	chr12:50974136:G:C	1.10928e-09	-1.5012	-3.80397e-10	0.000100436	-1.13572	-3.80397e-10	0.000105909	-1.12758	-3.80397e-10
50974164	chr12:50974164:A:C	1.39896e-09	-1.95781e-10	-1.26918	8.32374e-05	-1.95781e-10	-1.32354	8.67696e-05	-1.95781e-10	-1.32691
50975046	chr12:50975046:C:T	1.65502e-09	-1.95781e-10	-1.10109	0.000116108	-1.95781e-10	-0.990718	0.000122027	-1.95781e-10	-0.985923
50975371	chr12:50975371:A:G	1.40453e-09	-1.95781e-10	-1.2652	8.34854e-05	-1.95781e-10	-1.32057	8.70217e-05	-1.95781e-10	-1.324
50975916	chr12:50975916:T:C	4.75125e-10	-1.5788	-0.770288	2.1377e-05	-1.80724	-0.875683	2.21607e-05	-1.81027	-0.881576
50975998	chr12:50975998:T:C	1.38826e-09	-1.95781e-10	-1.27686	8.27526e-05	-1.95781e-10	-1.32939	8.62776e-05	-1.95781e-10	-1.33259
50976108	chr12:50976108:T:C	2.53301e-10	-1.60254	-1.37554	1.36347e-05	-1.74738	-1.38525	1.44057e-05	-1.73853	-1.38401
50976128	chr12:50976128:C:T	2.59608e-10	-1.60374	-1.34975	1.31792e-05	-1.8206	-1.346	1.38536e-05	-1.81841	-1.34321
50976980	chr12:50976980:T:C	1.39038e-09	-1.95781e-10	-1.27533	8.2862e-05	-1.95781e-10	-1.32807	8.63878e-05	-1.95781e-10	-1.33132
50977301	chr12:50977301:T:A	1.92191e-09	-1.95781e-10	-0.951589	0.000103515	-1.95781e-10	-1.10553	0.000107621	-1.95781e-10	-1.11155
50977361	chr12:50977361:C:T	2.68444e-09	-1.95781e-10	-0.617434	0.000104866	-1.95781e-10	-1.09256	0.000112618	-1.95781e-10	-1.06616
50977847	chr12:50977847:A:G	1.40243e-09	-1.95781e-10	-1.2667	9.15093e-05	-1.95781e-10	-1.2288	9.5983e-05	-1.95781e-10	-1.22599
50978014	chr12:50978014:A:G	4.35294e-10	-1.15056	-1.28608	1.67577e-05	-1.63995	-1.28643	1.74685e-05	-1.63442	-1.29535
50978071	chr12:50978071:G:A	2.14612e-09	-1.95781e-10	-0.841245	0.000125188	-1.95781e-10	-0.915421	0.000130091	-1.95781e-10	-0.921928
50978206	chr12:50978206:G:A	3.8054e-10	-1.31992	-1.25115	1.74056e-05	-1.80456	-1.08389	1.7949e-05	-1.79766	-1.10497
50978252	chr12:50978252:A:T	2.2506e-10	-1.71083	-1.38547	1.48949e-05	-1.65586	-1.38836	1.57574e-05	-1.64343	-1.38942
50978358	chr12:50978358:C:T	2.89808e-10	-1.45937	-1.38408	1.40975e-05	-1.76937	-1.32987	1.45438e-05	-1.77392	-1.33907
50978561	chr12:50978561:C:A	2.42481e-10	-1.7172	-1.30454	1.59617e-05	-1.64512	-1.32992	1.69699e-05	-1.63236	-1.32636
50978808	chr12:50978808:T:G	9.64908e-10	-1.64063	-3.80397e-10	5.47195e-05	-1.74302	-3.80397e-10	5.69887e-05	-1.74731	-3.80397e-10
50979231	chr12:50979231:C:T	2.88949e-10	-1.61573	-1.23069	1.55117e-05	-1.74004	-1.2636	1.64653e-05	-1.73082	-1.25808
50979959	chr12:50979959:C:T	9.77402e-10	-1.30536	-0.322402	3.29547e-05	-1.8132	-0.436904	3.41532e-05	-1.80718	-0.452126
50980467	chr12:50980467:A:G	4.58001e-10	-1.582	-0.803791	2.07176e-05	-1.80823	-0.90603	2.14819e-05	-1.8112	-0.911749
50981140	chr12:50981140:A:G	2.82662e-10	-1.61828	-1.25013	1.52766e-05	-1.73835	-1.28056	1.62108e-05	-1.72906	-1.27543
50981283	chr12:50981283:G:A	2.61123e-10	-1.5652	-1.38248	1.3595e-05	-1.81002	-1.32551	1.40436e-05	-1.81296	-1.33504
50981535	chr12:50981535:T:C	2.66895e-10	-1.73858	-1.18723	1.62347e-05	-1.74855	-1.20954	1.70048e-05	-1.74817	-1.20849
50981656	chr12:50981656:C:T	2.31322e-09	-1.95781e-10	-0.766265	0.000120653	-1.95781e-10	-0.952324	0.000125251	-1.95781e-10	-0.95984
50982036	chr12:50982036:T:C	4.58895e-10	-1.52665	-0.857186	2.01484e-05	-1.78742	-0.954695	2.08795e-05	-1.79128	-0.960119
50982186	chr12:50982186:C:T	3.74705e-10	-1.1992	-1.38732	1.25759e-05	-1.82742	-1.38604	1.32438e-05	-1.82326	-1.38337
50982420	chr12:50982420:T:G	1.29566e-09	-1.95781e-10	-1.34589	8.34802e-05	-1.95781e-10	-1.32063	8.74715e-05	-1.95781e-10	-1.31885
50982687	chr12:50982687:T:C	2.11466e-09	-1.95781e-10	-0.856013	0.000270538	-1.95781e-10	-0.14483	0.00027818	-1.95781e-10	-0.161894
50982711	chr12:50982711:A:G	2.47923e-10	-1.80762	-1.19192	1.497e-05	-1.82442	-1.21477	1.56938e-05	-1.82611	-1.21079
50983524	chr12:50983524:G:A	1.80977e-09	-1.95781e-10	-1.01171	0.000120709	-1.95781e-10	-0.951856	0.000126917	-1.95781e-10	-0.946627
50983762	chr12:50983762:G:C	1.3202e-09	-1.95781e-10	-1.32712	7.84116e-05	-1.95781e-10	-1.38327	8.19832e-05	-1.95781e-10	-1.38365
50983925	chr12:50983925:A:G	1.71282e-09	-1.95781e-10	-1.06677	9.44496e-05	-1.95781e-10	-1.19717	9.82991e-05	-1.95781e-10	-1.20215
50984076	chr12:50984076:C:A	6.34217e-10	-1.29901	-0.761259	2.27541e-05	-1.81507	-0.805429	2.37304e-05	-1.80928	-0.814121
50984256	chr12:50984256:A:G	1.7925e-09	-1.95781e-10	-1.0213	9.78781e-05	-1.95781e-10	-1.16152	0.000101824	-1.95781e-10	-1.16692
50984303	chr12:50984303:G:C	2.30977e-09	-1.95781e-10	-0.767762	9.58079e-05	-1.95781e-10	-1.1829	0.000102456	-1.95781e-10	-1.16073
50984625	chr12:50984625:G:A	5.53517e-10	-1.50061	-0.695764	2.33925e-05	-1.77474	-0.818085	2.41888e-05	-1.77907	-0.825202
50984786	chr12:50984786:C:T	2.77094e-09	-1.95781e-10	-0.585721	0.000189218	-1.95781e-10	-0.50234	0.000199398	-1.95781e-10	-0.494859
50984918	chr12:50984918:C:T	2.38971e-10	-1.67579	-1.36053	1.45343e-05	-1.6941	-1.37463	1.54009e-05	-1.68304	-1.37269
50985180	chr12:50985180:T:G	1.4519e-09	-1.95781e-10	-1.23203	9.61338e-05	-1.95781e-10	-1.1795	0.000101043	-1.95781e-10	-1.17462
50985444	chr12:50985444:T:C	2.22392e-09	-1.95781e-10	-0.805638	0.000129448	-1.95781e-10	-0.881959	0.000134491	-1.95781e-10	-0.888663
50985587	chr12:50985587:G:T	8.27459e-10	-1.7943	-3.80397e-10	7.45481e-05	-1.4338	-3.80397e-10	7.75804e-05	-1.43885	-3.80397e-10
50985601	chr12:50985601:C:T	2.75192e-10	-1.64321	-1.25199	1.54987e-05	-1.72228	-1.2822	1.6457e-05	-1.71232	-1.27709
50985658	chr12:50985658:A:G	5.11266e-09	-1.95781e-10	0.0268127	0.000273704	-1.95781e-10	-0.133195	0.000281902	-1.95781e-10	-0.148603
50985741	chr12:50985741:T:A	1.27786e-09	-1.95781e-10	-1.35972	8.20374e-05	-1.95781e-10	-1.33807	8.59374e-05	-1.95781e-10	-1.33654
50986449	chr12:50986449:A:G	6.24531e-10	-0.902413	-1.17325	1.57219e-05	-1.83547	-1.15472	1.62783e-05	-1.8341	-1.16623
50986839	chr12:50986839:C:A	1.31927e-09	-1.95781e-10	-1.32783	7.88146e-05	-1.95781e-10	-1.37814	8.23312e-05	-1.95781e-10	-1.37941
50987064	chr12:50987064:C:T	1.88516e-09	-1.95781e-10	-0.970897	0.000126115	-1.95781e-10	-0.908047	0.000132634	-1.95781e-10	-0.902567
50987110	chr12:50987110:T:G	3.74952e-09	-1.95781e-10	-0.283281	0.000225646	-1.95781e-10	-0.326274	0.000243103	-1.95781e-10	-0.296676
50987294	chr12:50987294:C:T	5.563e-10	-1.4966	-0.694752	2.34195e-05	-1.77366	-0.818012	2.42156e-05	-1.77803	-0.825133
50987536	chr12:50987536:C:T	1.33192e-09	-1.95781e-10	-1.31829	7.91815e-05	-1.95781e-10	-1.3735	8.26981e-05	-1.95781e-10	-1.37497
50987935	chr12:50987935:C:T	4.06152e-10	-1.67222	-0.833718	2.34299e-05	-1.83363	-0.757602	2.47817e-05	-1.83247	-0.747587
50987967	chr12:50987967:T:C	2.47648e-10	-1.6393	-1.36135	1.41103e-05	-1.72297	-1.37536	1.49344e-05	-1.71303	-1.37347
50988449	chr12:50988449:T:C	5.41246e-10	-1.49305	-0.725736	2.28194e-05	-1.77203	-0.845599	2.35993e-05	-1.77646	-0.852485
50988823	chr12:50988823:T:C	5.50264e-10	-1.50164	-0.700622	2.32665e-05	-1.77573	-0.822496	2.40602e-05	-1.78003	-0.829572
50988900	chr12:50988900:C:A	1.3391e-09	-1.95781e-10	-1.31291	7.80929e-05	-1.95781e-10	-1.38734	8.1657e-05	-1.95781e-10	-1.38764
50989306	chr12:50989306:A:G	1.38914e-09	-1.95781e-10	-1.27623	9.13065e-05	-1.95781e-10	-1.23102	9.59075e-05	-1.95781e-10	-1.22678
50989640	chr12:50989640:A:G	2.3137e-09	-1.95781e-10	-0.766061	0.000308548	-1.95781e-10	-0.0133652	0.000316919	-1.95781e-10	-0.0315164
50989816	chr12:50989816:G:C	1.81095e-09	-1.95781e-10	-1.01105	0.000120792	-1.95781e-10	-0.951168	0.000127005	-1.95781e-10	-0.945936
50990004	chr12:50990004:A:G	4.39089e-10	-1.15222	-1.27574	1.68613e-05	-1.64027	-1.27995	1.75686e-05	-1.63476	-1.28929
50990049	chr12:50990049:TACA:T	1.27409e-09	-1.95781e-10	-1.36267	8.17734e-05	-1.95781e-10	-1.34129	8.56591e-05	-1.95781e-10	-1.33979
50990217	chr12:50990217:A:C	5.66316e-10	-1.46225	-0.711261	2.3457e-05	-1.75792	-0.832148	2.42448e-05	-1.7628	-0.839164
50990308	chr12:50990308:C:A	1.74755e-09	-1.95781e-10	-1.04669	9.59439e-05	-1.95781e-10	-1.18148	9.98356e-05	-1.95781e-10	-1.18664
50990771	chr12:50990771:C:T	1.25452e-09	-1.95781e-10	-1.37816	0.000105172	-1.95781e-10	-1.08964	0.000109179	-1.95781e-10	-1.09717
50990872	chr12:50990872:G:A	2.89085e-09	-1.95781e-10	-0.543356	0.000201799	-1.95781e-10	-0.43797	0.000209493	-1.95781e-10	-0.445473
50990966	chr12:50990966:A:T	1.80663e-09	-1.95781e-10	-1.01344	0.000120484	-1.95781e-10	-0.953723	0.000126679	-1.95781e-10	-0.948505
50991218	chr12:50991218:T:C	1.7527e-09	-1.95781e-10	-1.04375	9.61702e-05	-1.95781e-10	-1.17912	0.000100068	-1.95781e-10	-1.18432
50992283	chr12:50992283:A:G	2.41965e-10	-1.6577	-1.36617	1.42609e-05	-1.70893	-1.37879	1.50992e-05	-1.69843	-1.37709
50992369	chr12:50992369:T:C	1.75225e-09	-1.95781e-10	-1.04401	9.6149e-05	-1.95781e-10	-1.17934	0.000100046	-1.95781e-10	-1.18453
50992457	chr12:50992457:G:A	6.23326e-09	0.224992	-3.80397e-10	0.000169964	-0.609655	-3.80397e-10	0.000179669	-0.599045	-3.80397e-10
50992556	chr12:50992556:C:T	1.64234e-09	-1.95781e-10	-1.10878	0.000115096	-1.95781e-10	-0.999478	0.000120949	-1.95781e-10	-0.994792
50992713	chr12:50992713:C:T	1.83445e-09	-1.95781e-10	-0.998163	0.00012268	-1.95781e-10	-0.935662	0.000128997	-1.95781e-10	-0.930376
50992765	chr12:50992765:A:G	2.67871e-10	-1.78597	-1.13619	1.5628e-05	-1.83442	-1.16175	1.64035e-05	-1.8354	-1.15727
50993089	chr12:50993089:C:T	4.67546e-10	-1.11778	-1.24739	1.71005e-05	-1.65796	-1.24817	1.77921e-05	-1.6527	-1.25871
50993655	chr12:50993655:C:T	7.0267e-10	-0.737654	-1.22012	1.49414e-05	-1.83953	-1.20157	1.5466e-05	-1.8397	-1.21182
50993763	chr12:50993763:G:A	1.43774e-09	-1.95781e-10	-1.24184	8.49891e-05	-1.95781e-10	-1.30272	8.85537e-05	-1.95781e-10	-1.30655
50994155	chr12:50994155:C:T	3.93841e-10	-1.15475	-1.38197	1.25747e-05	-1.83422	-1.37933	1.32413e-05	-1.83132	-1.3755
50994415	chr12:50994415:TG:T	1.75211e-09	-1.95781e-10	-1.04409	9.61429e-05	-1.95781e-10	-1.17941	0.00010004	-1.95781e-10	-1.18459
50994723	chr12:50994723:A:G	1.25495e-09	-1.95781e-10	-1.37781	0.000105363	-1.95781e-10	-1.08783	0.000109377	-1.95781e-10	-1.09537
50994824	chr12:50994824:G:A	1.8761e-09	-1.95781e-10	-0.975712	0.000134288	-1.95781e-10	-0.845254	0.00014121	-1.95781e-10	-0.839917
50995031	chr12:50995031:C:T	1.71196e-09	-1.95781e-10	-1.06727	9.44244e-05	-1.95781e-10	-1.19744	9.82739e-05	-1.95781e-10	-1.2024
50995485	chr12:50995485:C:T	9.46769e-10	-1.65961	-3.80397e-10	5.40747e-05	-1.75488	-3.80397e-10	5.6334e-05	-1.75886	-3.80397e-10
50996310	chr12:50996310:C:A	3.51021e-10	-1.27235	-1.37947	1.28043e-05	-1.81906	-1.3764	1.3521e-05	-1.81373	-1.37219
50996469	chr12:50996469:A:G	5.88821e-10	-1.47129	-0.663245	2.44261e-05	-1.76214	-0.787448	2.52425e-05	-1.76688	-0.794749
50996532	chr12:50996532:C:T	1.65588e-09	-1.95781e-10	-1.10058	9.20757e-05	-1.95781e-10	-1.22263	9.58599e-05	-1.95781e-10	-1.22727
50997174	chr12:50997174:A:T	5.71524e-10	-1.44912	-0.715233	2.35143e-05	-1.75176	-0.835868	2.43003e-05	-1.75682	-0.842858
50998469	chr12:50998469:T:C	5.44389e-10	-1.51346	-0.699538	2.31702e-05	-1.78084	-0.821534	2.39641e-05	-1.78496	-0.828643
50998540	chr12:50998540:G:A	1.30103e-09	-1.95781e-10	-1.34175	8.39599e-05	-1.95781e-10	-1.3149	8.79751e-05	-1.95781e-10	-1.31311
50998828	chr12:50998828:G:C	5.88474e-10	-1.43128	-0.703853	2.39604e-05	-1.74332	-0.82552	2.47534e-05	-1.74862	-0.832582
50998971	chr12:50998971:C:T	2.44205e-09	-1.95781e-10	-0.712068	9.89422e-05	-1.95781e-10	-1.15071	0.000105973	-1.95781e-10	-1.12698
50999224	chr12:50999224:C:T	1.68731e-09	-1.95781e-10	-1.08177	9.90119e-05	-1.95781e-10	-1.15	0.000103533	-1.95781e-10	-1.15027
50999333	chr12:50999333:C:T	3.75833e-10	-1.75919	-0.824328	2.16399e-05	-1.83946	-0.831241	2.27452e-05	-1.83964	-0.826172
50999539	chr12:50999539:G:A	2.8397e-09	-1.95781e-10	-0.56121	0.000108604	-1.95781e-10	-1.05753	0.000116825	-1.95781e-10	-1.02948
50999774	chr12:50999774:GC:G	2.43932e-10	-1.80329	-1.21249	1.46499e-05	-1.82714	-1.23366	1.53574e-05	-1.82868	-1.22989
50999851	chr12:50999851:C:T	5.83791e-10	-1.44398	-0.699139	2.39079e-05	-1.74988	-0.82115	2.47034e-05	-1.75499	-0.828234
51000014	chr12:51000014:AT:A	1.40942e-09	-1.95781e-10	-1.26173	8.37077e-05	-1.95781e-10	-1.31791	8.72483e-05	-1.95781e-10	-1.3214
51000041	chr12:51000041:T:C	1.29432e-09	-1.95781e-10	-1.34692	8.3417e-05	-1.95781e-10	-1.32139	8.73989e-05	-1.95781e-10	-1.31968
51001147	chr12:51001147:A:G	2.37914e-09	-1.95781e-10	-0.738168	0.000321561	-1.95781e-10	0.0279448	0.000330196	-1.95781e-10	0.00952442
51001551	chr12:51001551:T:G	2.3264e-09	-1.95781e-10	-0.760586	0.00031087	-1.95781e-10	-0.00586598	0.000319294	-1.95781e-10	-0.0240493
51001708	chr12:51001708:C:A	1.28791e-09	-1.95781e-10	-1.35189	8.00563e-05	-1.95781e-10	-1.36251	8.38281e-05	-1.95781e-10	-1.36139
51001725	chr12:51001725:T:C	1.4705e-09	-1.95781e-10	-1.2193	8.64991e-05	-1.95781e-10	-1.28511	9.00942e-05	-1.95781e-10	-1.28931
51002049	chr12:51002049:A:G	2.22392e-09	-1.95781e-10	-0.805638	0.000129448	-1.95781e-10	-0.881959	0.000134491	-1.95781e-10	-0.888663
51002078	chr12:51002078:T:C	1.2652e-09	-1.95781e-10	-1.36968	8.16421e-05	-1.95781e-10	-1.3429	8.55643e-05	-1.95781e-10	-1.3409
51003012	chr12:51003012:C:T	1.35517e-09	-1.95781e-10	-1.30098	8.10464e-05	-1.95781e-10	-1.35022	8.45355e-05	-1.95781e-10	-1.35299
51003055	chr12:51003055:G:A	1.29684e-09	-1.95781e-10	-1.34498	8.36307e-05	-1.95781e-10	-1.31883	8.76261e-05	-1.95781e-10	-1.31708
51003279	chr12:51003279:T:C	2.32934e-09	-1.95781e-10	-0.759324	0.00031179	-1.95781e-10	-0.0029101	0.000320234	-1.95781e-10	-0.0211098
51003320	chr12:51003320:C:G	2.23916e-09	-1.95781e-10	-0.798805	0.000130199	-1.95781e-10	-0.87618	0.000135261	-1.95781e-10	-0.882958
51003785	chr12:51003785:T:A	4.20367e-09	-1.95781e-10	-0.16895	0.000139793	-1.95781e-10	-0.805079	0.000151821	-1.95781e-10	-0.767462
51004326	chr12:51004326:A:G	1.74998e-09	-1.95781e-10	-1.0453	9.60506e-05	-1.95781e-10	-1.18037	9.99452e-05	-1.95781e-10	-1.18554
51004462	chr12:51004462:G:A	1.81095e-09	-1.95781e-10	-1.01105	0.000120792	-1.95781e-10	-0.951168	0.000127005	-1.95781e-10	-0.945936
51004658	chr12:51004658:C:T	2.88893e-10	-1.59697	-1.24964	1.50701e-05	-1.7522	-1.28034	1.59814e-05	-1.74355	-1.27519
51005183	chr12:51005183:A:G	1.40677e-09	-1.95781e-10	-1.26361	7.9893e-05	-1.95781e-10	-1.36455	8.39637e-05	-1.95781e-10	-1.35978
51005436	chr12:51005436:A:G	1.2454e-09	-1.95781e-10	-1.38545	7.78262e-05	-1.95781e-10	-1.39076	8.14152e-05	-1.95781e-10	-1.3906
51006126	chr12:51006126:C:A	2.7152e-09	-1.95781e-10	-0.60604	0.000156579	-1.95781e-10	-0.69168	0.000162524	-1.95781e-10	-0.699337
51006214	chr12:51006214:A:G	5.46891e-10	-1.50514	-0.703269	2.31778e-05	-1.77729	-0.824761	2.39703e-05	-1.78154	-0.831811
51006844	chr12:51006844:C:A	7.8754e-10	-1.11615	-0.727596	2.29653e-05	-1.83762	-0.773636	2.38525e-05	-1.83571	-0.782564
51006903	chr12:51006903:AATTTT:A	8.35238e-09	0.462447	0.0551922	0.000114066	-0.815821	-0.192647	0.000117922	-0.850085	-0.170059
51007435	chr12:51007435:A:G	4.54657e-10	-1.10987	-1.28325	1.63655e-05	-1.66227	-1.28779	1.70529e-05	-1.65707	-1.29677
51007537	chr12:51007537:G:A	1.90906e-09	-1.95781e-10	-0.958296	0.000127587	-1.95781e-10	-0.896443	0.000134193	-1.95781e-10	-0.890883
51007625	chr12:51007625:G:A	2.50789e-10	-1.62127	-1.36678	1.3871e-05	-1.73611	-1.37933	1.46696e-05	-1.72672	-1.37766
51007630	chr12:51007630:T:C	9.03366e-10	-1.28817	-0.418367	3.4439e-05	-1.67586	-0.530195	3.56469e-05	-1.68259	-0.533913
51007699	chr12:51007699:A:G	5.07705e-10	-1.51142	-0.771344	2.16989e-05	-1.78048	-0.887493	2.24529e-05	-1.78461	-0.894131
51007741	chr12:51007741:A:G	2.56099e-10	-1.78762	-1.17948	1.50101e-05	-1.83421	-1.2023	1.57486e-05	-1.83521	-1.1982
51007853	chr12:51007853:C:T	2.15988e-09	-1.95781e-10	-0.834855	0.000125899	-1.95781e-10	-0.90976	0.000130831	-1.95781e-10	-0.916253
51008201	chr12:51008201:TC:T	2.44914e-09	-1.95781e-10	-0.709169	9.91001e-05	-1.95781e-10	-1.14911	0.000106151	-1.95781e-10	-1.1253
51008327	chr12:51008327:A:G	2.17475e-10	-1.79823	-1.33235	1.84852e-05	-1.53783	-1.29044	1.95837e-05	-1.52242	-1.29304
51008352	chr12:51008352:T:C	1.35755e-09	-1.95781e-10	-1.29922	8.98687e-05	-1.95781e-10	-1.24689	9.41713e-05	-1.95781e-10	-1.24505
51009122	chr12:51009122:T:G	4.90191e-10	-1.58586	-0.732011	2.18655e-05	-1.80906	-0.851268	2.26467e-05	-1.81202	-0.858132
51009131	chr12:51009131:G:A	1.35413e-09	-1.95781e-10	-1.30175	8.85195e-05	-1.95781e-10	-1.26202	9.29416e-05	-1.95781e-10	-1.25819
51009305	chr12:51009305:G:A	2.4331e-10	-1.65394	-1.36439	1.42429e-05	-1.71152	-1.37746	1.50799e-05	-1.70111	-1.37569
51009423	chr12:51009423:A:G	2.47498e-10	-1.63823	-1.36303	1.40828e-05	-1.72386	-1.37643	1.49038e-05	-1.71395	-1.3746
51009577	chr12:51009577:A:G	5.4361e-10	-1.49987	-0.714561	2.29748e-05	-1.77519	-0.83565	2.37609e-05	-1.77951	-0.842611
51009607	chr12:51009607:C:T	1.23996e-09	-1.95781e-10	-1.38983	7.78348e-05	-1.95781e-10	-1.39065	8.14223e-05	-1.95781e-10	-1.39051
51010076	chr12:51010076:C:T	1.81146e-09	-1.95781e-10	-1.01077	0.000120822	-1.95781e-10	-0.950923	0.000127036	-1.95781e-10	-0.945689
51010087	chr12:51010087:G:A	4.00696e-10	-1.13454	-1.38492	1.25142e-05	-1.8358	-1.38258	1.31659e-05	-1.83331	-1.37922
51010108	chr12:51010108:G:A	7.82788e-10	-1.14654	-0.703266	2.35582e-05	-1.83561	-0.750156	2.44798e-05	-1.83306	-0.759253
51010116	chr12:51010116:G:A	4.29093e-10	-1.68319	-0.767802	2.45507e-05	-1.83519	-0.709311	2.59871e-05	-1.83418	-0.698384
51010120	chr12:51010120:G:A	8.09038e-10	-1.10845	-0.708367	2.3384e-05	-1.83802	-0.755173	2.42797e-05	-1.83627	-0.764257
51010339	chr12:51010339:G:A	7.99121e-10	-1.12904	-0.70011	2.35937e-05	-1.83687	-0.747391	2.45076e-05	-1.8347	-0.756482
51010355	chr12:51010355:T:C	2.83534e-10	-1.61687	-1.24846	1.52854e-05	-1.7393	-1.27905	1.62198e-05	-1.73005	-1.27388
51010655	chr12:51010655:T:G	2.42452e-09	-1.95781e-10	-0.719275	9.84961e-05	-1.95781e-10	-1.15522	0.000105471	-1.95781e-10	-1.13173
51010689	chr12:51010689:A:C	1.06265e-09	-1.54414	-3.80397e-10	6.2152e-05	-1.61566	-3.80397e-10	6.4782e-05	-1.61913	-3.80397e-10
51011255	chr12:51011255:A:G	2.50836e-10	-1.6281	-1.35976	1.40165e-05	-1.73093	-1.37408	1.48312e-05	-1.72131	-1.37212
51011494	chr12:51011494:G:C	1.36797e-09	-1.95781e-10	-1.29158	8.98224e-05	-1.95781e-10	-1.24741	9.43301e-05	-1.95781e-10	-1.24336
51011626	chr12:51011626:G:A	3.96632e-10	-1.49068	-1.03897	1.7754e-05	-1.77542	-1.09321	1.84517e-05	-1.77959	-1.09542
51011656	chr12:51011656:G:T	2.23887e-09	-1.95781e-10	-0.798936	0.000129616	-1.95781e-10	-0.880667	0.000134621	-1.95781e-10	-0.887702
51011852	chr12:51011852:G:A	1.02873e-09	-1.256	-0.32058	3.90001e-05	-1.6597	-0.421981	4.03548e-05	-1.66676	-0.42569
51012156	chr12:51012156:G:A	2.06627e-09	-1.95781e-10	-0.879161	0.000138925	-1.95781e-10	-0.811309	0.000146167	-1.95781e-10	-0.805413
51012571	chr12:51012571:T:A	4.14629e-10	-1.09968	-1.38559	1.24654e-05	-1.83798	-1.3843	1.31009e-05	-1.83622	-1.38126
51012605	chr12:51012605:T:C	2.42372e-09	-1.95781e-10	-0.719604	9.84821e-05	-1.95781e-10	-1.15537	0.000105456	-1.95781e-10	-1.13187
51012777	chr12:51012777:G:A	1.92091e-09	-1.95781e-10	-0.952109	0.000105596	-1.95781e-10	-1.08562	0.000109821	-1.95781e-10	-1.09131
51014714	chr12:51014714:G:A	1.70343e-09	-1.95781e-10	-1.07226	0.000113128	-1.95781e-10	-1.01672	0.000118892	-1.95781e-10	-1.01195
51014744	chr12:51014744:T:C	1.48165e-08	-1.95781e-10	1.09084	0.000450123	-1.95781e-10	0.364279	0.000460965	-1.95781e-10	0.343158
51015304	chr12:51015304:T:C	5.6842e-10	-1.52834	-0.641466	2.42872e-05	-1.78713	-0.768165	2.51164e-05	-1.79101	-0.775632
51015380	chr12:51015380:C:T	9.43942e-10	-1.6626	-3.80397e-10	5.70063e-05	-1.70208	-3.80397e-10	5.96982e-05	-1.70086	-3.80397e-10
51015708	chr12:51015708:C:A	1.8126e-09	-1.95781e-10	-1.01014	0.000120914	-1.95781e-10	-0.950161	0.000127133	-1.95781e-10	-0.944926
51015930	chr12:51015930:G:A	1.68501e-09	-1.95781e-10	-1.08313	9.88961e-05	-1.95781e-10	-1.15117	0.000103412	-1.95781e-10	-1.15144
51015976	chr12:51015976:G:C	1.26868e-09	-1.95781e-10	-1.36693	8.19823e-05	-1.95781e-10	-1.33874	8.59272e-05	-1.95781e-10	-1.33666
51016477	chr12:51016477:C:T	1.29532e-09	-1.95781e-10	-1.34615	8.34965e-05	-1.95781e-10	-1.32044	8.7484e-05	-1.95781e-10	-1.31871
51016520	chr12:51016520:T:A	5.03819e-10	-1.0452	-1.24525	2.24002e-05	-1.53118	-1.10499	2.31325e-05	-1.54096	-1.10796
51016703	chr12:51016703:C:T	3.16343e-10	-1.53901	-1.21683	1.50547e-05	-1.7823	-1.25125	1.59502e-05	-1.77525	-1.24544
51016768	chr12:51016768:A:C	1.3561e-09	-1.95781e-10	-1.30029	8.8727e-05	-1.95781e-10	-1.25968	9.31629e-05	-1.95781e-10	-1.25581
51016796	chr12:51016796:G:A	1.77073e-09	-1.95781e-10	-1.03352	9.67043e-05	-1.95781e-10	-1.17358	0.000100604	-1.95781e-10	-1.17898
51016962	chr12:51016962:T:C	3.98195e-10	-1.14269	-1.38303	1.25503e-05	-1.83491	-1.38058	1.32108e-05	-1.83219	-1.37694
51017155	chr12:51017155:A:G	1.45704e-09	-1.95781e-10	-1.2285	9.30258e-05	-1.95781e-10	-1.21236	9.7606e-05	-1.95781e-10	-1.20922
51017570	chr12:51017570:G:T	8.06055e-10	-1.13293	-0.687579	2.39106e-05	-1.83663	-0.734293	2.4836e-05	-1.83438	-0.743495
51017797	chr12:51017797:C:T	9.40395e-10	-1.27675	-0.389612	3.56733e-05	-1.67097	-0.499866	3.69169e-05	-1.67781	-0.503682
51018252	chr12:51018252:G:A	3.25918e-08	2.93645	-1.0573	1.56849e-05	-1.60518	-1.38736	1.62814e-05	-1.61336	-1.38677
51018342	chr12:51018342:C:T	4.07418e-10	-1.695	-0.807826	2.34984e-05	-1.83716	-0.751153	2.48581e-05	-1.83639	-0.740593
51018357	chr12:51018357:G:T	2.57422e-10	-1.60003	-1.36192	1.37326e-05	-1.74974	-1.37573	1.45171e-05	-1.74098	-1.37386
51018523	chr12:51018523:G:A	2.46533e-09	-1.95781e-10	-0.70258	0.000178494	-1.95781e-10	-0.560686	0.000187728	-1.95781e-10	-0.555169
51018561	chr12:51018561:A:G	5.74008e-10	-1.50453	-0.655487	2.42156e-05	-1.77726	-0.780989	2.50378e-05	-1.7815	-0.788282
51018565	chr12:51018565:C:T	1.80118e-09	-1.95781e-10	-1.01647	0.000120159	-1.95781e-10	-0.956422	0.000126331	-1.95781e-10	-0.951254
51018717	chr12:51018717:G:A	9.8383e-10	-1.29161	-0.329595	3.74863e-05	-1.67897	-0.442295	3.87952e-05	-1.68564	-0.446227
51018930	chr12:51018930:A:G	1.25748e-09	-1.95781e-10	-1.3758	8.13297e-05	-1.95781e-10	-1.34673	8.4922e-05	-1.95781e-10	-1.34843
51019050	chr12:51019050:G:T	2.22039e-09	-1.95781e-10	-0.807223	0.000129255	-1.95781e-10	-0.883453	0.000134292	-1.95781e-10	-0.890147
51019139	chr12:51019139:C:T	1.24115e-09	-1.95781e-10	-1.38887	7.78967e-05	-1.95781e-10	-1.38986	8.14894e-05	-1.95781e-10	-1.38969
51019215	chr12:51019215:A:T	1.81013e-09	-1.95781e-10	-1.01151	0.000120736	-1.95781e-10	-0.951632	0.000126946	-1.95781e-10	-0.946404
51019465	chr12:51019465:C:G	5.11008e-09	-1.95781e-10	0.0263083	0.000273564	-1.95781e-10	-0.133707	0.000281759	-1.95781e-10	-0.149112
51020105	chr12:51020105:T:C	2.50571e-09	-1.95781e-10	-0.686334	0.000100507	-1.95781e-10	-1.13502	0.000107733	-1.95781e-10	-1.1105
51020449	chr12:51020449:T:A	2.50901e-10	-1.62565	-1.36195	1.39616e-05	-1.73321	-1.37573	1.47703e-05	-1.72369	-1.37385
51020971	chr12:51020971:G:A	1.29383e-09	-1.95781e-10	-1.3473	8.33801e-05	-1.95781e-10	-1.32183	8.73598e-05	-1.95781e-10	-1.32013
51021110	chr12:51021110:A:G	7.38428e-09	-1.95781e-10	0.394446	0.000458203	-1.95781e-10	0.382072	0.00047486	-1.95781e-10	0.372857
51021264	chr12:51021264:C:T	5.78548e-10	-1.46521	-0.686931	2.39486e-05	-1.75927	-0.810063	2.47506e-05	-1.7641	-0.817217
51021907	chr12:51021907:A:G	1.25781e-09	-1.95781e-10	-1.37554	8.09283e-05	-1.95781e-10	-1.35168	8.47998e-05	-1.95781e-10	-1.34987
51022575	chr12:51022575:A:AT	1.80972e-09	-1.95781e-10	-1.01174	0.000120704	-1.95781e-10	-0.951899	0.000126912	-1.95781e-10	-0.946669
51022694	chr12:51022694:A:G	1.81095e-09	-1.95781e-10	-1.01105	0.000120792	-1.95781e-10	-0.951168	0.000127005	-1.95781e-10	-0.945936
51022737	chr12:51022737:T:C	4.90919e-10	-1.05704	-1.25934	1.63411e-05	-1.68761	-1.26395	1.70038e-05	-1.68278	-1.27395
51022985	chr12:51022985:C:T	7.96626e-10	-1.83228	-3.80397e-10	5.11567e-05	-1.81035	-3.80397e-10	5.35533e-05	-1.80949	-3.80397e-10
51023301	chr12:51023301:G:A	1.37488e-09	-1.95781e-10	-1.28654	9.0195e-05	-1.95781e-10	-1.24327	9.47244e-05	-1.95781e-10	-1.23919
51023452	chr12:51023452:T:C	2.31866e-09	-1.95781e-10	-0.763919	0.000309884	-1.95781e-10	-0.00904294	0.000318278	-1.95781e-10	-0.0272384
51023933	chr12:51023933:G:A	1.2886e-09	-1.95781e-10	-1.35135	8.28999e-05	-1.95781e-10	-1.32761	8.69548e-05	-1.95781e-10	-1.32477
51023975	chr12:51023975:A:T	2.62976e-10	-1.75291	-1.18769	1.48065e-05	-1.83957	-1.21061	1.55468e-05	-1.83969	-1.20662
51024453	chr12:51024453:G:A	1.2912e-09	-1.95781e-10	-1.34934	8.31624e-05	-1.95781e-10	-1.32445	8.71294e-05	-1.95781e-10	-1.32277
51024468	chr12:51024468:G:A	2.54025e-10	-1.61017	-1.36506	1.37791e-05	-1.74408	-1.37801	1.45684e-05	-1.73504	-1.37626
51025030	chr12:51025030:AAC:A	1.43593e-09	-1.95781e-10	-1.2431	8.49087e-05	-1.95781e-10	-1.30366	8.84717e-05	-1.95781e-10	-1.30748
51025165	chr12:51025165:G:GA	1.56006e-08	-1.95781e-10	1.14241	0.000470752	-1.95781e-10	0.409091	0.000481973	-1.95781e-10	0.387725
51025462	chr12:51025462:G:A	1.37465e-09	-1.95781e-10	-1.28671	9.01769e-05	-1.95781e-10	-1.24347	9.47052e-05	-1.95781e-10	-1.23939
51025477	chr12:51025477:G:A	5.36999e-10	-1.48944	-0.737231	2.26367e-05	-1.77038	-0.855288	2.34105e-05	-1.77486	-0.86212
51025598	chr12:51025598:G:A	2.90958e-10	-1.60178	-1.23771	1.5268e-05	-1.74978	-1.26971	1.61971e-05	-1.74101	-1.26432
51026058	chr12:51026058:A:AC	9.35333e-10	-1.67176	-3.80397e-10	4.97703e-05	-1.83782	-3.80397e-10	5.20238e-05	-1.83846	-3.80397e-10
51026349	chr12:51026349:C:T	3.89204e-09	-0.245975	-3.80397e-10	0.000117933	-0.975127	-3.80397e-10	0.000124464	-0.966147	-3.80397e-10
51026381	chr12:51026381:C:A	5.60329e-10	-1.5253	-0.658839	2.39184e-05	-1.78575	-0.78484	2.47367e-05	-1.78969	-0.792181
51026579	chr12:51026579:C:G	2.35941e-09	-1.95781e-10	-0.746494	9.6976e-05	-1.95781e-10	-1.17078	0.000103769	-1.95781e-10	-1.14799
51026582	chr12:51026582:A:G	2.3511e-09	-1.95781e-10	-0.750024	9.67373e-05	-1.95781e-10	-1.17324	0.000103507	-1.95781e-10	-1.15052
51026860	chr12:51026860:G:A	1.74726e-09	-1.95781e-10	-1.04686	9.59386e-05	-1.95781e-10	-1.18153	9.98302e-05	-1.95781e-10	-1.18669
51027049	chr12:51027049:G:C	1.28918e-09	-1.95781e-10	-1.3509	8.01246e-05	-1.95781e-10	-1.36166	8.3901e-05	-1.95781e-10	-1.36053
51027243	chr12:51027243:G:A	1.75005e-09	-1.95781e-10	-1.04527	9.60521e-05	-1.95781e-10	-1.18035	9.99466e-05	-1.95781e-10	-1.18553
51027466	chr12:51027466:A:G	8.82225e-10	-1.73021	-3.80397e-10	5.06944e-05	-1.81943	-3.80397e-10	5.30382e-05	-1.81915	-3.80397e-10
51028167	chr12:51028167:G:C	2.46666e-09	-1.95781e-10	-0.702041	9.95762e-05	-1.95781e-10	-1.14432	0.000106689	-1.95781e-10	-1.12024
51028543	chr12:51028543:T:A	5.22002e-10	-1.02972	-1.22527	1.67618e-05	-1.69933	-1.22681	1.74152e-05	-1.69469	-1.23813
51029108	chr12:51029108:A:G	3.37368e-09	-0.388902	-3.80397e-10	0.000128031	-0.89297	-3.80397e-10	0.000134672	-0.887321	-3.80397e-10
51029617	chr12:51029617:G:A	7.95548e-10	-1.83363	-3.80397e-10	5.35596e-05	-1.76445	-3.80397e-10	5.59951e-05	-1.7649	-3.80397e-10
51029991	chr12:51029991:A:G	2.35541e-09	-1.95781e-10	-0.748191	9.69236e-05	-1.95781e-10	-1.17132	0.000103708	-1.95781e-10	-1.14859
51030946	chr12:51030946:A:G	7.99881e-10	-1.8282	-3.80397e-10	5.04723e-05	-1.82382	-3.80397e-10	5.27507e-05	-1.82459	-3.80397e-10
51031324	chr12:51031324:C:G	1.25288e-09	-1.95781e-10	-1.37946	7.9922e-05	-1.95781e-10	-1.36419	8.36825e-05	-1.95781e-10	-1.36313
51031569	chr12:51031569:T:C	5.2419e-10	-1.01231	-1.2385	1.2728e-05	-1.83923	-1.36221	1.3299e-05	-1.8397	-1.36278
51031616	chr12:51031616:C:T	1.25558e-09	-1.95781e-10	-1.37731	7.89909e-05	-1.95781e-10	-1.37591	8.26002e-05	-1.95781e-10	-1.37615
51031766	chr12:51031766:A:G	2.8501e-10	-1.63142	-1.22872	1.57048e-05	-1.72993	-1.26135	1.6678e-05	-1.72027	-1.2558
51032054	chr12:51032054:G:A	4.00285e-10	-1.15351	-1.36698	1.27788e-05	-1.83487	-1.36258	1.34785e-05	-1.83214	-1.35693
51032252	chr12:51032252:C:T	2.40424e-10	-1.69047	-1.33978	1.51318e-05	-1.66918	-1.35926	1.60633e-05	-1.6571	-1.35653
51032512	chr12:51032512:C:T	2.50049e-09	-1.95781e-10	-0.688419	0.000100429	-1.95781e-10	-1.13579	0.000107645	-1.95781e-10	-1.11132
51032771	chr12:51032771:G:A	9.47469e-10	-1.2537	-0.405169	3.56186e-05	-1.65731	-0.515067	3.68483e-05	-1.66443	-0.518924
51033034	chr12:51033034:G:A	5.10386e-10	-1.12115	-1.15634	2.03051e-05	-1.48814	-1.24623	2.13256e-05	-1.48045	-1.24981
51034306	chr12:51034306:T:A	6.01147e-10	-1.4499	-0.663922	2.46405e-05	-1.75147	-0.78938	2.54559e-05	-1.75652	-0.7967
51034549	chr12:51034549:AGT:A	2.45656e-09	-1.95781e-10	-0.706145	0.000110684	-1.95781e-10	-1.03856	0.000115467	-1.95781e-10	-1.04118
51034849	chr12:51034849:C:T	1.26388e-09	-1.95781e-10	-1.37072	0.000108576	-1.95781e-10	-1.05779	0.000112668	-1.95781e-10	-1.06571
51034957	chr12:51034957:A:T	1.85331e-09	-1.95781e-10	-0.987937	0.000123934	-1.95781e-10	-0.925495	0.000130335	-1.95781e-10	-0.920058
51035024	chr12:51035024:A:T	2.94625e-10	-1.58442	-1.24254	1.50439e-05	-1.76049	-1.27378	1.5949e-05	-1.75226	-1.2685
51035347	chr12:51035347:G:T	8.4339e-10	-1.11388	-0.661357	3.10133e-05	-1.60619	-0.704633	3.21173e-05	-1.61381	-0.706956
51036778	chr12:51036778:A:G	1.79983e-09	-1.95781e-10	-1.01722	9.0723e-05	-1.95781e-10	-1.23743	9.47135e-05	-1.95781e-10	-1.23931
51036935	chr12:51036935:T:G	4.65547e-10	-1.83082	-0.538628	3.67003e-05	-1.35714	-0.785313	3.93934e-05	-1.33887	-0.777691
51038272	chr12:51038272:T:C	4.7757e-10	-1.50024	-0.84371	2.45594e-05	-1.78179	-0.762358	2.5947e-05	-1.77812	-0.755989
51038331	chr12:51038331:A:G	2.01402e-10	-1.83895	-1.36841	2.42165e-05	-1.16599	-1.39222	2.58807e-05	-1.14448	-1.39218
51038768	chr12:51038768:T:C	1.29649e-08	0.957337	-3.80397e-10	0.00247374	2.06824	-3.80397e-10	0.00254979	2.05361	-3.80397e-10
51039101	chr12:51039101:C:T	1.95884e-08	-1.95781e-10	1.37003	0.00102121	-1.95781e-10	1.1835	0.00104453	-1.95781e-10	1.16116
51039588	chr12:51039588:C:T	1.2977e-09	-1.95781e-10	-1.34431	7.88497e-05	-1.95781e-10	-1.3777	8.23403e-05	-1.95781e-10	-1.3793
51039881	chr12:51039881:A:G	1.86294e-09	-1.95781e-10	-0.98275	9.27823e-05	-1.95781e-10	-1.21499	9.68511e-05	-1.95781e-10	-1.21699
51040043	chr12:51040043:G:A	9.6589e-10	-1.63961	-3.80397e-10	5.31477e-05	-1.77217	-3.80397e-10	5.56189e-05	-1.77164	-3.80397e-10
51040074	chr12:51040074:T:C	5.79517e-09	-1.95781e-10	0.152118	0.000425369	-1.95781e-10	0.307716	0.000454506	-1.95781e-10	0.329047
51040101	chr12:51040101:G:C	1.64736e-09	-1.95781e-10	-1.10573	0.000102083	-1.95781e-10	-1.11945	0.000106648	-1.95781e-10	-1.12063
51040918	chr12:51040918:C:T	2.84497e-10	-1.51701	-1.34493	1.48109e-05	-1.76134	-1.28853	1.5527e-05	-1.75196	-1.29563
51041957	chr12:51041957:AG:A	5.22331e-10	-1.52605	-0.728312	2.74524e-05	-1.792	-0.640791	2.90185e-05	-1.78865	-0.633579
51042291	chr12:51042291:T:C	8.05897e-10	-1.16423	-0.656477	2.98073e-05	-1.59036	-0.760125	3.06818e-05	-1.59889	-0.767606
51042356	chr12:51042356:G:A	2.06116e-10	-1.83497	-1.34925	2.10362e-05	-1.31052	-1.38848	2.24311e-05	-1.29143	-1.38829
51043127	chr12:51043127:C:T	1.02575e-09	-1.57948	-3.80397e-10	5.5057e-05	-1.73687	-3.80397e-10	5.76233e-05	-1.73624	-3.80397e-10
51043190	chr12:51043190:C:G	5.77526e-09	-1.95781e-10	0.148676	0.000472385	-1.95781e-10	0.412552	0.000497682	-1.95781e-10	0.419799
51043245	chr12:51043245:T:C	1.47845e-09	-1.95781e-10	-1.21391	7.82577e-05	-1.95781e-10	-1.38523	8.22211e-05	-1.95781e-10	-1.38075
51043255	chr12:51043255:C:T	1.05868e-09	-1.54789	-3.80397e-10	5.61738e-05	-1.71679	-3.80397e-10	5.87955e-05	-1.7161	-3.80397e-10
51043292	chr12:51043292:T:G	1.63476e-09	-1.95781e-10	-1.11341	0.000101295	-1.95781e-10	-1.12721	0.000105829	-1.95781e-10	-1.12834
51044254	chr12:51044254:C:T	2.00426e-10	-1.83493	-1.37729	2.089e-05	-1.31418	-1.3918	2.22669e-05	-1.29519	-1.39187
51044359	chr12:51044359:G:A	1.41988e-09	-0.125366	-1.12897	1.9461e-05	-1.83616	-0.940668	2.00801e-05	-1.83682	-0.953614
51044374	chr12:51044374:T:C	1.71033e-09	-1.95781e-10	-1.06822	0.000105605	-1.95781e-10	-1.08554	0.000110308	-1.95781e-10	-1.08689
51044415	chr12:51044415:C:T	3.37399e-09	-0.388811	-3.80397e-10	0.000141863	-0.790381	-3.80397e-10	0.000146508	-0.803081	-3.80397e-10
51044738	chr12:51044738:T:C	1.59494e-09	-1.95781e-10	-1.13807	7.99051e-05	-1.95781e-10	-1.3644	8.42796e-05	-1.95781e-10	-1.35602
51044872	chr12:51044872:T:C	1.26947e-09	-0.176956	-1.18935	4.42072e-05	-0.926273	-1.03008	4.53658e-05	-0.941958	-1.03344
51045717	chr12:51045717:T:C	9.30883e-10	-0.294554	-1.38198	1.31874e-05	-1.83766	-1.32832	1.37281e-05	-1.83816	-1.33257
51045822	chr12:51045822:A:G	1.24062e-09	-1.3893	-3.80397e-10	6.28129e-05	-1.60508	-3.80397e-10	6.5762e-05	-1.60412	-3.80397e-10
51045845	chr12:51045845:G:A	1.67603e-08	-1.95781e-10	1.21411	0.000886345	-1.95781e-10	1.04187	0.000907048	-1.95781e-10	1.02003
51045882	chr12:51045882:G:C	2.2242e-10	-1.80646	-1.30163	1.82471e-05	-1.47369	-1.36755	1.93973e-05	-1.45807	-1.36696
51046075	chr12:51046075:T:C	7.16129e-10	-0.75579	-1.18301	2.4046e-05	-1.337	-1.22828	2.47814e-05	-1.34834	-1.23173
51046133	chr12:51046133:A:G	3.68751e-10	-1.32885	-1.27369	1.46812e-05	-1.81182	-1.24686	1.5434e-05	-1.80853	-1.24505
51046571	chr12:51046571:T:C	7.63411e-10	-0.487968	-1.3869	1.29974e-05	-1.83853	-1.34196	1.35493e-05	-1.83809	-1.34573
51047335	chr12:51047335:G:A	1.44771e-09	-1.95781e-10	-1.23492	9.24395e-05	-1.95781e-10	-1.21869	9.67915e-05	-1.95781e-10	-1.2176
51047683	chr12:51047683:T:C	1.42698e-09	-1.95781e-10	-1.24935	9.79262e-05	-1.95781e-10	-1.16103	0.000102766	-1.95781e-10	-1.1577
51047897	chr12:51047897:G:T	5.24876e-10	-1.62058	-0.628918	2.64005e-05	-1.81799	-0.653873	2.77829e-05	-1.8158	-0.649942
51048114	chr12:51048114:G:A	3.64493e-10	-1.54753	-1.06662	1.84172e-05	-1.60658	-1.22538	1.94234e-05	-1.60429	-1.21939
51048791	chr12:51048791:TC:T	6.44059e-10	-1.62202	-0.42285	3.75363e-05	-1.82098	-0.298955	3.96106e-05	-1.81903	-0.292039
51048833	chr12:51048833:A:C	1.45903e-09	-0.33013	-0.897004	4.08121e-05	-1.06355	-0.972716	4.19524e-05	-1.07596	-0.977669
51048951	chr12:51048951:A:T	1.3748e-09	-1.95781e-10	-1.2866	9.33664e-05	-1.95781e-10	-1.20871	9.79457e-05	-1.95781e-10	-1.20575
51049161	chr12:51049161:G:A	2.87967e-10	-1.53444	-1.31537	1.57743e-05	-1.61551	-1.37136	1.65746e-05	-1.61324	-1.36905
51049604	chr12:51049604:G:A	5.76059e-10	-1.62428	-0.532176	3.33732e-05	-1.82162	-0.41587	3.52028e-05	-1.8197	-0.409336
51049778	chr12:51049778:C:G	2.68132e-10	-1.5289	-1.39228	1.31541e-05	-1.83951	-1.329	1.3671e-05	-1.83917	-1.33572
51050404	chr12:51050404:G:A	2.54594e-09	-1.95781e-10	-0.670408	0.000156931	-1.95781e-10	-0.689434	0.000162707	-1.95781e-10	-0.69821
51050750	chr12:51050750:A:G	5.95329e-09	-1.95781e-10	0.179037	0.000305283	-1.95781e-10	-0.024001	0.000313988	-1.95781e-10	-0.0408085
51050967	chr12:51050967:C:T	1.58147e-09	-1.95781e-10	-1.14655	7.935e-05	-1.95781e-10	-1.37137	8.34669e-05	-1.95781e-10	-1.36571
51051649	chr12:51051649:G:T	5.89683e-10	-1.65111	-0.48197	3.03912e-05	-1.82491	-0.506181	3.19724e-05	-1.82316	-0.502133
51051651	chr12:51051651:C:G	4.44339e-10	-1.3201	-1.09597	1.94199e-05	-1.61161	-1.16733	2.00881e-05	-1.61818	-1.17185
51051687	chr12:51051687:A:G	2.55777e-09	-1.95781e-10	-0.665773	0.000157957	-1.95781e-10	-0.682921	0.000163761	-1.95781e-10	-0.691755
51051878	chr12:51051878:T:C	5.85445e-10	-1.12481	-1.01549	2.39603e-05	-1.48103	-1.08782	2.47483e-05	-1.48929	-1.09211
51051896	chr12:51051896:G:A	5.42459e-10	-1.63427	-0.582284	3.07646e-05	-1.82099	-0.497881	3.24184e-05	-1.81903	-0.492403
51051936	chr12:51051936:T:C	4.71885e-09	-1.95781e-10	-0.0533415	0.000342218	-1.95781e-10	0.0902076	0.000365106	-1.95781e-10	0.110024
51053257	chr12:51053257:T:A	4.9292e-09	-1.95781e-10	-0.00972969	0.000269482	-1.95781e-10	-0.14874	0.000280634	-1.95781e-10	-0.153111
51053271	chr12:51053271:C:G	8.14142e-10	-0.418911	-1.39162	1.2742e-05	-1.83972	-1.36062	1.32882e-05	-1.83966	-1.36362
51053362	chr12:51053362:G:A	2.56224e-09	-1.95781e-10	-0.664024	0.00015792	-1.95781e-10	-0.683154	0.000163725	-1.95781e-10	-0.691977
51053546	chr12:51053546:G:A	1.57986e-09	-1.95781e-10	-1.14757	7.96534e-05	-1.95781e-10	-1.36756	8.39672e-05	-1.95781e-10	-1.35974
51053595	chr12:51053595:A:G	2.56675e-09	-1.95781e-10	-0.662268	0.000158199	-1.95781e-10	-0.681387	0.000164013	-1.95781e-10	-0.69022
51053723	chr12:51053723:A:G	3.81383e-10	-1.38133	-1.18752	1.58674e-05	-1.68256	-1.29842	1.66839e-05	-1.68085	-1.29487
51053912	chr12:51053912:T:A	1.57443e-09	-1.95781e-10	-1.15101	7.95662e-05	-1.95781e-10	-1.36865	8.38612e-05	-1.95781e-10	-1.361
51053916	chr12:51053916:T:C	1.58853e-09	-1.95781e-10	-1.1421	7.97953e-05	-1.95781e-10	-1.36578	8.41383e-05	-1.95781e-10	-1.3577
51053963	chr12:51053963:T:C	1.72978e-09	-1.95781e-10	-1.05691	9.8363e-05	-1.95781e-10	-1.15658	0.000103415	-1.95781e-10	-1.15142
51054318	chr12:51054318:C:A	3.42354e-09	-1.95781e-10	-0.374232	0.000227705	-1.95781e-10	-0.317192	0.000235627	-1.95781e-10	-0.327912
51054563	chr12:51054563:A:G	5.52387e-09	-1.95781e-10	0.104172	0.000404389	-1.95781e-10	0.257137	0.000431891	-1.95781e-10	0.278011
51054741	chr12:51054741:G:A	4.89092e-10	-1.16419	-1.15592	2.04588e-05	-1.5069	-1.21993	2.11462e-05	-1.51487	-1.22383
51054772	chr12:51054772:T:C	1.44592e-09	0.151674	-1.38783	1.41364e-05	-1.82925	-1.26724	1.47095e-05	-1.83011	-1.27157
51055135	chr12:51055135:C:A	2.53804e-10	-1.77422	-1.20188	1.88591e-05	-1.55424	-1.25401	2.00705e-05	-1.54051	-1.2504
51055339	chr12:51055339:A:G	7.75717e-10	-0.468882	-1.38999	1.2855e-05	-1.83919	-1.35231	1.34044e-05	-1.83889	-1.35569
51055566	chr12:51055566:G:A	4.38603e-09	-1.95781e-10	-0.126483	0.00034684	-1.95781e-10	0.103621	0.000365679	-1.95781e-10	0.111594
51055900	chr12:51055900:T:C	1.2584e-09	-1.95781e-10	-1.37507	8.13875e-05	-1.95781e-10	-1.34602	8.50563e-05	-1.95781e-10	-1.34685
51056757	chr12:51056757:G:GATCCT	1.26738e-09	-1.36795	-3.80397e-10	6.38949e-05	-1.588	-3.80397e-10	6.6896e-05	-1.58702	-3.80397e-10
51056809	chr12:51056809:C:T	1.19677e-09	-1.42529	-3.80397e-10	6.12631e-05	-1.63006	-3.80397e-10	6.41354e-05	-1.62917	-3.80397e-10
51057120	chr12:51057120:C:A	2.8025e-09	-1.95781e-10	-0.574394	0.000172781	-1.95781e-10	-0.593216	0.000179051	-1.95781e-10	-0.602493
51057682	chr12:51057682:G:A	8.4725e-10	-0.425361	-1.34531	1.59528e-05	-1.83971	-1.13589	1.64713e-05	-1.83965	-1.14889
51058283	chr12:51058283:G:A	1.64784e-09	-1.95781e-10	-1.10544	0.000117733	-1.95781e-10	-0.976818	0.000123579	-1.95781e-10	-0.973279
51058623	chr12:51058623:T:C	2.34142e-09	-1.95781e-10	-0.754152	0.000143576	-1.95781e-10	-0.778375	0.000149009	-1.95781e-10	-0.786157
51058738	chr12:51058738:G:T	1.28942e-09	-1.95781e-10	-1.35071	8.52882e-05	-1.95781e-10	-1.29921	8.93861e-05	-1.95781e-10	-1.2972
51059092	chr12:51059092:A:G	1.06018e-09	-0.157284	-1.38918	1.26052e-05	-1.82826	-1.38287	1.31452e-05	-1.82947	-1.38464
51059327	chr12:51059327:T:G	1.7958e-09	-1.95781e-10	-1.01946	0.000129528	-1.95781e-10	-0.881347	0.000136418	-1.95781e-10	-0.874439
51059583	chr12:51059583:A:C	7.34725e-10	-0.862917	-1.05025	2.59319e-05	-1.70576	-0.784003	2.66808e-05	-1.70283	-0.803384
51059891	chr12:51059891:A:T	5.969e-10	-0.73208	-1.38883	2.37744e-05	-1.19438	-1.38225	2.45665e-05	-1.20571	-1.38307
51059899	chr12:51059899:G:A	3.22576e-09	0.283099	-0.716838	1.4795e-05	-1.82121	-1.22974	1.54897e-05	-1.82229	-1.2277
51060122	chr12:51060122:A:G	2.21939e-09	-1.95781e-10	-0.807675	0.000138848	-1.95781e-10	-0.811861	0.000145169	-1.95781e-10	-0.812265
51060252	chr12:51060252:C:T	6.15975e-09	-1.95781e-10	0.21313	0.000475578	-1.95781e-10	0.419289	0.000487204	-1.95781e-10	0.398519
51060427	chr12:51060427:T:C	5.2999e-10	-1.57275	-0.667059	2.94391e-05	-1.80731	-0.555603	3.10572e-05	-1.80474	-0.54959
51060557	chr12:51060557:C:G	2.29962e-09	-1.95781e-10	-0.772162	0.000161683	-1.95781e-10	-0.659604	0.000171463	-1.95781e-10	-0.645794
51061003	chr12:51061003:T:C	1.33359e-09	-0.734134	-0.582897	5.30339e-05	-1.67281	-0.101499	5.4216e-05	-1.66945	-0.127737
51061292	chr12:51061292:A:G	1.59189e-09	-1.95781e-10	-1.13999	7.98571e-05	-1.95781e-10	-1.365	8.42119e-05	-1.95781e-10	-1.35683
51061621	chr12:51061621:C:A	2.40541e-10	-1.75551	-1.27426	1.62068e-05	-1.80209	-1.15772	1.66931e-05	-1.80532	-1.16985
51061956	chr12:51061956:G:T	2.37521e-10	-1.74899	-1.29341	1.57052e-05	-1.80599	-1.18526	1.61909e-05	-1.80905	-1.19667
51063145	chr12:51063145:A:G	1.36442e-09	-1.95781e-10	-1.29418	9.04881e-05	-1.95781e-10	-1.24002	9.48294e-05	-1.95781e-10	-1.23808
51063323	chr12:51063323:A:G	1.51071e-08	-1.95781e-10	1.11026	0.000451836	-1.95781e-10	0.368077	0.000462546	-1.95781e-10	0.346584
51063914	chr12:51063914:A:G	9.97848e-10	-1.60706	-3.80397e-10	5.33417e-05	-1.76852	-3.80397e-10	5.55518e-05	-1.77285	-3.80397e-10
51063937	chr12:51063937:G:C	5.49848e-09	-1.95781e-10	0.0995638	0.00041262	-1.95781e-10	0.277285	0.000440805	-1.95781e-10	0.298439
51064071	chr12:51064071:G:A	8.98127e-10	-0.502797	-1.20955	3.56999e-05	-0.832286	-1.33781	3.73506e-05	-0.83041	-1.3394
51064676	chr12:51064676:G:A	1.48724e-09	-1.95781e-10	-1.20799	9.52699e-05	-1.95781e-10	-1.18853	9.97838e-05	-1.95781e-10	-1.18716
51064719	chr12:51064719:A:T	1.76e-09	-1.95781e-10	-1.0396	8.94838e-05	-1.95781e-10	-1.25118	9.34429e-05	-1.95781e-10	-1.25281
51064775	chr12:51064775:G:A	1.72033e-09	0.329908	-1.3923	4.43832e-05	-0.568107	-1.38427	4.56674e-05	-0.58367	-1.38511
51064782	chr12:51064782:G:A	3.17263e-10	-1.50471	-1.24822	1.47377e-05	-1.83595	-1.21889	1.54547e-05	-1.83475	-1.2175
51065132	chr12:51065132:G:A	1.31257e-09	-1.95781e-10	-1.33292	8.60546e-05	-1.95781e-10	-1.29026	9.00344e-05	-1.95781e-10	-1.28997
51065494	chr12:51065494:T:C	6.87043e-10	-0.701822	-1.27844	2.95021e-05	-0.993712	-1.36707	3.08861e-05	-0.992025	-1.36783
51065536	chr12:51065536:T:C	7.22044e-10	-1.37023	-0.560345	3.58372e-05	-1.71871	-0.447549	3.79182e-05	-1.7138	-0.440935
51065887	chr12:51065887:G:T	2.09299e-09	-1.95781e-10	-0.866313	0.000100315	-1.95781e-10	-1.13693	0.000104262	-1.95781e-10	-1.14326
51065892	chr12:51065892:A:G	2.74008e-10	-1.73378	-1.16573	1.81324e-05	-1.62177	-1.22577	1.92706e-05	-1.60974	-1.22185
51066099	chr12:51066099:C:CT	1.84841e-09	-1.95781e-10	-0.990581	0.000128917	-1.95781e-10	-0.886072	0.000136083	-1.95781e-10	-0.876895
51066114	chr12:51066114:G:A	5.65592e-09	-1.95781e-10	0.127795	0.000413932	-1.95781e-10	0.280461	0.000442208	-1.95781e-10	0.301618
51066250	chr12:51066250:C:T	1.28187e-09	-1.95781e-10	-1.35658	0.000124111	-1.95781e-10	-0.924065	0.000128847	-1.95781e-10	-0.931541
51066327	chr12:51066327:C:T	8.95129e-10	-1.71569	-3.80397e-10	5.92528e-05	-1.66343	-3.80397e-10	6.18169e-05	-1.66599	-3.80397e-10
51066603	chr12:51066603:T:G	6.94859e-10	-0.705489	-1.26346	2.95003e-05	-1.00142	-1.35942	3.0882e-05	-0.999745	-1.36024
51067010	chr12:51067010:TG:T	3.41294e-10	-1.42285	-1.25707	1.47869e-05	-1.82526	-1.22624	1.55303e-05	-1.82298	-1.22439
51067134	chr12:51067134:C:T	7.06961e-10	-0.629595	-1.32209	3.04823e-05	-0.940866	-1.38723	3.19249e-05	-0.939083	-1.38769
51067351	chr12:51067351:A:C	2.56578e-09	-1.95781e-10	-0.662644	0.000158054	-1.95781e-10	-0.682304	0.000163864	-1.95781e-10	-0.691124
51067448	chr12:51067448:C:A	2.12096e-09	-1.95781e-10	-0.85304	0.000186435	-1.95781e-10	-0.517157	0.000191332	-1.95781e-10	-0.53615
51067489	chr12:51067489:G:A	1.25994e-09	-1.95781e-10	-1.37385	7.77919e-05	-1.95781e-10	-1.3912	8.13474e-05	-1.95781e-10	-1.39143
51067639	chr12:51067639:G:A	4.21708e-10	-1.41522	-1.05313	1.76098e-05	-1.55042	-1.32636	1.8678e-05	-1.54883	-1.31399
51068010	chr12:51068010:G:A	1.02316e-09	-0.205802	-1.37621	1.24358e-05	-1.833	-1.39166	1.29905e-05	-1.83393	-1.39202
51068129	chr12:51068129:A:G	3.50895e-10	-1.47505	-1.17713	1.59746e-05	-1.83373	-1.14051	1.67717e-05	-1.83224	-1.13823
51068362	chr12:51068362:G:C	9.60571e-10	-1.7359	0.0907625	4.87633e-05	-1.62056	-0.237701	5.21679e-05	-1.60845	-0.227242
51068447	chr12:51068447:A:G	1.01231e-09	-0.226738	-1.36594	1.3745e-05	-1.83411	-1.29045	1.42774e-05	-1.83496	-1.29652
51069139	chr12:51069139:C:T	2.44579e-10	-1.71994	-1.29319	1.60003e-05	-1.6414	-1.33123	1.69703e-05	-1.62987	-1.32883
51069244	chr12:51069244:G:A	8.67519e-08	4.22474	-1.3666	6.31325e-05	-0.538798	-1.06121	6.43537e-05	-0.557796	-1.06797
51069515	chr12:51069515:G:A	3.38694e-09	-0.384982	-3.80397e-10	0.000154992	-0.701871	-3.80397e-10	0.000162447	-0.699812	-3.80397e-10
51069914	chr12:51069914:A:G	2.5561e-10	-1.71414	-1.25487	1.63738e-05	-1.64909	-1.30047	1.73715e-05	-1.63778	-1.29755
51069942	chr12:51069942:C:T	2.66591e-09	-1.95781e-10	-0.624361	0.000164226	-1.95781e-10	-0.643996	0.000170236	-1.95781e-10	-0.652976
51069943	chr12:51069943:G:A	5.65695e-09	-1.95781e-10	0.127977	0.000310083	-1.95781e-10	-0.00840253	0.000322879	-1.95781e-10	-0.0128851
51070000	chr12:51070000:G:T	2.67505e-09	-1.95781e-10	-0.620939	0.000164872	-1.95781e-10	-0.640072	0.000170898	-1.95781e-10	-0.649094
51070033	chr12:51070033:A:C	1.28974e-09	-1.95781e-10	-1.35047	8.44941e-05	-1.95781e-10	-1.30856	8.81838e-05	-1.95781e-10	-1.31074
51070458	chr12:51070458:T:C	4.68437e-09	-1.95781e-10	-0.0606759	0.000247001	-1.95781e-10	-0.23585	0.000257549	-1.95781e-10	-0.238954
51070468	chr12:51070468:C:T	2.50221e-10	-1.74057	-1.24975	1.70661e-05	-1.61224	-1.2959	1.81258e-05	-1.59992	-1.29291
51070983	chr12:51070983:C:T	9.12946e-10	-0.425485	-1.2705	1.41415e-05	-1.8394	-1.25673	1.47443e-05	-1.83957	-1.25973
51071062	chr12:51071062:G:C	4.45673e-10	-1.23586	-1.17721	1.93076e-05	-1.55694	-1.2278	1.99846e-05	-1.56424	-1.23096
51071594	chr12:51071594:A:G	8.0167e-10	-1.82597	-3.80397e-10	5.06128e-05	-1.82104	-3.80397e-10	5.29984e-05	-1.8199	-3.80397e-10
51071957	chr12:51071957:T:TGTAG	1.45176e-09	-1.95781e-10	-1.23213	8.41871e-05	-1.95781e-10	-1.3122	8.78569e-05	-1.95781e-10	-1.31445
51071987	chr12:51071987:T:C	1.43024e-09	-1.95781e-10	-1.24706	7.7873e-05	-1.95781e-10	-1.39016	8.16678e-05	-1.95781e-10	-1.3875
51072222	chr12:51072222:G:A	3.68945e-10	-1.32572	-1.2763	1.66106e-05	-1.61713	-1.31807	1.72167e-05	-1.62363	-1.32065
51073010	chr12:51073010:C:T	1.34576e-09	-1.95781e-10	-1.30795	8.84899e-05	-1.95781e-10	-1.26235	9.28216e-05	-1.95781e-10	-1.25948
51074528	chr12:51074528:G:A	2.8127e-10	-1.72877	-1.14458	1.74451e-05	-1.62781	-1.25838	1.84929e-05	-1.61608	-1.2567
51074729	chr12:51074729:G:A	6.37072e-10	-1.71505	-0.340733	3.75013e-05	-1.83833	-0.282533	3.94161e-05	-1.83777	-0.278217
51074863	chr12:51074863:A:G	9.57702e-10	-0.275514	-1.37261	1.24661e-05	-1.83561	-1.38662	1.30172e-05	-1.83633	-1.38756
51074937	chr12:51074937:T:A	8.82641e-10	-1.58901	-0.140736	4.89789e-05	-1.81323	-0.0406179	5.1656e-05	-1.81094	-0.0346137
51075014	chr12:51075014:G:A	1.5308e-09	-1.95781e-10	-1.17911	0.000106363	-1.95781e-10	-1.07838	0.000111766	-1.95781e-10	-1.07376
51075838	chr12:51075838:CAGG:C	1.01688e-08	-1.95781e-10	0.71442	0.000546204	-1.95781e-10	0.557752	0.000560425	-1.95781e-10	0.538532
51075976	chr12:51075976:G:A	2.58671e-10	-1.56639	-1.39071	1.58045e-05	-1.59677	-1.38817	1.65682e-05	-1.59452	-1.38816
51076789	chr12:51076789:T:C	1.25416e-09	-1.37844	-3.80397e-10	5.64099e-05	-1.7126	-3.80397e-10	5.91959e-05	-1.70931	-3.80397e-10
51077112	chr12:51077112:A:G	2.81312e-10	-1.7416	-1.1316	2.48423e-05	-1.48948	-1.04322	2.58335e-05	-1.49474	-1.04375
51077369	chr12:51077369:A:G	7.63084e-10	-1.60225	-0.273041	4.24868e-05	-1.81759	-0.178455	4.47847e-05	-1.81549	-0.172803
51077525	chr12:51077525:C:T	1.24074e-09	-1.95781e-10	-1.3892	8.17172e-05	-1.95781e-10	-1.34198	8.51781e-05	-1.95781e-10	-1.34542
51078780	chr12:51078780:A:T	2.37663e-10	-1.7412	-1.30061	1.63412e-05	-1.6121	-1.33945	1.73428e-05	-1.59986	-1.33713
51078814	chr12:51078814:C:T	5.03459e-09	-1.95781e-10	0.0114255	0.00036535	-1.95781e-10	0.155615	0.000389914	-1.95781e-10	0.175763
51079541	chr12:51079541:T:A	1.69919e-09	-1.95781e-10	-1.07475	9.21994e-05	-1.95781e-10	-1.22129	9.73262e-05	-1.95781e-10	-1.2121
51080059	chr12:51080059:T:C	1.98499e-10	-1.83794	-1.38394	1.32782e-05	-1.78161	-1.37751	1.38638e-05	-1.78368	-1.3772
51080875	chr12:51080875:C:A	1.29624e-09	-1.95781e-10	-1.34544	8.61899e-05	-1.95781e-10	-1.28869	9.03168e-05	-1.95781e-10	-1.28684
51081155	chr12:51081155:G:GT	2.04928e-09	-1.95781e-10	-0.887421	0.000126668	-1.95781e-10	-0.903671	0.000131513	-1.95781e-10	-0.911057
51081218	chr12:51081218:G:A	5.88284e-10	-1.05652	-1.07893	1.3303e-05	-1.83619	-1.32106	1.39074e-05	-1.83626	-1.32148
51081444	chr12:51081444:T:C	1.23819e-09	-1.95781e-10	-1.39125	8.49104e-05	-1.95781e-10	-1.30364	8.85427e-05	-1.95781e-10	-1.30668
51081570	chr12:51081570:T:C	3.05225e-10	-1.7623	-1.02931	1.89599e-05	-1.80411	-0.998809	1.98107e-05	-1.80729	-0.996648
51082180	chr12:51082180:C:T	3.06818e-10	-1.76957	-1.01684	1.93177e-05	-1.79872	-0.985497	2.01804e-05	-1.80214	-0.983306
51082701	chr12:51082701:A:G	2.83737e-10	-1.61535	-1.24927	1.45054e-05	-1.73969	-1.33103	1.5313e-05	-1.73161	-1.32985
51082818	chr12:51082818:T:A	2.35583e-09	-1.95781e-10	-0.748014	0.000144405	-1.95781e-10	-0.77262	0.000149681	-1.95781e-10	-0.781656
51085223	chr12:51085223:T:G	1.26363e-09	-1.37091	-3.80397e-10	5.55481e-05	-1.72799	-3.80397e-10	5.82739e-05	-1.72501	-3.80397e-10
51085485	chr12:51085485:T:C	3.00701e-10	-1.64477	-1.16177	1.57545e-05	-1.71819	-1.26992	1.66514e-05	-1.70931	-1.26835
51085518	chr12:51085518:A:G	1.20456e-09	-1.41879	-3.80397e-10	6.74492e-05	-1.53387	-3.80397e-10	7.0079e-05	-1.54054	-3.80397e-10
51085619	chr12:51085619:C:T	3.69089e-09	-1.95781e-10	-0.299041	0.00013543	-1.95781e-10	-0.83679	0.000139566	-1.95781e-10	-0.851622
51085652	chr12:51085652:A:G	2.8114e-10	-1.51046	-1.36335	1.61962e-05	-1.64683	-1.31363	1.69751e-05	-1.64485	-1.31356
51085743	chr12:51085743:G:A	1.16375e-09	-1.45326	-3.80397e-10	5.99379e-05	-1.65193	-3.80397e-10	6.274e-05	-1.65116	-3.80397e-10
51086248	chr12:51086248:T:C	1.76289e-09	0.271906	-1.30986	4.28055e-05	-0.639463	-1.34911	4.43092e-05	-0.655119	-1.34385
51087432	chr12:51087432:T:C	2.98428e-10	-1.48846	-1.32567	1.68528e-05	-1.66395	-1.25677	1.76624e-05	-1.66208	-1.25665
51088519	chr12:51088519:C:T	1.16799e-09	-1.44963	-3.80397e-10	0.000141516	-0.792826	-3.80397e-10	0.000148499	-0.789582	-3.80397e-10
51089296	chr12:51089296:T:A	2.97088e-10	-1.47936	-1.33928	1.64233e-05	-1.67103	-1.27551	1.72103e-05	-1.6692	-1.27545
51089826	chr12:51089826:G:A	3.50598e-09	-1.95781e-10	-0.350436	0.000267658	-1.95781e-10	-0.15553	0.00028197	-1.95781e-10	-0.148363
51090100	chr12:51090100:C:T	1.16133e-09	-0.0869105	-1.36843	1.26546e-05	-1.82113	-1.38609	1.32041e-05	-1.82267	-1.38696
51090362	chr12:51090362:T:C	2.59951e-10	-1.69251	-1.25966	1.70573e-05	-1.58919	-1.31948	1.79934e-05	-1.58116	-1.319
51090425	chr12:51090425:G:A	1.96743e-09	-1.95781e-10	-0.928182	0.000121179	-1.95781e-10	-0.947976	0.000125764	-1.95781e-10	-0.955755
51090702	chr12:51090702:G:A	1.65682e-09	-1.95781e-10	-1.10001	9.53295e-05	-1.95781e-10	-1.1879	9.95107e-05	-1.95781e-10	-1.1899
51090735	chr12:51090735:T:C	1.45365e-08	-1.95781e-10	1.07176	0.000441043	-1.95781e-10	0.343902	0.000451688	-1.95781e-10	0.322829
51090803	chr12:51090803:G:A	1.37402e-09	-1.95781e-10	-1.28716	7.90111e-05	-1.95781e-10	-1.37565	8.26249e-05	-1.95781e-10	-1.37585
51090854	chr12:51090854:C:T	1.57338e-09	-1.95781e-10	-1.15168	9.10637e-05	-1.95781e-10	-1.23368	9.50927e-05	-1.95781e-10	-1.23531
51090863	chr12:51090863:C:T	1.15044e-09	-0.222422	-1.24234	2.8763e-05	-1.24758	-1.13857	3.00171e-05	-1.24523	-1.14316
51091397	chr12:51091397:T:C	3.27703e-09	-1.95781e-10	-0.417969	0.000174977	-1.95781e-10	-0.580587	0.000182055	-1.95781e-10	-0.585856
51091804	chr12:51091804:AG:A	3.01493e-09	-1.95781e-10	-0.501332	0.000196495	-1.95781e-10	-0.464603	0.00020366	-1.95781e-10	-0.47371
51092097	chr12:51092097:G:A	1.56463e-09	-1.95781e-10	-1.15726	8.45307e-05	-1.95781e-10	-1.30813	8.81172e-05	-1.95781e-10	-1.3115
51092747	chr12:51092747:G:A	2.91133e-10	-1.60765	-1.23124	1.51418e-05	-1.74245	-1.28533	1.602e-05	-1.73438	-1.28195
51092911	chr12:51092911:A:G	2.39355e-10	-1.73438	-1.30034	1.76504e-05	-1.52889	-1.34559	1.86365e-05	-1.51991	-1.34513
51093035	chr12:51093035:C:T	6.99929e-10	-1.671	-0.290684	3.24263e-05	-1.70017	-0.566102	3.45361e-05	-1.69059	-0.55757
51093056	chr12:51093056:G:A	1.39786e-09	-1.95781e-10	-1.26997	9.45893e-05	-1.95781e-10	-1.1957	9.92367e-05	-1.95781e-10	-1.19265
51093288	chr12:51093288:G:A	4.16009e-09	-1.95781e-10	-0.179372	0.000315392	-1.95781e-10	0.00857634	0.000323766	-1.95781e-10	-0.010142
51093440	chr12:51093440:A:AT	2.39783e-10	-1.74148	-1.29144	1.79675e-05	-1.51617	-1.34051	1.89716e-05	-1.50715	-1.34007
51093581	chr12:51093581:T:C	1.05418e-09	-1.55214	-3.80397e-10	5.33329e-05	-1.76869	-3.80397e-10	5.61737e-05	-1.76171	-3.80397e-10
51093653	chr12:51093653:G:A	2.0264e-09	-1.95781e-10	-0.898644	9.8263e-05	-1.95781e-10	-1.15759	0.000102162	-1.95781e-10	-1.1636
51093968	chr12:51093968:A:T	1.47747e-09	-0.100038	-1.11454	3.05005e-05	-0.967039	-1.36046	3.17429e-05	-0.980697	-1.3518
51094099	chr12:51094099:T:C	2.28664e-10	-1.75148	-1.32893	1.78939e-05	-1.49766	-1.36311	1.89017e-05	-1.48827	-1.36264
51094453	chr12:51094453:A:G	2.12795e-10	-1.76598	-1.38635	1.69549e-05	-1.52848	-1.38621	1.76463e-05	-1.53339	-1.38624
51094596	chr12:51094596:T:C	2.76513e-09	-1.95781e-10	-0.58782	0.000154114	-1.95781e-10	-0.707552	0.000160702	-1.95781e-10	-0.710609
51094639	chr12:51094639:A:C	2.61497e-10	-1.64149	-1.30475	1.45762e-05	-1.72346	-1.34238	1.54144e-05	-1.71472	-1.34014
51095226	chr12:51095226:C:T	2.75376e-10	-1.50245	-1.39207	1.34211e-05	-1.76158	-1.38683	1.3925e-05	-1.76835	-1.38812
51096489	chr12:51096489:T:G	1.09613e-09	-1.51312	-3.80397e-10	5.76556e-05	-1.69075	-3.80397e-10	6.03444e-05	-1.69009	-3.80397e-10
51096551	chr12:51096551:C:T	3.89429e-10	-1.6909	-0.857083	2.44645e-05	-1.82222	-0.725799	2.57588e-05	-1.82048	-0.720903
51096581	chr12:51096581:G:A	1.22159e-09	-0.0170357	-1.38772	1.29765e-05	-1.81371	-1.36839	1.35225e-05	-1.81555	-1.37026
51096625	chr12:51096625:G:A	2.07747e-10	-1.78474	-1.3916	1.68743e-05	-1.53908	-1.38037	1.79147e-05	-1.52522	-1.37932
51096899	chr12:51096899:A:G	2.18581e-10	-1.76153	-1.36397	1.36815e-05	-1.82133	-1.30787	1.43165e-05	-1.82112	-1.30763
51097409	chr12:51097409:A:G	1.09851e-09	-0.12218	-1.38877	1.28798e-05	-1.8237	-1.36589	1.3426e-05	-1.82512	-1.36785
51097778	chr12:51097778:A:G	1.18939e-08	0.747989	0.123133	2.32918e-05	-1.75756	-0.839583	2.42896e-05	-1.75985	-0.840266
51098476	chr12:51098476:AT:A	3.17603e-10	-1.66384	-1.08802	2.15205e-05	-1.653	-1.02323	2.25699e-05	-1.64855	-1.025
51098726	chr12:51098726:G:A	9.76068e-10	-0.534404	-1.09473	1.83791e-05	-1.48394	-1.35008	1.93291e-05	-1.48579	-1.34276
51099143	chr12:51099143:G:A	6.72147e-09	0.300399	-3.80397e-10	0.00037378	0.178427	-3.80397e-10	0.000393384	0.184624	-3.80397e-10
51099987	chr12:51099987:A:T	6.48244e-09	-1.95781e-10	0.26419	0.000243045	-1.95781e-10	-0.251993	0.000248158	-1.95781e-10	-0.276099
51100333	chr12:51100333:GTTC:G	1.73586e-09	-1.95781e-10	-1.0534	0.000128904	-1.95781e-10	-0.88617	0.000132658	-1.95781e-10	-0.902387
51100643	chr12:51100643:C:G	1.00988e-09	-1.59507	-3.80397e-10	5.48074e-05	-1.74142	-3.80397e-10	5.7356e-05	-1.74089	-3.80397e-10
51100657	chr12:51100657:A:G	1.11402e-09	-0.112996	-1.38394	1.27755e-05	-1.82289	-1.37482	1.33214e-05	-1.82435	-1.37644
51100966	chr12:51100966:G:A	5.84984e-09	-1.95781e-10	0.161507	0.000432478	-1.95781e-10	0.324289	0.000461854	-1.95781e-10	0.345086
51101108	chr12:51101108:C:T	1.84378e-08	-1.95781e-10	1.30949	0.000494784	-1.95781e-10	0.45888	0.000505442	-1.95781e-10	0.43527
51101509	chr12:51101509:C:A	1.10367e-09	-0.126061	-1.38021	1.27001e-05	-1.82432	-1.37931	1.32466e-05	-1.82572	-1.3807
51101907	chr12:51101907:T:C	1.50925e-09	-1.95781e-10	-1.19329	0.000166471	-1.95781e-10	-0.630422	0.000172159	-1.95781e-10	-0.641745
51102618	chr12:51102618:C:T	1.03389e-09	-1.57158	-3.80397e-10	5.5541e-05	-1.72812	-3.80397e-10	5.81266e-05	-1.72754	-3.80397e-10
51102876	chr12:51102876:T:C	8.03972e-10	-1.65973	-0.163365	5.14638e-05	-1.82861	0.0242419	5.42749e-05	-1.8271	0.0309951
51102918	chr12:51102918:T:C	8.06895e-10	-1.81947	-3.80397e-10	5.87703e-05	-1.67161	-3.80397e-10	6.15914e-05	-1.66964	-3.80397e-10
51103790	chr12:51103790:T:C	1.25773e-09	-0.0966713	-1.27893	3.11839e-05	-0.91308	-1.39226	3.21514e-05	-0.92768	-1.39203
51103802	chr12:51103802:T:C	1.208e-09	-1.41594	-3.80397e-10	6.16694e-05	-1.62345	-3.80397e-10	6.45566e-05	-1.62262	-3.80397e-10
51104316	chr12:51104316:C:T	1.33044e-09	-1.95781e-10	-1.3194	8.80994e-05	-1.95781e-10	-1.26678	9.18988e-05	-1.95781e-10	-1.26948
51104413	chr12:51104413:A:G	8.14889e-10	-1.80961	-3.80397e-10	6.03785e-05	-1.64461	-3.80397e-10	6.32865e-05	-1.64249	-3.80397e-10
51104769	chr12:51104769:C:T	1.47777e-09	-1.95781e-10	-1.21438	0.000105845	-1.95781e-10	-1.08327	0.000110685	-1.95781e-10	-1.08348
51104793	chr12:51104793:C:G	3.30941e-10	-1.6973	-1.01342	2.40612e-05	-1.61737	-0.947266	2.52336e-05	-1.61259	-0.949393
51104878	chr12:51104878:A:T	7.19112e-10	-1.66676	-0.267889	4.58988e-05	-1.83032	-0.0884814	4.83883e-05	-1.82893	-0.081976
51105044	chr12:51105044:T:C	5.03617e-09	-1.95781e-10	0.0117385	0.000368484	-1.95781e-10	0.164157	0.00039311	-1.95781e-10	0.183926
51105146	chr12:51105146:C:T	1.43745e-09	-1.95781e-10	-1.24204	8.06849e-05	-1.95781e-10	-1.35469	8.43604e-05	-1.95781e-10	-1.35506
51105154	chr12:51105154:CATG:C	6.37696e-10	-1.69375	-0.361053	3.11099e-05	-1.68062	-0.627099	3.31331e-05	-1.67047	-0.619159
51105472	chr12:51105472:G:A	1.07824e-09	-0.143453	-1.38612	1.27846e-05	-1.82588	-1.37112	1.33305e-05	-1.82721	-1.3729
51105936	chr12:51105936:T:C	6.13964e-10	-1.71382	-0.378908	3.63788e-05	-1.83813	-0.313126	3.82065e-05	-1.83753	-0.309625
51106701	chr12:51106701:G:A	2.03208e-09	-1.95781e-10	-0.895847	0.00012556	-1.95781e-10	-0.912461	0.000130355	-1.95781e-10	-0.919898
51106921	chr12:51106921:C:T	1.24534e-09	-1.95781e-10	-1.3855	7.78514e-05	-1.95781e-10	-1.39044	8.14096e-05	-1.95781e-10	-1.39067
51107629	chr12:51107629:C:T	2.38486e-10	-1.69557	-1.34278	1.4869e-05	-1.67732	-1.36864	1.57353e-05	-1.66708	-1.36717
51107820	chr12:51107820:G:A	1.46528e-09	-1.95781e-10	-1.22286	8.6955e-05	-1.95781e-10	-1.27985	9.08387e-05	-1.95781e-10	-1.28108
51107994	chr12:51107994:A:C	2.36548e-09	-1.95781e-10	-0.743926	0.000145261	-1.95781e-10	-0.766706	0.000150461	-1.95781e-10	-0.776457
51108262	chr12:51108262:G:T	1.1281e-09	-1.48437	-3.80397e-10	5.86386e-05	-1.67385	-3.80397e-10	6.13778e-05	-1.67311	-3.80397e-10
51108373	chr12:51108373:G:T	8.33547e-10	-1.78697	-3.80397e-10	4.97977e-05	-1.83727	-3.80397e-10	5.20811e-05	-1.83736	-3.80397e-10
51108941	chr12:51108941:C:T	1.12397e-09	-1.48804	-3.80397e-10	5.85367e-05	-1.67559	-3.80397e-10	6.12709e-05	-1.67486	-3.80397e-10
51109354	chr12:51109354:A:G	3.66385e-09	-1.95781e-10	-0.306391	0.000193222	-1.95781e-10	-0.481402	0.000200957	-1.95781e-10	-0.487074
51109522	chr12:51109522:C:T	1.45763e-09	-1.95781e-10	-1.2281	9.97308e-05	-1.95781e-10	-1.14277	0.000104678	-1.95781e-10	-1.13927
51109658	chr12:51109658:C:T	4.5134e-09	0.735281	-0.833138	1.49892e-05	-1.75563	-1.28229	1.56669e-05	-1.75793	-1.28069
51109659	chr12:51109659:A:G	1.20279e-09	-0.0340585	-1.38621	1.29288e-05	-1.81434	-1.37145	1.34744e-05	-1.81614	-1.37323
51109788	chr12:51109788:G:A	1.12277e-09	-1.4891	-3.80397e-10	0.000128612	-0.88844	-3.80397e-10	0.000134963	-0.885159	-3.80397e-10
51109848	chr12:51109848:A:G	2.32734e-09	-1.95781e-10	-0.760182	0.000142789	-1.95781e-10	-0.78387	0.000147966	-1.95781e-10	-0.79318
51110389	chr12:51110389:C:T	2.04611e-09	-0.0114717	-0.877495	3.23338e-05	-1.20298	-1.06615	3.3918e-05	-1.20527	-1.06095
51111016	chr12:51111016:T:C	1.48864e-09	-1.95781e-10	-1.20705	8.90824e-05	-1.95781e-10	-1.25568	9.30641e-05	-1.95781e-10	-1.25687
51111553	chr12:51111553:C:T	8.02802e-10	-1.61054	-0.214011	4.93459e-05	-1.81391	-0.0324796	5.20768e-05	-1.81163	-0.0258191
51111584	chr12:51111584:G:A	6.31218e-10	-1.68628	-0.378731	3.04058e-05	-1.688	-0.642607	3.23728e-05	-1.6781	-0.634748
51112120	chr12:51112120:C:T	2.00029e-10	-1.82974	-1.38446	1.81536e-05	-1.45989	-1.38648	1.92691e-05	-1.44458	-1.38707
51112545	chr12:51112545:T:C	2.20316e-10	-1.78361	-1.33399	1.76337e-05	-1.53639	-1.33904	1.86622e-05	-1.52262	-1.34104
51112810	chr12:51112810:T:A	8.33471e-10	-1.60456	-0.182499	5.11852e-05	-1.81153	0.0017387	5.40335e-05	-1.80914	0.0085825
51113091	chr12:51113091:TGG:T	5.0614e-09	-1.95781e-10	0.0167361	0.000370469	-1.95781e-10	0.169528	0.000395236	-1.95781e-10	0.189321
51113232	chr12:51113232:C:A	5.04971e-09	-1.95781e-10	0.0144238	0.000369553	-1.95781e-10	0.167052	0.000394253	-1.95781e-10	0.186831
51113330	chr12:51113330:C:T	1.42514e-09	-1.95781e-10	-1.25064	0.000100884	-1.95781e-10	-1.13127	0.000105492	-1.95781e-10	-1.13153
51113494	chr12:51113494:G:A	1.24794e-09	-1.95781e-10	-1.38341	7.7942e-05	-1.95781e-10	-1.38928	8.14991e-05	-1.95781e-10	-1.38957
51113641	chr12:51113641:G:A	1.23812e-09	-1.95781e-10	-1.39131	8.10576e-05	-1.95781e-10	-1.35008	8.43498e-05	-1.95781e-10	-1.35519
51113851	chr12:51113851:T:G	8.86163e-10	-1.60653	-0.119232	5.4811e-05	-1.81226	0.0709077	5.78633e-05	-1.80991	0.0778307
51114056	chr12:51114056:C:A	5.40443e-09	0.082311	-3.80397e-10	6.69613e-05	-1.54113	-3.80397e-10	6.97027e-05	-1.54592	-3.80397e-10
51114267	chr12:51114267:C:T	3.01828e-10	-1.638	-1.1648	1.7622e-05	-1.81552	-1.06057	1.85503e-05	-1.8135	-1.05617
51114290	chr12:51114290:C:T	2.17163e-10	-1.7749	-1.35711	1.6902e-05	-1.55706	-1.36075	1.78881e-05	-1.54375	-1.36227
51114623	chr12:51114623:A:G	8.13115e-10	-1.60833	-0.203465	5.00041e-05	-1.81291	-0.0202284	5.27752e-05	-1.81059	-0.0135335
51114748	chr12:51114748:C:G	8.10752e-10	-1.8147	-3.80397e-10	5.20896e-05	-1.79228	-3.80397e-10	5.44003e-05	-1.79379	-3.80397e-10
51114972	chr12:51114972:A:G	2.73379e-10	-1.7133	-1.18851	2.01443e-05	-1.60639	-1.13593	2.11375e-05	-1.60153	-1.13759
51114992	chr12:51114992:G:C	2.24773e-09	-1.95781e-10	-0.794985	0.000122495	-1.95781e-10	-0.93717	0.000128729	-1.95781e-10	-0.932451
51115412	chr12:51115412:G:A	4.94522e-09	-1.95781e-10	-0.00648676	0.000244279	-1.95781e-10	-0.24693	0.00025284	-1.95781e-10	-0.257406
51115704	chr12:51115704:G:A	2.22893e-10	-1.716	-1.38997	1.50274e-05	-1.64442	-1.39094	1.59105e-05	-1.63262	-1.39056
51116297	chr12:51116297:T:C	1.04678e-09	-1.55919	-3.80397e-10	5.59852e-05	-1.72015	-3.80397e-10	5.85916e-05	-1.71957	-3.80397e-10
51116451	chr12:51116451:C:A	2.96777e-10	-1.48178	-1.3379	1.3156e-05	-1.80095	-1.36741	1.38579e-05	-1.79555	-1.36575
51116859	chr12:51116859:C:T	7.11877e-10	-1.66567	-0.279091	4.521e-05	-1.82999	-0.103928	4.76565e-05	-1.82857	-0.0975687
51117030	chr12:51117030:A:G	3.18242e-10	-1.38165	-1.3682	1.48722e-05	-1.71866	-1.32709	1.55821e-05	-1.71664	-1.3274
51117369	chr12:51117369:G:A	2.2159e-10	-1.72467	-1.38716	1.51793e-05	-1.63318	-1.39213	1.60734e-05	-1.62103	-1.39197
51117393	chr12:51117393:C:A	1.58999e-09	-1.95781e-10	-1.14118	0.000110944	-1.95781e-10	-1.03622	0.000116567	-1.95781e-10	-1.03169
51117460	chr12:51117460:T:G	5.10419e-09	-1.95781e-10	0.0251552	0.000247733	-1.95781e-10	-0.23289	0.000257734	-1.95781e-10	-0.238234
51117461	chr12:51117461:G:A	3.23277e-10	-1.37436	-1.35979	1.50202e-05	-1.72239	-1.31345	1.57362e-05	-1.72041	-1.31379
51117486	chr12:51117486:A:G	6.21406e-10	-0.762533	-1.31815	2.02069e-05	-1.35132	-1.3879	2.08971e-05	-1.36024	-1.39032
51117945	chr12:51117945:T:C	1.42315e-09	-1.95781e-10	-1.25204	8.02551e-05	-1.95781e-10	-1.36003	8.39175e-05	-1.95781e-10	-1.36033
51118276	chr12:51118276:C:T	8.00456e-10	-1.82748	-3.80397e-10	5.45324e-05	-1.74645	-3.80397e-10	5.71233e-05	-1.74495	-3.80397e-10
51118332	chr12:51118332:A:C	8.56285e-10	-1.76006	-3.80397e-10	5.57239e-05	-1.72483	-3.80397e-10	5.84145e-05	-1.7226	-3.80397e-10
51118447	chr12:51118447:C:T	8.75904e-10	-0.345202	-1.3922	1.29237e-05	-1.83821	-1.34797	1.3475e-05	-1.83862	-1.3507
51118511	chr12:51118511:C:T	1.33841e-09	-1.95781e-10	-1.31343	8.78304e-05	-1.95781e-10	-1.26983	9.21174e-05	-1.95781e-10	-1.2671
51119056	chr12:51119056:A:T	2.13232e-09	-1.95781e-10	-0.847695	0.00013148	-1.95781e-10	-0.866386	0.000136464	-1.95781e-10	-0.874098
51119539	chr12:51119539:T:C	2.38428e-10	-1.64802	-1.39058	1.28314e-05	-1.83508	-1.35827	1.34253e-05	-1.83624	-1.35679
51119572	chr12:51119572:G:A	3.09614e-10	-1.38553	-1.39181	1.42954e-05	-1.71472	-1.37058	1.49826e-05	-1.71268	-1.3706
51119642	chr12:51119642:C:T	8.08562e-10	-1.81741	-3.80397e-10	4.99993e-05	-1.83323	-3.80397e-10	5.23723e-05	-1.83179	-3.80397e-10
51119821	chr12:51119821:A:G	1.27531e-09	-1.95781e-10	-1.36172	8.28994e-05	-1.95781e-10	-1.32761	8.65406e-05	-1.95781e-10	-1.32955
51119825	chr12:51119825:G:A	7.27323e-10	-1.71555	-0.207741	4.8509e-05	-1.83865	-0.0248414	5.11009e-05	-1.83815	-0.0182114
51120569	chr12:51120569:T:C	7.17927e-10	-1.70162	-0.234674	4.73073e-05	-1.83704	-0.0515323	4.98442e-05	-1.83628	-0.04498
51120859	chr12:51120859:G:A	1.23692e-09	-1.95781e-10	-1.39228	9.45326e-05	-1.95781e-10	-1.1963	9.82928e-05	-1.95781e-10	-1.20221
51121046	chr12:51121046:AG:A	7.99752e-10	-1.7425	-0.0858642	5.50106e-05	-1.83966	0.101945	5.7944e-05	-1.83951	0.108827
51121615	chr12:51121615:G:A	2.25163e-09	-1.95781e-10	-0.793253	0.000156597	-1.95781e-10	-0.691569	0.000165161	-1.95781e-10	-0.683241
51122614	chr12:51122614:G:C	9.36874e-10	-1.67011	-3.80397e-10	5.27109e-05	-1.78042	-3.80397e-10	5.51656e-05	-1.77982	-3.80397e-10
51122671	chr12:51122671:A:C	1.32422e-09	-1.95781e-10	-1.32409	0.000125481	-1.95781e-10	-0.913086	0.000130065	-1.95781e-10	-0.922125
51123095	chr12:51123095:T:C	4.62532e-09	-0.073362	-3.80397e-10	9.23667e-05	-1.21947	-3.80397e-10	9.60852e-05	-1.22493	-3.80397e-10
51123874	chr12:51123874:G:A	2.90343e-09	-1.95781e-10	-0.539015	0.000154601	-1.95781e-10	-0.704393	0.000161194	-1.95781e-10	-0.707554
51123927	chr12:51123927:C:T	6.63272e-10	-1.44497	-0.570502	2.25761e-05	-1.81277	-0.815582	2.39153e-05	-1.80821	-0.807432
51124618	chr12:51124618:G:A	1.30863e-09	-1.95781e-10	-1.33593	7.78756e-05	-1.95781e-10	-1.39013	8.14464e-05	-1.95781e-10	-1.39022
51124813	chr12:51124813:C:G	4.61981e-09	-1.95781e-10	-0.0745541	0.000337643	-1.95781e-10	0.0767488	0.000360021	-1.95781e-10	0.0960008
51125004	chr12:51125004:C:G	3.25028e-10	-1.49569	-1.23306	1.65457e-05	-1.83325	-1.10587	1.74012e-05	-1.83169	-1.10193
51125323	chr12:51125323:A:G	4.86617e-10	-1.74975	-0.575438	3.30191e-05	-1.83835	-0.409808	3.48022e-05	-1.83783	-0.402649
51125805	chr12:51125805:C:T	1.33158e-09	-1.95781e-10	-1.31854	9.18155e-05	-1.95781e-10	-1.22546	9.60245e-05	-1.95781e-10	-1.22556
51125867	chr12:51125867:A:G	1.23762e-09	-1.95781e-10	-1.39172	7.78216e-05	-1.95781e-10	-1.39082	8.13883e-05	-1.95781e-10	-1.39093
51125997	chr12:51125997:G:A	1.00552e-09	-1.39356	-0.20584	3.0633e-05	-1.83447	-0.488689	3.2239e-05	-1.83284	-0.484145
51126324	chr12:51126324:A:G	1.90503e-09	-1.95781e-10	-0.960412	0.000142029	-1.95781e-10	-0.789212	0.000146138	-1.95781e-10	-0.805611
51126723	chr12:51126723:T:G	2.16046e-09	-1.95781e-10	-0.834584	9.24978e-05	-1.95781e-10	-1.21806	9.86361e-05	-1.95781e-10	-1.19873
51126874	chr12:51126874:G:T	1.24599e-09	-1.95781e-10	-1.38498	8.26355e-05	-1.95781e-10	-1.3308	8.63789e-05	-1.95781e-10	-1.33142
51127093	chr12:51127093:G:T	6.54992e-09	0.274546	-3.80397e-10	0.00108572	1.24476	-3.80397e-10	0.00112094	1.23176	-3.80397e-10
51127843	chr12:51127843:A:T	1.24906e-09	-1.95781e-10	-1.38251	7.78313e-05	-1.95781e-10	-1.3907	8.14054e-05	-1.95781e-10	-1.39072
51127983	chr12:51127983:G:A	2.21973e-09	-0.80752	-3.80397e-10	0.000153714	-0.710145	-3.80397e-10	0.000161703	-0.704402	-3.80397e-10
51127997	chr12:51127997:G:A	2.14009e-09	-1.95781e-10	-0.844058	0.000149073	-1.95781e-10	-0.740802	0.000157302	-1.95781e-10	-0.731995
51128139	chr12:51128139:G:A	6.89346e-10	-1.11168	-0.865241	1.66016e-05	-1.83639	-1.09935	1.73729e-05	-1.83771	-1.09754
51128286	chr12:51128286:G:A	1.54574e-09	-1.95781e-10	-1.1694	0.000107066	-1.95781e-10	-1.0718	0.000112459	-1.95781e-10	-1.06757
51128299	chr12:51128299:A:T	1.96737e-09	-1.95781e-10	-0.928212	0.00011193	-1.95781e-10	-1.02737	0.000116599	-1.95781e-10	-1.03142
51130300	chr12:51130300:C:T	2.20745e-09	-1.95781e-10	-0.813071	0.000152305	-1.95781e-10	-0.719356	0.00016028	-1.95781e-10	-0.713239
51130676	chr12:51130676:A:T	8.32402e-10	-1.31277	-0.475579	2.40362e-05	-1.83618	-0.729504	2.54005e-05	-1.83443	-0.720968
51130945	chr12:51130945:G:A	6.60974e-10	-1.05806	-0.960887	1.55461e-05	-1.8319	-1.16953	1.62518e-05	-1.83401	-1.16795
51131052	chr12:51131052:G:A	3.21017e-09	-1.95781e-10	-0.438584	0.000194936	-1.95781e-10	-0.472568	0.000201926	-1.95781e-10	-0.482262
51131058	chr12:51131058:G:A	6.42277e-09	-1.95781e-10	0.254942	0.00047827	-1.95781e-10	0.424934	0.000511009	-1.95781e-10	0.446223
51131638	chr12:51131638:T:C	1.5351e-09	-1.95781e-10	-1.17631	7.90908e-05	-1.95781e-10	-1.37465	8.32619e-05	-1.95781e-10	-1.36817
51132101	chr12:51132101:AT:A	8.19285e-10	-1.80423	-3.80397e-10	4.96764e-05	-1.83971	-3.80397e-10	5.19592e-05	-1.8397	-3.80397e-10
51133330	chr12:51133330:C:T	6.65771e-10	-1.04332	-0.968393	1.54878e-05	-1.83014	-1.17505	1.6186e-05	-1.83249	-1.17353
51134071	chr12:51134071:C:T	1.33009e-09	-1.95781e-10	-1.31966	8.80963e-05	-1.95781e-10	-1.26681	9.18948e-05	-1.95781e-10	-1.26952
51135071	chr12:51135071:C:T	3.00604e-09	-1.95781e-10	-0.504282	0.000110621	-1.95781e-10	-1.03913	0.00011697	-1.95781e-10	-1.02825
51135353	chr12:51135353:G:A	2.23055e-10	-1.73734	-1.3679	1.26392e-05	-1.81697	-1.39147	1.32226e-05	-1.81662	-1.39162
51135440	chr12:51135440:A:AG	1.33091e-09	-1.31904	-3.80397e-10	0.000107295	-1.06966	-3.80397e-10	0.000112012	-1.07156	-3.80397e-10
51135448	chr12:51135448:C:G	7.44676e-10	-1.3338	-0.565915	2.2316e-05	-1.83422	-0.805715	2.35807e-05	-1.83209	-0.797648
51135622	chr12:51135622:G:A	1.24931e-09	-1.95781e-10	-1.38232	8.04748e-05	-1.95781e-10	-1.3573	8.43088e-05	-1.95781e-10	-1.35568
51135707	chr12:51135707:A:G	2.15791e-10	-1.75414	-1.38422	1.34805e-05	-1.76865	-1.37535	1.4045e-05	-1.77025	-1.37765
51136465	chr12:51136465:G:A	2.19214e-10	-1.73522	-1.38739	1.36453e-05	-1.75189	-1.37995	1.42189e-05	-1.75367	-1.38192
51136649	chr12:51136649:A:AC	1.30692e-09	-1.95781e-10	-1.33724	8.91229e-05	-1.95781e-10	-1.25522	9.32115e-05	-1.95781e-10	-1.25529
51136734	chr12:51136734:G:A	2.22887e-10	-1.82654	-1.27946	1.24936e-05	-1.82969	-1.39033	1.3092e-05	-1.83034	-1.38782
51137013	chr12:51137013:T:C	1.34823e-09	-1.2705	-0.0356159	3.49287e-05	-1.83892	-0.353008	3.68698e-05	-1.83801	-0.344763
51137179	chr12:51137179:T:C	2.21815e-10	-1.82795	-1.28287	1.24744e-05	-1.83081	-1.39075	1.30695e-05	-1.83141	-1.38846
51137328	chr12:51137328:T:A	7.1847e-10	-1.18225	-0.753291	1.81356e-05	-1.83905	-1.00831	1.89997e-05	-1.83956	-1.00618
51137740	chr12:51137740:T:C	1.37635e-09	-1.95781e-10	-1.28547	8.05831e-05	-1.95781e-10	-1.35595	8.42175e-05	-1.95781e-10	-1.35676
51137793	chr12:51137793:A:G	6.85433e-10	-0.865872	-1.11674	1.46691e-05	-1.82021	-1.23929	1.53763e-05	-1.82283	-1.23451
51137895	chr12:51137895:C:T	1.30303e-09	-1.95781e-10	-1.34022	8.6596e-05	-1.95781e-10	-1.28399	9.07782e-05	-1.95781e-10	-1.28174
51137931	chr12:51137931:T:C	1.29535e-09	-1.95781e-10	-1.34613	8.78696e-05	-1.95781e-10	-1.26939	9.19024e-05	-1.95781e-10	-1.26944
51138286	chr12:51138286:C:T	8.04821e-10	-1.1944	-0.627647	2.00173e-05	-1.83942	-0.909229	2.09791e-05	-1.8397	-0.906937
51138446	chr12:51138446:T:C	9.14663e-10	-1.69411	-3.80397e-10	5.19912e-05	-1.79417	-3.80397e-10	5.441e-05	-1.79361	-3.80397e-10
51138491	chr12:51138491:G:T	6.01997e-09	-1.95781e-10	0.190174	0.000445199	-1.95781e-10	0.353281	0.000475532	-1.95781e-10	0.374272
51138742	chr12:51138742:G:A	8.25061e-10	-1.18552	-0.611686	2.02745e-05	-1.83919	-0.896687	2.1246e-05	-1.83962	-0.894372
51138788	chr12:51138788:G:A	1.29498e-09	-1.95781e-10	-1.34641	7.81828e-05	-1.95781e-10	-1.38619	8.17455e-05	-1.95781e-10	-1.38655
51138928	chr12:51138928:A:G	1.41849e-09	-1.95781e-10	-1.25531	0.000100478	-1.95781e-10	-1.1353	0.000105076	-1.95781e-10	-1.13548
51138957	chr12:51138957:G:C	2.11212e-10	-1.82448	-1.33532	1.31421e-05	-1.82735	-1.34208	1.36598e-05	-1.82802	-1.34768
51139075	chr12:51139075:A:G	8.05712e-10	-1.82094	-3.80397e-10	5.2706e-05	-1.78051	-3.80397e-10	5.50347e-05	-1.7822	-3.80397e-10
51139393	chr12:51139393:C:T	2.19413e-10	-1.74897	-1.37273	1.35197e-05	-1.76245	-1.37864	1.41526e-05	-1.76412	-1.37615
51139482	chr12:51139482:C:T	1.23931e-09	-1.95781e-10	-1.39035	9.51195e-05	-1.95781e-10	-1.19011	9.90471e-05	-1.95781e-10	-1.19457
51139505	chr12:51139505:G:T	1.23822e-09	-1.95781e-10	-1.39123	9.61103e-05	-1.95781e-10	-1.17975	0.000100068	-1.95781e-10	-1.18432
51139763	chr12:51139763:CCTCAA:C	4.0995e-10	-1.14948	-1.34715	1.26712e-05	-1.82202	-1.38389	1.32888e-05	-1.81976	-1.38349
51139774	chr12:51139774:T:C	7.88959e-10	-1.10046	-0.741492	1.83829e-05	-1.83448	-0.999345	1.9235e-05	-1.83621	-0.997225
51140870	chr12:51140870:G:A	2.00526e-09	-1.95781e-10	-0.909131	8.54328e-05	-1.95781e-10	-1.29751	8.9839e-05	-1.95781e-10	-1.29214
51140871	chr12:51140871:C:T	1.97957e-09	-1.95781e-10	-0.922029	8.49595e-05	-1.95781e-10	-1.30307	8.93275e-05	-1.95781e-10	-1.29785
51140980	chr12:51140980:G:A	5.93445e-10	-0.853466	-1.27325	1.24674e-05	-1.83321	-1.38892	1.3032e-05	-1.83464	-1.38812
51141235	chr12:51141235:G:A	1.27759e-09	-1.95781e-10	-1.35993	8.40839e-05	-1.95781e-10	-1.31343	8.81159e-05	-1.95781e-10	-1.31151
51141660	chr12:51141660:G:T	1.52841e-09	-1.95781e-10	-1.18068	0.00010434	-1.95781e-10	-1.09759	0.000109182	-1.95781e-10	-1.09715
51141687	chr12:51141687:G:A	1.25937e-09	-1.30343	-0.0708586	3.39376e-05	-1.83717	-0.383552	3.58343e-05	-1.83566	-0.375595
51141970	chr12:51141970:C:T	3.54279e-10	-1.25481	-1.38777	1.72107e-05	-1.5074	-1.39231	1.81528e-05	-1.49908	-1.39226
51142127	chr12:51142127:C:T	8.11622e-10	-0.904858	-0.90877	1.46332e-05	-1.83876	-1.22319	1.52899e-05	-1.83922	-1.22375
51142260	chr12:51142260:A:G	8.09961e-10	-1.08603	-0.729644	1.839e-05	-1.83634	-0.997094	1.9248e-05	-1.83771	-0.995048
51142501	chr12:51142501:T:C	1.45294e-09	-1.95781e-10	-1.23132	9.5467e-05	-1.95781e-10	-1.18646	0.000100164	-1.95781e-10	-1.18336
51143043	chr12:51143043:C:T	1.31167e-09	-1.95781e-10	-1.3336	8.10267e-05	-1.95781e-10	-1.35046	8.46547e-05	-1.95781e-10	-1.35158
51143131	chr12:51143131:C:G	7.38173e-10	-0.903756	-1.00473	1.43236e-05	-1.83888	-1.24445	1.49916e-05	-1.8393	-1.24337
51143239	chr12:51143239:T:G	9.01157e-10	-1.70898	-3.80397e-10	5.16795e-05	-1.80018	-3.80397e-10	5.40806e-05	-1.79969	-3.80397e-10
51143413	chr12:51143413:C:T	4.27616e-10	-1.25013	-1.20431	1.32773e-05	-1.80002	-1.35916	1.39335e-05	-1.7967	-1.35917
51143509	chr12:51143509:G:T	1.26307e-09	-1.95781e-10	-1.37136	7.80061e-05	-1.95781e-10	-1.38845	8.16208e-05	-1.95781e-10	-1.38808
51143526	chr12:51143526:A:G	6.10762e-10	-1.41066	-0.687292	1.94087e-05	-1.82096	-0.958559	2.04191e-05	-1.81722	-0.956476
51143848	chr12:51143848:A:G	1.30151e-09	-1.95781e-10	-1.34138	7.77673e-05	-1.95781e-10	-1.39152	8.13316e-05	-1.95781e-10	-1.39163
51143950	chr12:51143950:G:A	1.26362e-09	-1.95781e-10	-1.37093	8.5315e-05	-1.95781e-10	-1.29889	8.91634e-05	-1.95781e-10	-1.29969
51144553	chr12:51144553:G:C	2.42224e-10	-1.76208	-1.26072	1.33877e-05	-1.76488	-1.38602	1.40336e-05	-1.76668	-1.38203
51145139	chr12:51145139:T:C	1.3954e-09	-1.95781e-10	-1.27173	9.49421e-05	-1.95781e-10	-1.19197	9.9608e-05	-1.95781e-10	-1.18892
51145177	chr12:51145177:G:A	4.00064e-10	-1.23556	-1.28548	1.2856e-05	-1.80615	-1.38529	1.34888e-05	-1.8031	-1.3852
51145456	chr12:51145456:C:T	1.37554e-09	-1.55636	0.270292	5.03357e-05	-1.77041	-0.0561184	5.36871e-05	-1.76335	-0.043636
51145479	chr12:51145479:T:C	7.10443e-09	-1.95781e-10	0.355812	0.000533246	-1.95781e-10	0.533741	0.000569737	-1.95781e-10	0.555012
51145526	chr12:51145526:A:T	4.3767e-10	-1.42139	-1.0098	1.55795e-05	-1.78171	-1.21757	1.64443e-05	-1.7769	-1.21329
51145725	chr12:51145725:G:A	2.96695e-10	-1.65841	-1.16155	1.61836e-05	-1.81121	-1.15004	1.68415e-05	-1.8108	-1.15552
51146078	chr12:51146078:T:A	1.27826e-09	-1.95781e-10	-1.35941	8.58843e-05	-1.95781e-10	-1.29224	8.98314e-05	-1.95781e-10	-1.29223
51146927	chr12:51146927:A:C	1.39508e-09	-1.95781e-10	-1.27195	9.49239e-05	-1.95781e-10	-1.19217	9.95839e-05	-1.95781e-10	-1.18916
51147283	chr12:51147283:T:C	2.15201e-09	-1.95781e-10	-0.838503	0.000108994	-1.95781e-10	-1.05395	0.000113629	-1.95781e-10	-1.05722
51147341	chr12:51147341:G:A	1.2818e-09	-1.95781e-10	-1.35664	8.61976e-05	-1.95781e-10	-1.2886	9.01585e-05	-1.95781e-10	-1.28859
51147696	chr12:51147696:G:C	1.52021e-09	-1.95781e-10	-1.18606	9.24012e-05	-1.95781e-10	-1.2191	9.66841e-05	-1.95781e-10	-1.21871
51148269	chr12:51148269:C:T	9.84728e-10	-0.855031	-0.765266	1.5644e-05	-1.83227	-1.16288	1.6511e-05	-1.83395	-1.15219
51148419	chr12:51148419:G:A	2.0629e-09	-1.95781e-10	-0.880797	0.000113899	-1.95781e-10	-1.00993	0.000118686	-1.95781e-10	-1.01368
51148477	chr12:51148477:G:A	1.37622e-09	-1.95781e-10	-1.28557	8.29189e-05	-1.95781e-10	-1.32738	8.668e-05	-1.95781e-10	-1.32794
51148484	chr12:51148484:A:G	2.7477e-09	-1.95781e-10	-0.594143	0.00014755	-1.95781e-10	-0.751075	0.000153291	-1.95781e-10	-0.757827
51148491	chr12:51148491:G:A	1.92063e-09	-1.95781e-10	-0.952254	0.000104682	-1.95781e-10	-1.09431	0.000109326	-1.95781e-10	-1.09583
51148561	chr12:51148561:G:A	1.23698e-09	-1.95781e-10	-1.39223	7.80561e-05	-1.95781e-10	-1.38781	8.16525e-05	-1.95781e-10	-1.38769
51148845	chr12:51148845:C:T	2.0848e-09	-1.95781e-10	-0.870234	0.000104866	-1.95781e-10	-1.09256	0.00010914	-1.95781e-10	-1.09754
51149163	chr12:51149163:A:G	2.65478e-10	-1.74548	-1.18565	1.41578e-05	-1.73288	-1.3621	1.48899e-05	-1.73554	-1.35393
51149401	chr12:51149401:T:C	4.86052e-09	-1.95781e-10	-0.0237614	0.000356338	-1.95781e-10	0.130637	0.000376963	-1.95781e-10	0.141986
51149648	chr12:51149648:A:G	1.4024e-09	-1.95781e-10	-1.26672	7.99762e-05	-1.95781e-10	-1.36351	8.36244e-05	-1.95781e-10	-1.36383
51150193	chr12:51150193:G:A	2.04403e-09	-1.95781e-10	-0.889986	0.000110098	-1.95781e-10	-1.04387	0.000114972	-1.95781e-10	-1.04548
51150333	chr12:51150333:G:A	2.42437e-10	-1.71008	-1.31184	1.34035e-05	-1.76419	-1.38553	1.40468e-05	-1.76389	-1.38388
51150735	chr12:51150735:T:A	1.23734e-09	-1.95781e-10	-1.39194	0.000101007	-1.95781e-10	-1.13005	0.000105109	-1.95781e-10	-1.13516
51150786	chr12:51150786:C:T	1.36117e-09	-1.95781e-10	-1.29656	8.67892e-05	-1.95781e-10	-1.28176	9.04232e-05	-1.95781e-10	-1.28566
51151034	chr12:51151034:C:T	1.40592e-09	-1.95781e-10	-1.26422	8.00589e-05	-1.95781e-10	-1.36248	8.37111e-05	-1.95781e-10	-1.36279
51151408	chr12:51151408:C:T	3.08753e-09	-1.95781e-10	-0.477535	0.000111821	-1.95781e-10	-1.02834	0.000117902	-1.95781e-10	-1.02031
51151506	chr12:51151506:G:A	1.23778e-09	-1.95781e-10	-1.39159	0.00010181	-1.95781e-10	-1.12213	0.000105937	-1.95781e-10	-1.12732
51151519	chr12:51151519:C:T	3.01797e-09	-1.95781e-10	-0.500321	0.000110206	-1.95781e-10	-1.04289	0.000116181	-1.95781e-10	-1.03501
51151637	chr12:51151637:C:T	2.02353e-09	-1.95781e-10	-0.900064	0.000111957	-1.95781e-10	-1.02712	0.000116673	-1.95781e-10	-1.03079
51151679	chr12:51151679:G:A	3.47721e-09	-1.95781e-10	-0.358677	0.000123441	-1.95781e-10	-0.929479	0.000130334	-1.95781e-10	-0.920062
51151682	chr12:51151682:C:T	1.23745e-09	-1.95781e-10	-1.39186	0.000101221	-1.95781e-10	-1.12794	0.000105329	-1.95781e-10	-1.13307
51152096	chr12:51152096:C:T	2.72e-10	-1.73157	-1.17529	1.4433e-05	-1.71759	-1.35814	1.51841e-05	-1.72044	-1.34948
51152303	chr12:51152303:A:G	1.26262e-09	-1.95781e-10	-1.37172	7.81235e-05	-1.95781e-10	-1.38695	8.16846e-05	-1.95781e-10	-1.3873
51152307	chr12:51152307:C:T	5.57868e-10	-1.32399	-0.864554	1.74291e-05	-1.83295	-1.05415	1.83585e-05	-1.83056	-1.04951
51152358	chr12:51152358:AC:A	1.08344e-09	-1.27694	-0.247832	2.90264e-05	-1.83725	-0.539787	3.06574e-05	-1.83573	-0.531558
51152765	chr12:51152765:A:T	1.76453e-09	-1.95781e-10	-1.03702	0.000124148	-1.95781e-10	-0.92377	0.000130656	-1.95781e-10	-0.917591
51153234	chr12:51153234:G:A	1.58104e-08	1.15576	-3.80397e-10	0.000113395	-1.01436	-3.80397e-10	0.000117528	-1.02349	-3.80397e-10
51153519	chr12:51153519:T:C	9.32023e-10	-1.09635	-0.578953	1.76628e-05	-1.81206	-1.06172	1.88448e-05	-1.81663	-1.03729
51153697	chr12:51153697:A:T	1.50361e-09	-1.95781e-10	-1.19704	8.3067e-05	-1.95781e-10	-1.32559	8.68333e-05	-1.95781e-10	-1.32617
51153714	chr12:51153714:T:C	1.3695e-09	-1.95781e-10	-1.29046	7.89171e-05	-1.95781e-10	-1.37684	8.24809e-05	-1.95781e-10	-1.3776
51153753	chr12:51153753:T:C	1.28362e-09	-1.95781e-10	-1.35522	8.47087e-05	-1.95781e-10	-1.30602	8.83756e-05	-1.95781e-10	-1.30857
51153890	chr12:51153890:C:T	2.74383e-10	-1.72121	-1.17693	1.45858e-05	-1.70641	-1.35878	1.53416e-05	-1.70939	-1.35021
51154046	chr12:51154046:AT:A	1.50995e-09	-1.95781e-10	-1.19283	8.32704e-05	-1.95781e-10	-1.32315	8.7045e-05	-1.95781e-10	-1.32374
51154318	chr12:51154318:T:C	1.63008e-09	-1.95781e-10	-1.11628	0.000113017	-1.95781e-10	-1.0177	0.00011887	-1.95781e-10	-1.01213
51154541	chr12:51154541:G:A	1.27726e-09	-1.95781e-10	-1.36019	8.57601e-05	-1.95781e-10	-1.29369	8.96913e-05	-1.95781e-10	-1.29379
51154555	chr12:51154555:G:A	3.60436e-09	-1.95781e-10	-0.322764	0.000269001	-1.95781e-10	-0.150524	0.000276394	-1.95781e-10	-0.168334
51154617	chr12:51154617:C:A	2.78525e-10	-1.73181	-1.15135	1.4578e-05	-1.71758	-1.34815	1.53536e-05	-1.72043	-1.33838
51154840	chr12:51154840:C:T	1.46361e-09	-1.95781e-10	-1.224	8.18019e-05	-1.95781e-10	-1.34094	8.55171e-05	-1.95781e-10	-1.34145
51155078	chr12:51155078:A:G	2.80004e-10	-1.70572	-1.17214	1.48606e-05	-1.68985	-1.35668	1.56318e-05	-1.69301	-1.34785
51155228	chr12:51155228:G:A	2.75829e-10	-1.72913	-1.16376	1.45406e-05	-1.71476	-1.35354	1.53047e-05	-1.71764	-1.34436
51155500	chr12:51155500:A:G	1.44905e-09	-1.95781e-10	-1.234	9.74726e-05	-1.95781e-10	-1.16567	0.000102221	-1.95781e-10	-1.16303
51155914	chr12:51155914:T:C	2.16684e-09	-0.468381	-0.363255	1.96107e-05	-1.75208	-1.01708	2.07713e-05	-1.75823	-0.998364
51156138	chr12:51156138:T:C	1.36916e-09	-1.95781e-10	-1.29071	8.14388e-05	-1.95781e-10	-1.34539	8.50546e-05	-1.95781e-10	-1.34687
51156908	chr12:51156908:G:GC	1.2774e-09	-1.95781e-10	-1.36008	7.82052e-05	-1.95781e-10	-1.38591	8.17564e-05	-1.95781e-10	-1.38642
51156909	chr12:51156909:T:A	1.27853e-09	-1.95781e-10	-1.3592	7.8236e-05	-1.95781e-10	-1.38551	8.17874e-05	-1.95781e-10	-1.38604
51156995	chr12:51156995:G:C	1.42381e-09	-1.95781e-10	-1.25157	8.05674e-05	-1.95781e-10	-1.35615	8.42395e-05	-1.95781e-10	-1.3565
51157071	chr12:51157071:A:G	1.14478e-09	-0.525487	-0.944212	1.71543e-05	-1.74749	-1.1555	1.79268e-05	-1.75378	-1.15009
51157439	chr12:51157439:C:T	1.42314e-09	-1.95781e-10	-1.25204	8.05482e-05	-1.95781e-10	-1.35639	8.42195e-05	-1.95781e-10	-1.35674
51157469	chr12:51157469:T:C	2.86061e-10	-1.7155	-1.14096	1.4895e-05	-1.70052	-1.3437	1.56915e-05	-1.70356	-1.33348
51157540	chr12:51157540:C:T	1.26182e-09	-1.95781e-10	-1.37235	7.80767e-05	-1.95781e-10	-1.38755	8.16392e-05	-1.95781e-10	-1.38785
51157996	chr12:51157996:C:T	2.89743e-10	-1.72118	-1.12249	1.49445e-05	-1.70608	-1.33481	1.57582e-05	-1.70907	-1.32373
51158057	chr12:51158057:T:C	1.68861e-09	-1.95781e-10	-1.081	0.000118019	-1.95781e-10	-0.974393	0.000124164	-1.95781e-10	-0.968559
51158073	chr12:51158073:C:A	3.4758e-09	-1.95781e-10	-0.359083	0.000123522	-1.95781e-10	-0.928821	0.000130412	-1.95781e-10	-0.919461
51159011	chr12:51159011:A:C	2.99467e-09	-1.28599	0.777921	7.51818e-05	-1.83836	0.413023	7.95668e-05	-1.83917	0.425603
51159237	chr12:51159237:T:C	1.29427e-09	-1.95781e-10	-1.34696	7.91833e-05	-1.95781e-10	-1.37348	8.27793e-05	-1.95781e-10	-1.37398
51159327	chr12:51159327:T:C	1.46118e-09	-1.95781e-10	-1.22567	9.47829e-05	-1.95781e-10	-1.19365	9.93802e-05	-1.95781e-10	-1.19121
51159374	chr12:51159374:G:A	1.38574e-09	-1.95781e-10	-1.27867	8.13175e-05	-1.95781e-10	-1.34688	8.4969e-05	-1.95781e-10	-1.34788
51159597	chr12:51159597:C:T	4.39407e-09	-1.95781e-10	-0.124652	0.000333122	-1.95781e-10	0.0632689	0.000341867	-1.95781e-10	0.0442581
51159756	chr12:51159756:G:A	4.46907e-09	-1.95781e-10	-0.107728	0.000279162	-1.95781e-10	-0.113448	0.000294463	-1.95781e-10	-0.105011
51160281	chr12:51160281:G:A	1.24882e-09	-1.95781e-10	-1.38271	7.92489e-05	-1.95781e-10	-1.37265	8.27492e-05	-1.95781e-10	-1.37435
51161010	chr12:51161010:C:T	1.62062e-09	-1.95781e-10	-1.1221	0.000113138	-1.95781e-10	-1.01663	0.000118861	-1.95781e-10	-1.0122
51161014	chr12:51161014:T:G	1.24684e-09	-1.95781e-10	-1.38429	7.90627e-05	-1.95781e-10	-1.375	8.25634e-05	-1.95781e-10	-1.3766
51161043	chr12:51161043:A:G	8.25799e-10	-0.715246	-1.08106	1.43883e-05	-1.78226	-1.29656	1.50329e-05	-1.78716	-1.29276
51161073	chr12:51161073:T:C	1.4014e-09	-1.95781e-10	-1.26743	8.05625e-05	-1.95781e-10	-1.35621	8.44022e-05	-1.95781e-10	-1.35457
51161472	chr12:51161472:A:G	1.39875e-09	-1.95781e-10	-1.26933	8.0481e-05	-1.95781e-10	-1.35722	8.43152e-05	-1.95781e-10	-1.3556
51161718	chr12:51161718:G:A	4.31285e-10	-1.48518	-0.960716	1.5388e-05	-1.7249	-1.28675	1.62539e-05	-1.72464	-1.27719
51162208	chr12:51162208:G:A	6.8864e-10	-1.4819	-0.496039	2.46684e-05	-1.82289	-0.716831	2.60765e-05	-1.81931	-0.709813
51162322	chr12:51162322:T:C	3.73767e-10	-1.48847	-1.10055	1.43734e-05	-1.73007	-1.34979	1.51343e-05	-1.72977	-1.34343
51162980	chr12:51162980:G:T	1.4134e-09	-1.95781e-10	-1.25891	8.09272e-05	-1.95781e-10	-1.35169	8.47923e-05	-1.95781e-10	-1.34996
51163287	chr12:51163287:C:G	1.65184e-09	-1.95781e-10	-1.10302	0.000108252	-1.95781e-10	-1.06078	0.00011256	-1.95781e-10	-1.06667
51163311	chr12:51163311:C:T	4.31155e-10	-1.58519	-0.861003	1.59684e-05	-1.77747	-1.19716	1.69545e-05	-1.77725	-1.18238
51163698	chr12:51163698:A:G	3.60101e-10	-1.47398	-1.15229	1.4226e-05	-1.72185	-1.36832	1.49563e-05	-1.72155	-1.36349
51164181	chr12:51164181:G:A	5.11331e-10	-1.49576	-0.779883	1.94501e-05	-1.81977	-0.957617	2.05333e-05	-1.8159	-0.952215
51164193	chr12:51164193:C:T	7.39423e-10	-0.669326	-1.23747	1.39412e-05	-1.77043	-1.33996	1.45666e-05	-1.77583	-1.33561
51164336	chr12:51164336:C:T	1.8389e-09	-1.95781e-10	-0.995741	0.000115745	-1.95781e-10	-0.993849	0.000120136	-1.95781e-10	-1.00154
51164868	chr12:51164868:T:C	1.60127e-09	-1.95781e-10	-1.13411	8.54153e-05	-1.95781e-10	-1.29772	8.95276e-05	-1.95781e-10	-1.29562
51164929	chr12:51164929:C:T	1.54012e-09	-1.95781e-10	-1.17305	8.3909e-05	-1.95781e-10	-1.31551	8.79493e-05	-1.95781e-10	-1.3134
51165105	chr12:51165105:AG:A	2.17749e-09	-1.95781e-10	-0.826733	0.000127655	-1.95781e-10	-0.895909	0.000132958	-1.95781e-10	-0.900129
51165107	chr12:51165107:CACT:C	2.18119e-09	-1.95781e-10	-0.825038	0.000127851	-1.95781e-10	-0.894373	0.000133162	-1.95781e-10	-0.898595
51165142	chr12:51165142:T:C	2.36385e-10	-1.77161	-1.2756	1.34817e-05	-1.75614	-1.38777	1.41143e-05	-1.75867	-1.3843
51165172	chr12:51165172:T:C	5.65121e-10	-1.48105	-0.694571	2.08218e-05	-1.82285	-0.886392	2.19827e-05	-1.81929	-0.880621
51165201	chr12:51165201:C:T	4.00171e-10	-1.47825	-1.04252	1.48019e-05	-1.72463	-1.32585	1.56098e-05	-1.72433	-1.31793
51166052	chr12:51166052:C:CATCTGTA	4.14639e-09	-1.95781e-10	-0.18267	0.000224743	-1.95781e-10	-0.330282	0.000231791	-1.95781e-10	-0.344325
51166088	chr12:51166088:G:A	6.73606e-10	-0.733287	-1.26673	1.35289e-05	-1.7845	-1.35591	1.41341e-05	-1.78932	-1.35226
51166343	chr12:51166343:T:C	8.52989e-10	-0.467523	-1.29639	1.40865e-05	-1.72226	-1.37776	1.46598e-05	-1.72923	-1.37583
51166522	chr12:51166522:C:G	1.29493e-09	-1.95781e-10	-1.34645	7.81638e-05	-1.95781e-10	-1.38644	8.17864e-05	-1.95781e-10	-1.38605
51166550	chr12:51166550:A:G	1.59869e-09	-1.95781e-10	-1.13573	0.000111356	-1.95781e-10	-1.03251	0.000116981	-1.95781e-10	-1.02815
51167018	chr12:51167018:T:C	6.49504e-10	-1.06584	-0.970615	2.79543e-05	-1.38388	-1.03079	2.91936e-05	-1.38078	-1.03543
51167273	chr12:51167273:C:T	3.84335e-10	-1.4714	-1.08975	1.45348e-05	-1.7214	-1.3473	1.53054e-05	-1.72109	-1.34087
51167384	chr12:51167384:G:A	7.48132e-10	-0.547071	-1.34801	1.3855e-05	-1.72591	-1.39069	1.44077e-05	-1.73259	-1.38981
51167478	chr12:51167478:C:T	1.64286e-09	-1.95781e-10	-1.10847	0.000115096	-1.95781e-10	-0.999471	0.000120933	-1.95781e-10	-0.99493
51167610	chr12:51167610:C:G	1.38255e-09	-1.95781e-10	-1.28098	8.0181e-05	-1.95781e-10	-1.36095	8.40046e-05	-1.95781e-10	-1.35929
51167790	chr12:51167790:G:A	5.39403e-10	-1.53289	-0.689309	2.11451e-05	-1.80966	-0.884173	2.23396e-05	-1.80495	-0.878846
51168748	chr12:51168748:T:G	2.0083e-10	-1.82122	-1.38899	1.37982e-05	-1.81386	-1.30684	1.42581e-05	-1.81522	-1.31761
51168873	chr12:51168873:C:T	9.03494e-09	-1.95781e-10	0.596192	0.000742353	-1.95781e-10	0.864583	0.000786881	-1.95781e-10	0.877915
51168884	chr12:51168884:T:C	2.72965e-10	-1.57934	-1.32398	1.31539e-05	-1.77844	-1.39008	1.3746e-05	-1.77819	-1.39122
51169182	chr12:51169182:T:C	1.2658e-09	-1.95781e-10	-1.3692	8.1842e-05	-1.95781e-10	-1.34045	8.58176e-05	-1.95781e-10	-1.33794
51169276	chr12:51169276:G:A	1.62591e-09	-1.95781e-10	-1.11884	0.000113606	-1.95781e-10	-1.0125	0.000119359	-1.95781e-10	-1.00802
51169363	chr12:51169363:T:C	1.31692e-09	-1.95781e-10	-1.32961	8.12982e-05	-1.95781e-10	-1.34712	8.4941e-05	-1.95781e-10	-1.34821
51169371	chr12:51169371:T:C	5.74683e-10	-1.4026	-0.756248	1.96073e-05	-1.83479	-0.934549	2.06641e-05	-1.83279	-0.928978
51169383	chr12:51169383:G:C	5.39692e-10	-0.840665	-1.381	1.28867e-05	-1.80833	-1.38072	1.34116e-05	-1.81193	-1.38212
51170296	chr12:51170296:A:G	4.03325e-09	-1.95781e-10	-0.210334	0.000288365	-1.95781e-10	-0.0810147	0.00030488	-1.95781e-10	-0.0702445
51170609	chr12:51170609:T:C	2.19339e-10	-1.83594	-1.28611	1.24639e-05	-1.8328	-1.38961	1.30638e-05	-1.8335	-1.38682
51170676	chr12:51170676:T:C	1.28464e-09	-1.95781e-10	-1.35443	7.99261e-05	-1.95781e-10	-1.36414	8.37356e-05	-1.95781e-10	-1.3625
51170686	chr12:51170686:T:C	1.71964e-09	-1.06279	-3.80397e-10	6.70948e-05	-1.53913	-3.80397e-10	7.05489e-05	-1.53386	-3.80397e-10
51171581	chr12:51171581:T:C	2.59124e-10	-1.63428	-1.32107	1.28145e-05	-1.80405	-1.39062	1.33928e-05	-1.80386	-1.39158
51171836	chr12:51171836:T:C	6.33146e-10	-1.29826	-0.763705	1.94077e-05	-1.8397	-0.939868	2.04181e-05	-1.83943	-0.93431
51171871	chr12:51171871:T:C	1.25708e-09	-1.95781e-10	-1.37612	8.85732e-05	-1.95781e-10	-1.26141	9.24283e-05	-1.95781e-10	-1.26373
51172109	chr12:51172109:T:C	2.55836e-10	-1.65087	-1.31725	1.27212e-05	-1.81085	-1.39112	1.32976e-05	-1.81068	-1.3919
51172758	chr12:51172758:G:A	5.2016e-10	-1.39551	-0.863014	1.79349e-05	-1.83572	-1.02277	1.88881e-05	-1.83389	-1.01774
51172790	chr12:51172790:G:A	2.56486e-09	-1.95781e-10	-0.663005	0.000180576	-1.95781e-10	-0.549092	0.000190622	-1.95781e-10	-0.539871
51173329	chr12:51173329:C:T	2.27577e-09	-1.95781e-10	-0.782587	0.000132964	-1.95781e-10	-0.85516	0.00013848	-1.95781e-10	-0.859435
51173447	chr12:51173447:A:C	8.0935e-10	-0.44247	-1.37396	1.38964e-05	-1.72773	-1.38588	1.44238e-05	-1.7344	-1.38688
51174476	chr12:51174476:G:A	8.99897e-09	-1.95781e-10	0.592202	0.000741347	-1.95781e-10	0.863228	0.000785648	-1.95781e-10	0.876346
51174722	chr12:51174722:C:T	8.03353e-10	-0.460771	-1.3631	1.37568e-05	-1.73336	-1.39035	1.4288e-05	-1.73986	-1.39088
51174758	chr12:51174758:G:A	1.34675e-09	-1.95781e-10	-1.30721	7.87316e-05	-1.95781e-10	-1.3792	8.24254e-05	-1.95781e-10	-1.37827
51174791	chr12:51174791:A:G	7.82801e-10	-0.485192	-1.36459	1.36693e-05	-1.74012	-1.38997	1.41994e-05	-1.74641	-1.39056
51175148	chr12:51175148:C:T	4.027e-10	-1.68002	-0.834446	1.55619e-05	-1.82105	-1.17937	1.65311e-05	-1.82092	-1.164
51175272	chr12:51175272:G:T	1.62491e-09	-1.95781e-10	-1.11946	0.000113513	-1.95781e-10	-1.01333	0.00011926	-1.95781e-10	-1.00886
51175477	chr12:51175477:C:G	8.86267e-10	-1.17254	-0.553106	2.33086e-05	-1.835	-0.761422	2.44899e-05	-1.83656	-0.755344
51175626	chr12:51175626:C:T	1.15104e-09	-1.46424	-3.80397e-10	8.66159e-05	-1.28376	-3.80397e-10	9.02883e-05	-1.28716	-3.80397e-10
51175680	chr12:51175680:G:A	7.12088e-10	-0.562222	-1.38224	1.35882e-05	-1.75706	-1.37898	1.41112e-05	-1.76276	-1.38044
51176103	chr12:51176103:A:G	2.65617e-10	-1.63239	-1.29822	1.27977e-05	-1.80366	-1.39231	1.33905e-05	-1.80347	-1.39215
51176279	chr12:51176279:G:T	8.71349e-10	-0.355561	-1.38706	1.55577e-05	-1.70803	-1.29265	1.61117e-05	-1.71514	-1.29548
51176392	chr12:51176392:G:A	1.79025e-09	-1.95781e-10	-1.02255	0.000100279	-1.95781e-10	-1.13728	0.000105697	-1.95781e-10	-1.12959
51176612	chr12:51176612:T:TCA	8.16845e-10	-1.80721	-3.80397e-10	5.01447e-05	-1.83033	-3.80397e-10	5.24081e-05	-1.8311	-3.80397e-10
51177019	chr12:51177019:A:G	8.36443e-10	-1.7835	-3.80397e-10	4.99474e-05	-1.83427	-3.80397e-10	5.22508e-05	-1.83411	-3.80397e-10
51177092	chr12:51177092:G:A	1.31299e-09	-1.95781e-10	-1.3326	8.51834e-05	-1.95781e-10	-1.30043	8.9138e-05	-1.95781e-10	-1.29998
51177155	chr12:51177155:C:T	4.0202e-10	-1.687	-0.829164	1.5611e-05	-1.82159	-1.17568	1.65868e-05	-1.8215	-1.16006
51177283	chr12:51177283:GT:G	1.56666e-09	-1.95781e-10	-1.15596	0.000107373	-1.95781e-10	-1.06893	0.000112348	-1.95781e-10	-1.06856
51178148	chr12:51178148:T:C	2.89141e-09	-1.95781e-10	-0.543162	0.000216936	-1.95781e-10	-0.365638	0.000228452	-1.95781e-10	-0.358838
51178231	chr12:51178231:T:C	1.23707e-09	-1.95781e-10	-1.39216	7.82533e-05	-1.95781e-10	-1.38529	8.1877e-05	-1.95781e-10	-1.38494
51178343	chr12:51178343:C:T	1.397e-09	-1.95781e-10	-1.27058	7.91372e-05	-1.95781e-10	-1.37406	8.285e-05	-1.95781e-10	-1.37313
51178501	chr12:51178501:A:T	1.23718e-09	-1.95781e-10	-1.39207	7.83009e-05	-1.95781e-10	-1.38468	8.19281e-05	-1.95781e-10	-1.38432
51178563	chr12:51178563:C:T	1.45144e-09	-1.95781e-10	-1.23235	8.04441e-05	-1.95781e-10	-1.35768	8.4248e-05	-1.95781e-10	-1.3564
51178564	chr12:51178564:G:A	2.21871e-09	-0.807982	-3.80397e-10	9.33898e-05	-1.20846	-3.80397e-10	9.80764e-05	-1.20442	-3.80397e-10
51178745	chr12:51178745:G:C	2.53124e-10	-1.68187	-1.29692	1.25535e-05	-1.82293	-1.39231	1.31356e-05	-1.8228	-1.39204
51179248	chr12:51179248:C:T	1.45531e-09	-1.95781e-10	-1.22969	8.05441e-05	-1.95781e-10	-1.35644	8.43542e-05	-1.95781e-10	-1.35514
51179476	chr12:51179476:G:A	1.36298e-09	-1.95781e-10	-1.29523	8.12491e-05	-1.95781e-10	-1.34772	8.50573e-05	-1.95781e-10	-1.34684
51179656	chr12:51179656:A:G	1.24123e-09	-1.95781e-10	-1.38881	7.77131e-05	-1.95781e-10	-1.39222	8.12872e-05	-1.95781e-10	-1.39217
51179821	chr12:51179821:G:C	1.29873e-09	-1.95781e-10	-1.34352	7.87081e-05	-1.95781e-10	-1.3795	8.2359e-05	-1.95781e-10	-1.37908
51180182	chr12:51180182:T:C	1.55414e-09	-1.95781e-10	-1.16399	0.000107695	-1.95781e-10	-1.06594	0.000113113	-1.95781e-10	-1.06177
51180193	chr12:51180193:G:A	1.46808e-09	-1.95781e-10	-1.22095	8.49488e-05	-1.95781e-10	-1.30319	8.92101e-05	-1.95781e-10	-1.29917
51180308	chr12:51180308:T:C	1.24404e-09	-1.95781e-10	-1.38655	7.85441e-05	-1.95781e-10	-1.38158	8.216e-05	-1.95781e-10	-1.38149
51180344	chr12:51180344:G:A	4.29422e-10	-1.16263	-1.28759	1.28744e-05	-1.83383	-1.35617	1.34506e-05	-1.8356	-1.35554
51180571	chr12:51180571:G:A	1.4211e-09	-1.95781e-10	-1.25348	7.96972e-05	-1.95781e-10	-1.36701	8.34489e-05	-1.95781e-10	-1.36593
51180576	chr12:51180576:T:C	3.95323e-10	-1.43139	-1.10157	1.4894e-05	-1.70501	-1.33928	1.56902e-05	-1.70461	-1.33252
51180600	chr12:51180600:C:T	1.41861e-09	-1.95781e-10	-1.25523	7.95661e-05	-1.95781e-10	-1.36865	8.33071e-05	-1.95781e-10	-1.36763
51180914	chr12:51180914:A:T	1.55385e-09	-1.16417	-3.80397e-10	6.58304e-05	-1.55816	-3.80397e-10	6.86585e-05	-1.56102	-3.80397e-10
51180996	chr12:51180996:G:A	1.56906e-09	-1.95781e-10	-1.15443	9.09815e-05	-1.95781e-10	-1.23459	9.48097e-05	-1.95781e-10	-1.23829
51181283	chr12:51181283:T:A	6.65697e-10	-1.59056	-0.421269	2.13714e-05	-1.78503	-0.898157	2.28582e-05	-1.7848	-0.876051
51181289	chr12:51181289:T:A	5.14742e-10	-1.64126	-0.627734	1.80921e-05	-1.80681	-1.04295	1.92868e-05	-1.80663	-1.02411
51181335	chr12:51181335:C:T	2.17952e-10	-1.77515	-1.35324	1.31878e-05	-1.82497	-1.34098	1.37537e-05	-1.82599	-1.34286
51181750	chr12:51181750:G:C	4.45285e-10	-1.08905	-1.3249	1.313e-05	-1.82756	-1.34279	1.37303e-05	-1.83014	-1.34042
51181832	chr12:51181832:T:G	7.18741e-09	0.117187	0.250236	0.000144676	-0.845979	0.0752326	0.000150038	-0.875422	0.0961503
51182111	chr12:51182111:G:A	1.28056e-09	-1.95781e-10	-1.35761	8.30431e-05	-1.95781e-10	-1.32588	8.69991e-05	-1.95781e-10	-1.32427
51182312	chr12:51182312:A:G	7.87008e-10	-0.500281	-1.34414	1.3403e-05	-1.7579	-1.39186	1.39453e-05	-1.76348	-1.39154
51182497	chr12:51182497:C:T	1.64124e-09	-1.95781e-10	-1.10946	0.000114777	-1.95781e-10	-1.00225	0.000120599	-1.95781e-10	-0.997691
51182616	chr12:51182616:G:A	1.72031e-09	-1.95781e-10	-1.0624	0.00012129	-1.95781e-10	-0.947053	0.000127487	-1.95781e-10	-0.942148
51182983	chr12:51182983:G:A	1.3692e-09	-1.95781e-10	-1.29068	8.09475e-05	-1.95781e-10	-1.35144	8.49061e-05	-1.95781e-10	-1.34862
51183070	chr12:51183070:T:G	7.71198e-10	-0.487334	-1.37738	1.5344e-05	-1.75665	-1.25787	1.591e-05	-1.76223	-1.26099
51183338	chr12:51183338:T:C	2.89106e-10	-1.65044	-1.19543	1.29238e-05	-1.81245	-1.37372	1.3575e-05	-1.81227	-1.36966
51183717	chr12:51183717:A:G	2.36349e-10	-1.69869	-1.34866	1.42535e-05	-1.79095	-1.29729	1.4957e-05	-1.79052	-1.29446
51183772	chr12:51183772:A:C	7.95158e-10	-1.83412	-3.80397e-10	4.99268e-05	-1.83468	-3.80397e-10	5.22146e-05	-1.8348	-3.80397e-10
51184511	chr12:51184511:C:T	3.71589e-10	-1.48968	-1.1052	1.43457e-05	-1.75076	-1.33103	1.49994e-05	-1.75053	-1.33163
51184639	chr12:51184639:C:T	1.4619e-09	-1.95781e-10	-1.22517	8.07899e-05	-1.95781e-10	-1.35339	8.46193e-05	-1.95781e-10	-1.352
51184822	chr12:51184822:C:T	3.63575e-09	-1.95781e-10	-0.314092	0.000191625	-1.95781e-10	-0.489701	0.000198726	-1.95781e-10	-0.498235
51185259	chr12:51185259:T:C	7.92095e-10	-1.83798	-3.80397e-10	5.02242e-05	-1.82874	-3.80397e-10	5.25228e-05	-1.82892	-3.80397e-10
51185388	chr12:51185388:A:G	1.98716e-10	-1.83027	-1.39052	1.32259e-05	-1.77083	-1.39223	1.38271e-05	-1.77125	-1.39228
51185605	chr12:51185605:C:T	8.85801e-10	-1.72617	-3.80397e-10	5.1189e-05	-1.80972	-3.80397e-10	5.35609e-05	-1.80934	-3.80397e-10
51185670	chr12:51185670:A:G	6.80649e-10	-0.611392	-1.37822	1.31758e-05	-1.78126	-1.3856	1.37013e-05	-1.78596	-1.38671
51185699	chr12:51185699:A:G	1.23811e-09	-1.95781e-10	-1.39132	7.79928e-05	-1.95781e-10	-1.38863	8.15811e-05	-1.95781e-10	-1.38856
51186388	chr12:51186388:A:G	3.21439e-10	-1.63723	-1.10262	1.34437e-05	-1.80696	-1.33977	1.4158e-05	-1.80674	-1.33314
51186400	chr12:51186400:A:T	2.84634e-09	-1.95781e-10	-0.558873	0.000132565	-1.95781e-10	-0.858169	0.000139651	-1.95781e-10	-0.851016
51186436	chr12:51186436:T:C	8.80686e-10	-0.339688	-1.39227	1.47497e-05	-1.7019	-1.35212	1.52766e-05	-1.70895	-1.35489
51186442	chr12:51186442:A:G	8.085e-10	-1.81748	-3.80397e-10	4.96902e-05	-1.83943	-3.80397e-10	5.19751e-05	-1.8394	-3.80397e-10
51186676	chr12:51186676:T:C	6.24215e-09	-1.95781e-10	0.226417	0.000291913	-1.95781e-10	-0.0687848	0.000303917	-1.95781e-10	-0.0734089
51186924	chr12:51186924:C:A	6.98893e-10	-1.23913	-0.72403	2.02044e-05	-1.83839	-0.900952	2.12334e-05	-1.83915	-0.89544
51187164	chr12:51187164:G:A	1.61715e-09	-1.95781e-10	-1.12424	0.000103344	-1.95781e-10	-1.10718	0.000108245	-1.95781e-10	-1.10576
51187315	chr12:51187315:G:A	5.26144e-10	-1.65467	-0.592414	5.73878e-05	-1.20309	-0.492316	6.04578e-05	-1.20692	-0.481298
51187401	chr12:51187401:C:T	2.30584e-10	-1.70898	-1.36307	1.72244e-05	-1.57254	-1.32638	1.8037e-05	-1.57349	-1.32424
51187418	chr12:51187418:C:T	1.25561e-09	-1.95781e-10	-1.37729	7.7889e-05	-1.95781e-10	-1.38996	8.14289e-05	-1.95781e-10	-1.39043
51187462	chr12:51187462:C:T	3.38858e-09	-1.95781e-10	-0.384496	0.000205045	-1.95781e-10	-0.422012	0.000216699	-1.95781e-10	-0.411653
51187606	chr12:51187606:A:C	2.10053e-09	-1.95781e-10	-0.86272	0.000142093	-1.95781e-10	-0.788761	0.000148859	-1.95781e-10	-0.787161
51187782	chr12:51187782:C:T	2.0739e-09	-1.22418	0.348708	5.61698e-05	-1.83515	0.118286	5.9598e-05	-1.83661	0.134069
51188265	chr12:51188265:G:A	2.39537e-10	-1.64702	-1.38694	1.63528e-05	-1.55905	-1.3918	1.70239e-05	-1.56377	-1.39177
51188405	chr12:51188405:T:C	3.9461e-10	-1.17487	-1.35989	1.80463e-05	-1.47062	-1.38169	1.89088e-05	-1.47002	-1.38052
51188503	chr12:51188503:C:T	2.18308e-10	-1.81974	-1.30702	1.2963e-05	-1.83762	-1.34552	1.35617e-05	-1.83772	-1.3452
51188517	chr12:51188517:C:T	1.26374e-09	-1.95781e-10	-1.37083	7.80786e-05	-1.95781e-10	-1.38753	8.15994e-05	-1.95781e-10	-1.38834
51188599	chr12:51188599:C:T	2.47259e-09	-1.95781e-10	-0.699643	0.000134586	-1.95781e-10	-0.843037	0.000139413	-1.95781e-10	-0.852725
51188814	chr12:51188814:T:C	1.25777e-09	-1.95781e-10	-1.37557	8.03082e-05	-1.95781e-10	-1.35937	8.41299e-05	-1.95781e-10	-1.3578
51189658	chr12:51189658:T:C	2.31515e-10	-1.83323	-1.23479	1.46086e-05	-1.79663	-1.26701	1.51852e-05	-1.79914	-1.2707
51189723	chr12:51189723:G:A	2.02295e-10	-1.8111	-1.39183	1.34233e-05	-1.75595	-1.3923	1.40875e-05	-1.75273	-1.39214
51189731	chr12:51189731:C:T	1.32833e-09	-1.95781e-10	-1.32098	8.50916e-05	-1.95781e-10	-1.30151	8.91037e-05	-1.95781e-10	-1.30036
51191108	chr12:51191108:G:A	1.63081e-09	-1.11583	-3.80397e-10	7.63816e-05	-1.4095	-3.80397e-10	7.90914e-05	-1.41956	-3.80397e-10
51191130	chr12:51191130:A:G	8.41349e-10	-1.77766	-3.80397e-10	4.96762e-05	-1.83971	-3.80397e-10	5.19595e-05	-1.8397	-3.80397e-10
51191272	chr12:51191272:G:A	2.66581e-10	-1.79257	-1.13442	1.81084e-05	-1.83834	-1.01053	1.89433e-05	-1.83832	-1.01039
51191279	chr12:51191279:C:T	1.23772e-09	-1.95781e-10	-1.39164	7.79866e-05	-1.95781e-10	-1.3887	8.16271e-05	-1.95781e-10	-1.388
51191395	chr12:51191395:TC:T	9.35174e-10	-1.721	0.0490708	5.23307e-05	-1.80323	0.0155729	5.49654e-05	-1.80274	0.0192764
51191408	chr12:51191408:G:C	2.09204e-10	-1.7824	-1.38695	1.29904e-05	-1.83637	-1.34466	1.35944e-05	-1.83635	-1.34416
51191521	chr12:51191521:T:C	2.62657e-10	-1.83685	-1.10496	1.88573e-05	-1.73452	-1.07382	1.96484e-05	-1.73219	-1.07997
51191552	chr12:51191552:G:A	2.3251e-10	-1.83949	-1.22424	1.63158e-05	-1.76031	-1.1928	1.69736e-05	-1.75825	-1.20025
51191818	chr12:51191818:C:T	2.1627e-10	-1.8391	-1.29703	1.54238e-05	-1.75564	-1.25369	1.60782e-05	-1.7535	-1.2592
51191846	chr12:51191846:G:A	9.65617e-09	0.662689	-3.80397e-10	0.00084652	0.995892	-3.80397e-10	0.000879284	0.988946	-3.80397e-10
51192086	chr12:51192086:G:A	2.17497e-10	-1.83819	-1.29229	1.58563e-05	-1.7339	-1.24777	1.65307e-05	-1.73158	-1.25336
51192100	chr12:51192100:GCTCGGCCT:G	5.79021e-10	-1.21906	-0.932268	2.3858e-05	-1.70717	-0.865953	2.51018e-05	-1.70432	-0.862909
51192707	chr12:51192707:T:C	3.03141e-10	-1.81108	-0.987381	2.15958e-05	-1.83966	-0.833082	2.25974e-05	-1.83966	-0.832664
51192900	chr12:51192900:G:A	3.75515e-09	-1.95781e-10	-0.28178	0.000254132	-1.95781e-10	-0.207388	0.000266393	-1.95781e-10	-0.205189
51193500	chr12:51193500:C:T	2.99596e-09	-1.95781e-10	-0.507644	0.000149409	-1.95781e-10	-0.738554	0.000155757	-1.95781e-10	-0.741863
51193520	chr12:51193520:A:G	1.74726e-09	-1.95781e-10	-1.04686	0.000108751	-1.95781e-10	-1.05618	0.000114057	-1.95781e-10	-1.05347
51193597	chr12:51193597:A:T	1.46433e-09	-1.95781e-10	-1.22351	0.000106889	-1.95781e-10	-1.07345	0.00011096	-1.95781e-10	-1.08099
51193611	chr12:51193611:T:C	1.54517e-09	-1.95781e-10	-1.16977	0.000105484	-1.95781e-10	-1.08669	0.000110931	-1.95781e-10	-1.08125
51194089	chr12:51194089:T:C	2.19046e-10	-1.82111	-1.30227	1.99983e-05	-1.57881	-1.17078	2.09165e-05	-1.57881	-1.17081
51194384	chr12:51194384:T:G	2.19945e-10	-1.7491	-1.37018	2.03073e-05	-1.34195	-1.39231	2.13172e-05	-1.33834	-1.39231
51194589	chr12:51194589:A:G	2.18762e-10	-1.73276	-1.39192	2.14105e-05	-1.30287	-1.37849	2.24718e-05	-1.29912	-1.37878
51194726	chr12:51194726:A:T	2.19794e-10	-1.73753	-1.38244	2.08996e-05	-1.31537	-1.39014	2.19403e-05	-1.31164	-1.3902
51194771	chr12:51194771:T:C	4.13963e-09	-1.95781e-10	-0.1843	0.000195289	-1.95781e-10	-0.470761	0.000203421	-1.95781e-10	-0.474883
51194833	chr12:51194833:T:C	1.3703e-09	-1.95781e-10	-1.28988	7.96482e-05	-1.95781e-10	-1.36762	8.36146e-05	-1.95781e-10	-1.36395
51194894	chr12:51194894:T:C	5.3991e-10	-1.1172	-1.10405	2.05102e-05	-1.66503	-1.05929	2.15788e-05	-1.6617	-1.05676
51195061	chr12:51195061:T:C	2.22416e-09	-1.95781e-10	-0.805528	0.000137675	-1.95781e-10	-0.820346	0.000144962	-1.95781e-10	-0.813694
51195237	chr12:51195237:C:T	3.19787e-10	-1.36084	-1.38417	1.34103e-05	-1.77739	-1.37182	1.40617e-05	-1.7753	-1.37141
51195510	chr12:51195510:TA:T	2.45611e-10	-1.82918	-1.17973	1.7528e-05	-1.57616	-1.30528	1.83124e-05	-1.57586	-1.30672
51195776	chr12:51195776:G:A	8.05221e-10	-1.82155	-3.80397e-10	5.02407e-05	-1.82842	-3.80397e-10	5.25631e-05	-1.82815	-3.80397e-10
51195880	chr12:51195880:A:C	2.92635e-10	-1.46797	-1.36577	1.33099e-05	-1.81209	-1.34464	1.39498e-05	-1.81068	-1.34402
51196516	chr12:51196516:A:C	1.24782e-09	-1.95781e-10	-1.38351	7.98654e-05	-1.95781e-10	-1.3649	8.36517e-05	-1.95781e-10	-1.3635
51197400	chr12:51197400:C:G	7.93228e-09	-1.95781e-10	0.466033	0.000409002	-1.95781e-10	0.26848	0.00042555	-1.95781e-10	0.263219
51197417	chr12:51197417:A:G	2.51407e-09	-1.95781e-10	-0.683003	0.000175225	-1.95781e-10	-0.579168	0.000184211	-1.95781e-10	-0.574082
51197518	chr12:51197518:A:C	1.31607e-09	-1.95781e-10	-1.33026	8.12609e-05	-1.95781e-10	-1.34758	8.5122e-05	-1.95781e-10	-1.34608
51198978	chr12:51198978:C:A	2.45676e-10	-1.61812	-1.39053	3.51921e-05	-0.871427	-1.31299	3.67268e-05	-0.873965	-1.31269
51199021	chr12:51199021:C:T	1.75948e-09	-1.95781e-10	-1.03989	0.000122602	-1.95781e-10	-0.9363	0.000127725	-1.95781e-10	-0.94028
51199429	chr12:51199429:G:A	2.86451e-10	-1.64607	-1.20902	1.42453e-05	-1.83963	-1.24918	1.48602e-05	-1.83952	-1.25195
51199484	chr12:51199484:G:A	1.64999e-09	-1.95781e-10	-1.10414	9.10759e-05	-1.95781e-10	-1.23355	9.53702e-05	-1.95781e-10	-1.2324
51199833	chr12:51199833:T:G	2.02058e-10	-1.81595	-1.38815	1.53351e-05	-1.66889	-1.3462	1.60361e-05	-1.66872	-1.3466
51200162	chr12:51200162:A:G	1.4216e-09	-1.95781e-10	-1.25312	0.000105343	-1.95781e-10	-1.08802	0.000110105	-1.95781e-10	-1.08873
51200505	chr12:51200505:G:A	1.32481e-09	-1.95781e-10	-1.32364	9.26358e-05	-1.95781e-10	-1.21657	9.68335e-05	-1.95781e-10	-1.21717
51200985	chr12:51200985:G:A	1.26852e-09	-1.95781e-10	-1.36706	7.85064e-05	-1.95781e-10	-1.38206	8.20892e-05	-1.95781e-10	-1.38236
51201722	chr12:51201722:G:A	2.07591e-10	-1.78696	-1.39014	1.29676e-05	-1.80277	-1.38002	1.35447e-05	-1.80413	-1.38004
51201954	chr12:51201954:A:G	2.06208e-10	-1.79147	-1.39231	1.30915e-05	-1.8064	-1.36688	1.36747e-05	-1.80769	-1.36692
51202034	chr12:51202034:A:AT	4.57105e-09	-1.95781e-10	-0.0851645	0.000357555	-1.95781e-10	0.134049	0.000375854	-1.95781e-10	0.139037
51202072	chr12:51202072:G:A	8.57524e-10	-1.75861	-3.80397e-10	4.98725e-05	-1.83577	-3.80397e-10	5.21772e-05	-1.83552	-3.80397e-10
51202145	chr12:51202145:G:A	2.06899e-10	-1.78824	-1.39219	1.29292e-05	-1.80306	-1.3827	1.35025e-05	-1.80442	-1.38287
51202457	chr12:51202457:C:T	1.25305e-09	-1.95781e-10	-1.37933	8.01961e-05	-1.95781e-10	-1.36077	8.40197e-05	-1.95781e-10	-1.35911
51202882	chr12:51202882:T:TA	2.84182e-09	-1.95781e-10	-0.560463	0.000245132	-1.95781e-10	-0.243444	0.000255894	-1.95781e-10	-0.245401
51202980	chr12:51202980:T:C	1.96681e-10	-1.83969	-1.39139	1.2358e-05	-1.83898	-1.39196	1.29281e-05	-1.83877	-1.39199
51203090	chr12:51203090:C:T	1.23794e-09	-1.95781e-10	-1.39146	7.92522e-05	-1.95781e-10	-1.37261	8.2644e-05	-1.95781e-10	-1.37562
51203296	chr12:51203296:CCT:C	1.45959e-09	-1.95781e-10	-1.22675	9.02734e-05	-1.95781e-10	-1.2424	9.45585e-05	-1.95781e-10	-1.24094
51203785	chr12:51203785:AAGG:A	1.40647e-09	-1.95781e-10	-1.26383	8.62435e-05	-1.95781e-10	-1.28807	9.04848e-05	-1.95781e-10	-1.28498
51204096	chr12:51204096:T:C	1.32756e-09	-1.95781e-10	-1.32157	8.56507e-05	-1.95781e-10	-1.29496	8.93453e-05	-1.95781e-10	-1.29765
51204116	chr12:51204116:C:T	1.29678e-09	-1.95781e-10	-1.34502	7.97168e-05	-1.95781e-10	-1.36676	8.32983e-05	-1.95781e-10	-1.36773
51204126	chr12:51204126:T:C	3.23432e-10	-1.79025	-0.943419	1.99994e-05	-1.83953	-0.910003	2.10123e-05	-1.83949	-0.905569
51205555	chr12:51205555:G:A	2.12342e-10	-1.83748	-1.31699	2.24819e-05	-1.46999	-1.16254	2.343e-05	-1.46958	-1.16656
51206283	chr12:51206283:T:C	4.05036e-10	-1.75683	-0.751853	3.68184e-05	-1.44566	-0.693585	3.83046e-05	-1.44822	-0.696376
51206689	chr12:51206689:G:T	2.7662e-09	-1.95781e-10	-0.587432	0.000226159	-1.95781e-10	-0.324004	0.000239089	-1.95781e-10	-0.313329
51207279	chr12:51207279:C:T	1.24336e-09	-1.95781e-10	-1.38709	7.91555e-05	-1.95781e-10	-1.37383	8.27092e-05	-1.95781e-10	-1.37483
51207458	chr12:51207458:C:T	1.32231e-09	-1.95781e-10	-1.32553	8.43626e-05	-1.95781e-10	-1.31012	8.7964e-05	-1.95781e-10	-1.31324
51207618	chr12:51207618:T:C	5.51598e-10	-1.73993	-0.459908	5.62772e-05	-1.41607	-0.298881	5.91581e-05	-1.41873	-0.29122
51207705	chr12:51207705:A:G	2.12125e-10	-1.8325	-1.32299	2.32901e-05	-1.42301	-1.1742	2.4275e-05	-1.42259	-1.17812
51207810	chr12:51207810:A:G	1.28211e-09	-1.95781e-10	-1.3564	8.26009e-05	-1.95781e-10	-1.33122	8.65087e-05	-1.95781e-10	-1.32992
51208294	chr12:51208294:T:G	1.06998e-09	-1.30206	-0.235205	3.34981e-05	-1.74451	-0.489241	3.55762e-05	-1.742	-0.476488
51208627	chr12:51208627:C:T	7.61672e-10	-1.7178	-0.159344	8.04359e-05	-1.37409	0.0163054	8.45024e-05	-1.37687	0.0234842
51209018	chr12:51209018:A:C	3.22656e-09	-1.95781e-10	-0.43349	0.000268304	-1.95781e-10	-0.153119	0.000283858	-1.95781e-10	-0.141687
51209068	chr12:51209068:T:C	2.25129e-10	-1.81959	-1.2764	1.50873e-05	-1.79655	-1.23483	1.57887e-05	-1.79516	-1.2357
51209095	chr12:51209095:A:G	7.90986e-10	-1.83938	-3.80397e-10	5.78977e-05	-1.68656	-3.80397e-10	6.03413e-05	-1.69015	-3.80397e-10
51209406	chr12:51209406:G:A	3.53281e-09	-1.95781e-10	-0.342814	0.000274307	-1.95781e-10	-0.130995	0.000288397	-1.95781e-10	-0.125826
51209969	chr12:51209969:T:C	6.11079e-10	-1.83758	-0.259856	4.63245e-05	-1.80462	-0.104954	4.87396e-05	-1.80606	-0.0976105
51210007	chr12:51210007:T:G	2.00284e-10	-1.82625	-1.38667	1.3056e-05	-1.81842	-1.35758	1.36646e-05	-1.81742	-1.35794
51210317	chr12:51210317:G:C	1.23845e-09	-1.95781e-10	-1.39105	7.91303e-05	-1.95781e-10	-1.37415	8.28625e-05	-1.95781e-10	-1.37298
51210411	chr12:51210411:A:G	1.28657e-09	-1.95781e-10	-1.35292	8.00208e-05	-1.95781e-10	-1.36295	8.38437e-05	-1.95781e-10	-1.36121
51210672	chr12:51210672:G:C	1.39583e-09	-1.95781e-10	-1.27142	9.26419e-05	-1.95781e-10	-1.2165	9.71998e-05	-1.95781e-10	-1.21339
51210932	chr12:51210932:T:C	1.44908e-09	-1.95781e-10	-1.23398	8.86636e-05	-1.95781e-10	-1.26039	9.25428e-05	-1.95781e-10	-1.26249
51211105	chr12:51211105:C:G	1.24378e-09	-1.95781e-10	-1.38675	7.77384e-05	-1.95781e-10	-1.39189	8.13051e-05	-1.95781e-10	-1.39195
51211108	chr12:51211108:A:G	1.55086e-09	-1.95781e-10	-1.1661	0.000112585	-1.95781e-10	-1.02153	0.000116856	-1.95781e-10	-1.02922
51211452	chr12:51211452:C:T	1.23804e-09	-1.95781e-10	-1.39138	7.80809e-05	-1.95781e-10	-1.3875	8.17185e-05	-1.95781e-10	-1.38688
51212083	chr12:51212083:GT:G	1.70931e-09	-1.95781e-10	-1.06882	0.000111157	-1.95781e-10	-1.0343	0.000116221	-1.95781e-10	-1.03467
51212187	chr12:51212187:G:A	1.33028e-09	-1.36723	0.0477196	4.18445e-05	-1.77038	-0.240905	4.44931e-05	-1.76822	-0.226613
51212544	chr12:51212544:G:A	5.78553e-10	-1.75785	-0.394279	5.76116e-05	-1.45269	-0.238832	6.05013e-05	-1.45525	-0.23225
51212589	chr12:51212589:T:C	1.56003e-09	-1.95781e-10	-1.1602	0.000103947	-1.95781e-10	-1.10136	0.000109045	-1.95781e-10	-1.0984
51213555	chr12:51213555:C:T	1.27679e-09	-0.892447	-0.468114	0.000193756	-0.16529	-0.313351	0.000202833	-0.170363	-0.307418
51213880	chr12:51213880:C:T	1.62912e-09	-1.95781e-10	-1.11687	9.94133e-05	-1.95781e-10	-1.14596	0.000103902	-1.95781e-10	-1.14672
51214106	chr12:51214106:C:T	2.59889e-10	-1.6804	-1.27201	1.54488e-05	-1.64608	-1.36163	1.6158e-05	-1.64684	-1.36091
51215010	chr12:51215010:C:T	1.63249e-09	-1.95781e-10	-1.1148	9.96276e-05	-1.95781e-10	-1.1438	0.000104125	-1.95781e-10	-1.14457
51215383	chr12:51215383:C:T	2.75079e-09	-1.95781e-10	-0.593018	0.000154025	-1.95781e-10	-0.708125	0.000160045	-1.95781e-10	-0.714707
51215624	chr12:51215624:C:T	1.31502e-09	-1.95781e-10	-1.33106	8.33202e-05	-1.95781e-10	-1.32255	8.69361e-05	-1.95781e-10	-1.32499
51215672	chr12:51215672:C:T	9.6243e-10	-1.54317	-0.100033	3.50651e-05	-1.82347	-0.364569	3.72328e-05	-1.82243	-0.350542
51215816	chr12:51215816:C:T	2.47254e-10	-1.62234	-1.37991	1.58576e-05	-1.5893	-1.39229	1.65731e-05	-1.59013	-1.39225
51215821	chr12:51215821:C:T	1.52779e-09	-1.95781e-10	-1.18109	9.36532e-05	-1.95781e-10	-1.20564	9.78975e-05	-1.95781e-10	-1.20624
51216581	chr12:51216581:T:C	7.2564e-10	-1.54527	-0.380338	5.63434e-05	-1.37202	-0.341757	5.93126e-05	-1.36957	-0.337774
51216624	chr12:51216624:G:T	2.93195e-09	-0.373387	-0.155852	0.00052587	0.489036	0.0307773	0.000550382	0.48257	0.0378805
51216711	chr12:51216711:T:C	2.63885e-09	-1.95781e-10	-0.634566	0.000148235	-1.95781e-10	-0.746443	0.000154058	-1.95781e-10	-0.752834
51216824	chr12:51216824:T:C	1.27011e-09	-1.95781e-10	-1.3658	7.98727e-05	-1.95781e-10	-1.36481	8.35141e-05	-1.95781e-10	-1.36515
51216973	chr12:51216973:TGCATCG:T	8.34784e-10	-1.78549	-3.80397e-10	4.9677e-05	-1.8397	-3.80397e-10	5.19609e-05	-1.83967	-3.80397e-10
51217057	chr12:51217057:T:C	1.69379e-09	-1.95781e-10	-1.07794	0.000103255	-1.95781e-10	-1.10804	0.000107904	-1.95781e-10	-1.10892
51217331	chr12:51217331:G:A	3.45289e-10	-1.63179	-1.03649	1.529e-05	-1.83832	-1.17972	1.60878e-05	-1.83801	-1.1741
51217498	chr12:51217498:C:G	1.25484e-09	-1.95781e-10	-1.3779	8.85005e-05	-1.95781e-10	-1.26223	9.25421e-05	-1.95781e-10	-1.2625
51217667	chr12:51217667:G:C	9.41407e-10	-1.66529	-3.80397e-10	4.97789e-05	-1.83765	-3.80397e-10	5.20891e-05	-1.83721	-3.80397e-10
51217877	chr12:51217877:C:A	3.98091e-09	-1.95781e-10	-0.223397	0.000301831	-1.95781e-10	-0.035373	0.000317257	-1.95781e-10	-0.0304514
51217995	chr12:51217995:C:T	1.64291e-09	-1.95781e-10	-1.10844	0.000121659	-1.95781e-10	-0.944019	0.000126161	-1.95781e-10	-0.952605
51218302	chr12:51218302:G:T	2.71771e-10	-1.66719	-1.24051	1.62643e-05	-1.63411	-1.32216	1.70165e-05	-1.63489	-1.32109
51218347	chr12:51218347:T:G	1.33557e-09	-0.927287	-0.388262	0.000195395	-0.235978	-0.23424	0.0002046	-0.241407	-0.227701
51218519	chr12:51218519:C:T	1.30133e-09	-1.95781e-10	-1.34152	8.38591e-05	-1.95781e-10	-1.3161	8.76943e-05	-1.95781e-10	-1.31631
51218581	chr12:51218581:C:T	5.33472e-09	0.0693284	-3.80397e-10	0.000106551	-1.07662	-3.80397e-10	0.000110973	-1.08087	-3.80397e-10
51218717	chr12:51218717:T:C	2.05934e-10	-1.83746	-1.34765	1.5265e-05	-1.62937	-1.39031	1.5932e-05	-1.6317	-1.39013
51218764	chr12:51218764:A:G	2.33161e-10	-1.83015	-1.23078	1.37154e-05	-1.80231	-1.32442	1.43578e-05	-1.80147	-1.32439
51218829	chr12:51218829:T:C	3.47621e-09	-1.95781e-10	-0.358964	0.000265027	-1.95781e-10	-0.165408	0.000278484	-1.95781e-10	-0.160802
51218946	chr12:51218946:T:C	6.85352e-10	-1.57487	-0.407857	2.69807e-05	-1.82986	-0.620259	2.85759e-05	-1.82904	-0.608561
51219351	chr12:51219351:A:G	4.15967e-10	-1.47191	-1.01015	1.65821e-05	-1.80259	-1.13433	1.7493e-05	-1.80101	-1.12735
51219899	chr12:51219899:G:GTGTGTATACATATGTACGTGTATGTA	1.39499e-08	1.03057	-3.80397e-10	0.000212348	-0.387014	-3.80397e-10	0.000220859	-0.39264	-3.80397e-10
51220466	chr12:51220466:C:T	6.29138e-10	-0.741464	-1.32685	8.27384e-05	-0.0061671	-1.32339	8.61516e-05	-0.0117837	-1.32227
51220603	chr12:51220603:C:T	9.64729e-10	-1.64082	-3.80397e-10	5.06425e-05	-1.82045	-3.80397e-10	5.29601e-05	-1.82062	-3.80397e-10
51221397	chr12:51221397:T:C	1.2387e-09	-1.95781e-10	-1.39084	7.83449e-05	-1.95781e-10	-1.38412	8.19613e-05	-1.95781e-10	-1.38392
51221637	chr12:51221637:C:T	1.24599e-09	-1.95781e-10	-1.38497	7.91898e-05	-1.95781e-10	-1.37339	8.28537e-05	-1.95781e-10	-1.37309
51222430	chr12:51222430:G:A	1.33194e-09	-1.95781e-10	-1.31827	8.65838e-05	-1.95781e-10	-1.28413	9.0566e-05	-1.95781e-10	-1.28408
51222567	chr12:51222567:A:G	7.53264e-09	-1.95781e-10	0.414338	0.00041614	-1.95781e-10	0.285781	0.000431268	-1.95781e-10	0.276566
51222612	chr12:51222612:G:A	2.08142e-09	-0.543586	-0.328272	0.000344578	0.273272	-0.176193	0.00036049	0.267131	-0.169828
51223135	chr12:51223135:A:G	2.95943e-10	-1.67595	-1.14654	2.87604e-05	-1.4064	-0.979841	3.00167e-05	-1.41022	-0.978186
51223175	chr12:51223175:T:C	6.65843e-09	0.290976	-3.80397e-10	0.000122943	-0.933517	-3.80397e-10	0.000127988	-0.938228	-3.80397e-10
51223353	chr12:51223353:T:C	1.23854e-09	-1.95781e-10	-1.39097	7.90648e-05	-1.95781e-10	-1.37497	8.27882e-05	-1.95781e-10	-1.37388
51223595	chr12:51223595:C:T	1.93506e-09	-1.95781e-10	-0.94477	0.000147648	-1.95781e-10	-0.75041	0.000153548	-1.95781e-10	-0.756152
51223742	chr12:51223742:A:G	1.33142e-09	-1.95781e-10	-1.31866	8.11226e-05	-1.95781e-10	-1.34928	8.4695e-05	-1.95781e-10	-1.35111
51223914	chr12:51223914:T:C	8.39209e-10	-1.7802	-3.80397e-10	6.0181e-05	-1.64789	-3.80397e-10	6.30019e-05	-1.647	-3.80397e-10
51223928	chr12:51223928:G:C	1.24093e-09	-1.95781e-10	-1.38905	7.87006e-05	-1.95781e-10	-1.37959	8.233e-05	-1.95781e-10	-1.37943
51224044	chr12:51224044:G:A	1.2494e-09	-1.95781e-10	-1.38225	7.96096e-05	-1.95781e-10	-1.36811	8.32862e-05	-1.95781e-10	-1.36788
51224275	chr12:51224275:G:A	1.24824e-09	-1.95781e-10	-1.38317	7.94981e-05	-1.95781e-10	-1.36951	8.31685e-05	-1.95781e-10	-1.36929
51224425	chr12:51224425:C:T	5.67692e-10	-0.798548	-1.37253	2.20898e-05	-1.30074	-1.34939	2.29613e-05	-1.3073	-1.34905
51224750	chr12:51224750:T:G	2.07117e-09	-1.95781e-10	-0.876793	0.000160809	-1.95781e-10	-0.665023	0.000166321	-1.95781e-10	-0.676243
51225056	chr12:51225056:C:T	2.67988e-09	-1.95781e-10	-0.619135	0.000140521	-1.95781e-10	-0.799884	0.000145821	-1.95781e-10	-0.807782
51225072	chr12:51225072:G:A	1.40593e-09	0.122574	-1.38678	2.91033e-05	-1.05085	-1.32354	3.0501e-05	-1.04734	-1.32506
51225371	chr12:51225371:C:T	1.41227e-09	0.124186	-1.3839	2.94494e-05	-1.04868	-1.31388	3.08618e-05	-1.04515	-1.31549
51225410	chr12:51225410:C:T	3.08399e-09	-1.95781e-10	-0.478684	0.000261518	-1.95781e-10	-0.178737	0.000269698	-1.95781e-10	-0.19286
51225512	chr12:51225512:T:C	1.24328e-09	-1.95781e-10	-1.38715	7.90009e-05	-1.95781e-10	-1.37578	8.26463e-05	-1.95781e-10	-1.37559
51225551	chr12:51225551:T:C	2.16978e-09	-0.765204	-0.065076	8.567e-05	-1.26138	-0.0333612	8.94944e-05	-1.26163	-0.0343615
51225552	chr12:51225552:G:A	1.24781e-09	-1.95781e-10	-1.38352	7.94399e-05	-1.95781e-10	-1.37024	8.31083e-05	-1.95781e-10	-1.37002
51225554	chr12:51225554:G:A	1.36463e-09	-1.44371	0.149687	4.55926e-05	-1.79158	-0.133914	4.79786e-05	-1.7898	-0.12961
51225815	chr12:51225815:T:C	2.0238e-09	-1.95781e-10	-0.899928	0.000156307	-1.95781e-10	-0.693419	0.000161698	-1.95781e-10	-0.704431
51225876	chr12:51225876:CCT:C	2.56794e-09	-0.661801	-3.80397e-10	8.06414e-05	-1.35523	-3.80397e-10	8.48774e-05	-1.34895	-3.80397e-10
51226005	chr12:51226005:CT:C	1.24311e-09	-1.95781e-10	-1.38729	7.90233e-05	-1.95781e-10	-1.3755	8.26702e-05	-1.95781e-10	-1.3753
51226133	chr12:51226133:A:G	1.25149e-09	-1.95781e-10	-1.38058	7.97772e-05	-1.95781e-10	-1.366	8.3464e-05	-1.95781e-10	-1.36575
51226609	chr12:51226609:G:C	3.8151e-10	-1.8349	-0.733628	2.79656e-05	-1.76841	-0.645853	2.93658e-05	-1.7699	-0.640433
51226610	chr12:51226610:G:A	1.243e-09	-1.95781e-10	-1.38738	7.85485e-05	-1.95781e-10	-1.38152	8.22106e-05	-1.95781e-10	-1.38088
51227057	chr12:51227057:G:C	9.08831e-10	-0.667481	-1.03302	4.67015e-05	-0.863423	-1.03804	4.8588e-05	-0.867454	-1.03933
51227879	chr12:51227879:G:A	1.29653e-09	-1.95781e-10	-1.34522	7.95348e-05	-1.95781e-10	-1.36905	8.3079e-05	-1.95781e-10	-1.37037
51228451	chr12:51228451:G:A	1.2858e-09	-1.95781e-10	-1.35353	8.2824e-05	-1.95781e-10	-1.32852	8.666e-05	-1.95781e-10	-1.32817
51228634	chr12:51228634:C:T	6.68408e-10	-0.617302	-1.39046	3.6054e-05	-0.778732	-1.38149	3.75498e-05	-0.783019	-1.38148
51228912	chr12:51228912:G:A	3.6339e-09	-1.95781e-10	-0.3146	0.000261978	-1.95781e-10	-0.176981	0.000275871	-1.95781e-10	-0.170229
51228936	chr12:51228936:C:T	1.27237e-09	-1.95781e-10	-1.36403	8.17006e-05	-1.95781e-10	-1.34218	8.54807e-05	-1.95781e-10	-1.34187
51229938	chr12:51229938:C:T	2.6131e-10	-1.78728	-1.15968	1.86474e-05	-1.66351	-1.15602	1.9453e-05	-1.66587	-1.15629
51230169	chr12:51230169:A:G	1.268e-09	-1.95781e-10	-1.36746	7.84601e-05	-1.95781e-10	-1.38265	8.19955e-05	-1.95781e-10	-1.3835
51230375	chr12:51230375:C:T	1.38143e-09	-1.95781e-10	-1.28179	8.3893e-05	-1.95781e-10	-1.3157	8.77583e-05	-1.95781e-10	-1.31558
51230582	chr12:51230582:TA:T	1.27202e-09	-1.95781e-10	-1.3643	8.16692e-05	-1.95781e-10	-1.34256	8.54478e-05	-1.95781e-10	-1.34226
51230727	chr12:51230727:C:G	1.28159e-09	-1.95781e-10	-1.35681	7.88768e-05	-1.95781e-10	-1.37735	8.24141e-05	-1.95781e-10	-1.37841
51230849	chr12:51230849:T:C	1.26248e-09	-1.95781e-10	-1.37183	8.084e-05	-1.95781e-10	-1.35277	8.45775e-05	-1.95781e-10	-1.35249
51231208	chr12:51231208:C:T	5.77818e-10	-0.815907	-1.3375	2.99236e-05	-0.965873	-1.38072	3.11843e-05	-0.969694	-1.38056
51231537	chr12:51231537:T:C	3.42632e-09	-1.95781e-10	-0.373419	0.000245762	-1.95781e-10	-0.240878	0.000258759	-1.95781e-10	-0.234266
51231563	chr12:51231563:T:C	1.24863e-09	-1.95781e-10	-1.38286	7.78183e-05	-1.95781e-10	-1.39087	8.13682e-05	-1.95781e-10	-1.39118
51231608	chr12:51231608:G:A	1.26687e-09	-1.95781e-10	-1.36836	8.12222e-05	-1.95781e-10	-1.34805	8.49792e-05	-1.95781e-10	-1.34776
51231741	chr12:51231741:T:C	6.24077e-10	-1.09687	-0.979523	4.19604e-05	-1.05829	-0.950221	4.33609e-05	-1.06865	-0.951957
51231931	chr12:51231931:C:G	1.38008e-09	-1.95781e-10	-1.28276	8.38553e-05	-1.95781e-10	-1.31615	8.77205e-05	-1.95781e-10	-1.31601
51231941	chr12:51231941:T:C	8.99573e-10	-1.5691	-0.141646	3.39356e-05	-1.82738	-0.393399	3.56606e-05	-1.82647	-0.389648
51231964	chr12:51231964:A:T	9.30894e-10	-1.67652	-3.80397e-10	6.81437e-05	-1.52362	-3.80397e-10	7.13794e-05	-1.52215	-3.80397e-10
51232079	chr12:51232079:C:T	1.2651e-09	-1.95781e-10	-1.36976	8.10692e-05	-1.95781e-10	-1.34994	8.48183e-05	-1.95781e-10	-1.34965
51232132	chr12:51232132:T:C	1.27896e-09	-1.95781e-10	-1.35886	7.87691e-05	-1.95781e-10	-1.37872	8.23056e-05	-1.95781e-10	-1.37972
51232594	chr12:51232594:TA:T	3.61951e-09	-1.95781e-10	-0.31857	0.000260873	-1.95781e-10	-0.181207	0.000274704	-1.95781e-10	-0.17447
51232642	chr12:51232642:G:A	1.25074e-09	-1.95781e-10	-1.38118	8.00215e-05	-1.95781e-10	-1.36295	8.35862e-05	-1.95781e-10	-1.36428
51232709	chr12:51232709:C:T	2.58098e-09	-1.95781e-10	-0.656736	0.000202291	-1.95781e-10	-0.435535	0.000209031	-1.95781e-10	-0.447681
51233381	chr12:51233381:T:C	1.18657e-09	-0.836799	-0.597043	6.16867e-05	-1.01604	-0.607133	6.4113e-05	-1.01975	-0.609762
51233742	chr12:51233742:T:C	1.268e-09	-1.95781e-10	-1.36747	8.13133e-05	-1.95781e-10	-1.34693	8.50746e-05	-1.95781e-10	-1.34663
51234138	chr12:51234138:A:G	1.27356e-09	-1.95781e-10	-1.36309	8.17909e-05	-1.95781e-10	-1.34108	8.55755e-05	-1.95781e-10	-1.34076
51234235	chr12:51234235:T:C	1.27067e-09	-1.95781e-10	-1.36536	8.15463e-05	-1.95781e-10	-1.34407	8.53188e-05	-1.95781e-10	-1.34377
51234534	chr12:51234534:G:A	7.97515e-10	-1.83116	-3.80397e-10	4.96905e-05	-1.83943	-3.80397e-10	5.19692e-05	-1.83951	-3.80397e-10
51234678	chr12:51234678:T:A	1.27994e-09	-1.95781e-10	-1.35809	8.23325e-05	-1.95781e-10	-1.33448	8.61442e-05	-1.95781e-10	-1.33414
51234738	chr12:51234738:A:G	1.82853e-09	-1.95781e-10	-1.00139	0.000129663	-1.95781e-10	-0.880304	0.000135507	-1.95781e-10	-0.881137
51234971	chr12:51234971:A:T	5.39013e-09	-1.95781e-10	0.0796624	0.000398603	-1.95781e-10	0.242724	0.000419369	-1.95781e-10	0.248587
51235312	chr12:51235312:C:G	1.27289e-09	-1.95781e-10	-1.36361	8.17345e-05	-1.95781e-10	-1.34176	8.55167e-05	-1.95781e-10	-1.34145
51235652	chr12:51235652:A:G	4.26534e-10	-1.68134	-0.775634	2.08261e-05	-1.83971	-0.869325	2.19733e-05	-1.83972	-0.860615
51235729	chr12:51235729:G:A	1.27242e-09	-1.95781e-10	-1.36399	7.77581e-05	-1.95781e-10	-1.39164	8.1384e-05	-1.95781e-10	-1.39098
51235742	chr12:51235742:A:G	8.2826e-10	-1.79334	-3.80397e-10	4.96906e-05	-1.83943	-3.80397e-10	5.19739e-05	-1.83942	-3.80397e-10
51235976	chr12:51235976:C:A	2.37804e-09	-1.95781e-10	-0.738631	0.000123592	-1.95781e-10	-0.928259	0.000130757	-1.95781e-10	-0.916821
51236087	chr12:51236087:C:T	3.49664e-09	-1.95781e-10	-0.353104	0.000255931	-1.95781e-10	-0.200333	0.000269452	-1.95781e-10	-0.193771
51236169	chr12:51236169:T:C	1.23727e-09	-1.95781e-10	-1.392	7.99187e-05	-1.95781e-10	-1.36423	8.33069e-05	-1.95781e-10	-1.36763
51236212	chr12:51236212:G:A	2.13483e-09	-1.95781e-10	-0.846521	0.000182834	-1.95781e-10	-0.536661	0.000191452	-1.95781e-10	-0.535524
51236249	chr12:51236249:G:A	1.70475e-09	-1.95781e-10	-1.07149	0.000108943	-1.95781e-10	-1.05442	0.000113746	-1.95781e-10	-1.05619
51236508	chr12:51236508:C:T	7.20666e-10	-0.545548	-1.38694	3.93447e-05	-0.718571	-1.35431	4.09552e-05	-0.72289	-1.35479
51236681	chr12:51236681:G:A	1.29158e-09	-1.34904	-3.80397e-10	0.000151364	-0.725553	-3.80397e-10	0.000158998	-0.72127	-3.80397e-10
51236830	chr12:51236830:T:C	4.02674e-09	0.46161	-0.67356	7.99198e-05	-0.714294	-0.649924	8.37867e-05	-0.710293	-0.651595
51236857	chr12:51236857:T:G	1.64076e-09	-1.95781e-10	-1.10975	9.73933e-05	-1.95781e-10	-1.16648	0.00010146	-1.95781e-10	-1.1705
51236911	chr12:51236911:G:A	1.85715e-09	-1.95781e-10	-0.985865	0.000129982	-1.95781e-10	-0.877846	0.000136357	-1.95781e-10	-0.874889
51237084	chr12:51237084:C:A	1.23755e-09	-1.95781e-10	-1.39177	7.80709e-05	-1.95781e-10	-1.38762	8.16709e-05	-1.95781e-10	-1.38746
51237232	chr12:51237232:C:A	1.27712e-09	0.0205275	-1.38083	2.77821e-05	-1.1153	-1.30555	2.911e-05	-1.11188	-1.3072
51237697	chr12:51237697:T:C	1.25139e-09	-1.95781e-10	-1.38065	7.78869e-05	-1.95781e-10	-1.38998	8.14321e-05	-1.95781e-10	-1.39039
51238469	chr12:51238469:G:A	8.076e-10	-0.620243	-1.19835	5.11007e-05	-0.561778	-1.24966	5.25153e-05	-0.575642	-1.25342
51238637	chr12:51238637:G:T	1.38089e-09	-1.95781e-10	-1.28218	8.28911e-05	-1.95781e-10	-1.32771	8.668e-05	-1.95781e-10	-1.32794
51238723	chr12:51238723:G:A	2.37534e-10	-1.83145	-1.2109	1.45179e-05	-1.76026	-1.3096	1.52152e-05	-1.75903	-1.30883
51238987	chr12:51238987:G:A	1.34151e-09	-1.95781e-10	-1.31111	8.11325e-05	-1.95781e-10	-1.34916	8.48456e-05	-1.95781e-10	-1.34933
51239637	chr12:51239637:G:A	4.13967e-09	-1.95781e-10	-0.184292	0.000300061	-1.95781e-10	-0.0412559	0.000316074	-1.95781e-10	-0.0341856
51239802	chr12:51239802:T:C	1.28189e-09	-1.95781e-10	-1.35657	8.23173e-05	-1.95781e-10	-1.33466	8.62667e-05	-1.95781e-10	-1.33272
51239905	chr12:51239905:A:T	2.83541e-10	-1.67901	-1.18629	1.92279e-05	-1.52149	-1.26739	2.0016e-05	-1.52481	-1.26883
51241563	chr12:51241563:TC:T	2.42746e-09	-1.95781e-10	-0.718062	0.000137245	-1.95781e-10	-0.823474	0.000142885	-1.95781e-10	-0.828125
51241568	chr12:51241568:AGTGCGTGGGAT:A	2.42777e-09	-1.95781e-10	-0.717936	0.00013726	-1.95781e-10	-0.823362	0.000142901	-1.95781e-10	-0.828011
51241662	chr12:51241662:T:G	1.24495e-09	-1.95781e-10	-1.38581	7.77858e-05	-1.95781e-10	-1.39128	8.13536e-05	-1.95781e-10	-1.39136
51241686	chr12:51241686:G:A	1.23782e-09	-1.95781e-10	-1.39156	7.8686e-05	-1.95781e-10	-1.37978	8.22821e-05	-1.95781e-10	-1.38001
51242052	chr12:51242052:G:A	8.22309e-10	-1.80055	-3.80397e-10	5.49234e-05	-1.7393	-3.80397e-10	5.76066e-05	-1.73653	-3.80397e-10
51242203	chr12:51242203:G:A	8.56899e-10	-0.662106	-1.09724	3.02366e-05	-1.54341	-0.792778	3.15e-05	-1.54458	-0.795599
51242475	chr12:51242475:C:T	8.21192e-10	-0.457097	-1.34481	1.94482e-05	-1.38593	-1.39156	2.04009e-05	-1.38327	-1.39131
51243120	chr12:51243120:G:C	5.75331e-10	-1.10991	-1.04781	3.29322e-05	-1.263	-0.987788	3.4275e-05	-1.26603	-0.989715
51243140	chr12:51243140:A:G	2.24922e-09	-1.95781e-10	-0.794326	0.000177076	-1.95781e-10	-0.568663	0.000183086	-1.95781e-10	-0.580206
51243225	chr12:51243225:T:G	9.99733e-10	-1.60517	-3.80397e-10	7.02574e-05	-1.49308	-3.80397e-10	7.31965e-05	-1.49702	-3.80397e-10
51243385	chr12:51243385:C:T	2.63181e-10	-1.80627	-1.13355	1.47475e-05	-1.79446	-1.25971	1.53898e-05	-1.79643	-1.26003
51243441	chr12:51243441:A:G	2.17261e-09	-1.95781e-10	-0.828976	0.000169972	-1.95781e-10	-0.609608	0.000175798	-1.95781e-10	-0.620828
51243457	chr12:51243457:A:G	2.04336e-10	-1.83751	-1.35539	1.57518e-05	-1.71126	-1.27703	1.63937e-05	-1.71449	-1.27877
51243574	chr12:51243574:GATTTT:G	2.14372e-10	-1.8359	-1.30905	1.41072e-05	-1.74624	-1.35231	1.47362e-05	-1.74689	-1.35297
51243929	chr12:51243929:C:G	2.00061e-09	-1.95781e-10	-0.911453	0.000137842	-1.95781e-10	-0.819133	0.00014398	-1.95781e-10	-0.820489
51244290	chr12:51244290:G:A	2.01301e-10	-1.83894	-1.36892	1.4634e-05	-1.67524	-1.38665	1.52449e-05	-1.67902	-1.3869
51244434	chr12:51244434:A:G	1.28028e-09	-1.95781e-10	-1.35783	8.65799e-05	-1.95781e-10	-1.28417	9.0483e-05	-1.95781e-10	-1.285
51244447	chr12:51244447:A:G	1.56898e-09	-1.95781e-10	-1.15448	0.000117713	-1.95781e-10	-0.976989	0.000122204	-1.95781e-10	-0.98447
51244999	chr12:51244999:A:T	6.9689e-10	-0.613813	-1.35222	1.78744e-05	-1.46965	-1.39223	1.87462e-05	-1.46704	-1.39214
51245048	chr12:51245048:C:T	1.41582e-09	-1.95781e-10	-1.2572	8.94686e-05	-1.95781e-10	-1.25135	9.397e-05	-1.95781e-10	-1.24719
51245154	chr12:51245154:C:G	1.99496e-09	-1.95781e-10	-0.914283	0.000153162	-1.95781e-10	-0.713748	0.000158506	-1.95781e-10	-0.72437
51245230	chr12:51245230:A:G	1.64498e-09	-1.95781e-10	-1.10718	0.000108426	-1.95781e-10	-1.05918	0.00011345	-1.95781e-10	-1.0588
51245518	chr12:51245518:C:T	1.51924e-09	-1.95781e-10	-1.1867	0.00011262	-1.95781e-10	-1.02123	0.000116961	-1.95781e-10	-1.02832
51245895	chr12:51245895:T:A	1.23689e-09	-1.95781e-10	-1.39231	7.78138e-05	-1.95781e-10	-1.39092	8.13928e-05	-1.95781e-10	-1.39088
51245908	chr12:51245908:G:A	3.10331e-09	-1.95781e-10	-0.472438	0.00022096	-1.95781e-10	-0.34726	0.000232532	-1.95781e-10	-0.341134
51246115	chr12:51246115:A:G	1.65855e-09	-1.95781e-10	-1.09896	0.000126182	-1.95781e-10	-0.907516	0.000130894	-1.95781e-10	-0.915771
51247214	chr12:51247214:C:T	1.44818e-09	-1.95781e-10	-1.2346	0.00010458	-1.95781e-10	-1.09529	0.000109249	-1.95781e-10	-1.09654
51247352	chr12:51247352:A:AT	1.45738e-09	-1.95781e-10	-1.22827	9.54172e-05	-1.95781e-10	-1.18698	9.95152e-05	-1.95781e-10	-1.18985
51248072	chr12:51248072:C:T	2.16303e-09	-1.95781e-10	-0.833395	0.000123719	-1.95781e-10	-0.927226	0.00012889	-1.95781e-10	-0.931206
51248086	chr12:51248086:G:A	1.99796e-10	-1.83896	-1.3764	1.26978e-05	-1.81167	-1.39215	1.32926e-05	-1.81082	-1.39213
51248127	chr12:51248127:T:C	1.47908e-09	-1.95781e-10	-1.21349	9.01492e-05	-1.95781e-10	-1.24378	9.41203e-05	-1.95781e-10	-1.24559
51248188	chr12:51248188:G:C	1.99723e-10	-1.83954	-1.37619	1.27587e-05	-1.8069	-1.39213	1.33573e-05	-1.80598	-1.39212
51248759	chr12:51248759:A:G	4.22624e-10	-1.12818	-1.338	2.468e-05	-1.24187	-1.29738	2.57997e-05	-1.24484	-1.29496
51248848	chr12:51248848:T:C	1.26087e-09	-1.95781e-10	-1.37311	7.77174e-05	-1.95781e-10	-1.39216	8.12994e-05	-1.95781e-10	-1.39202
51248994	chr12:51248994:C:T	1.25675e-09	-1.95781e-10	-1.37638	7.77143e-05	-1.95781e-10	-1.3922	8.12775e-05	-1.95781e-10	-1.39229
51249037	chr12:51249037:G:A	3.82224e-10	-1.82981	-0.736847	2.264e-05	-1.75626	-0.869261	2.36688e-05	-1.75892	-0.867086
51249177	chr12:51249177:C:A	7.92138e-10	-1.83793	-3.80397e-10	4.97267e-05	-1.8387	-3.80397e-10	5.20202e-05	-1.83853	-3.80397e-10
51249204	chr12:51249204:C:T	7.92096e-10	-1.83798	-3.80397e-10	4.97287e-05	-1.83866	-3.80397e-10	5.20224e-05	-1.83849	-3.80397e-10
51249458	chr12:51249458:A:G	6.61932e-10	-0.655859	-1.36164	1.73321e-05	-1.50055	-1.39213	1.8173e-05	-1.498	-1.39222
51249668	chr12:51249668:A:G	1.37733e-09	-1.95781e-10	-1.28476	8.12318e-05	-1.95781e-10	-1.34793	8.47748e-05	-1.95781e-10	-1.35016
51249868	chr12:51249868:C:T	1.53801e-09	-1.95781e-10	-1.17441	0.000118089	-1.95781e-10	-0.973804	0.0001234	-1.95781e-10	-0.974735
51250261	chr12:51250261:A:G	1.55044e-09	-1.95781e-10	-1.16637	9.33887e-05	-1.95781e-10	-1.20847	9.76322e-05	-1.95781e-10	-1.20896
51250583	chr12:51250583:C:G	1.4406e-09	-1.95781e-10	-1.23985	8.5715e-05	-1.95781e-10	-1.29421	8.96665e-05	-1.95781e-10	-1.29407
51250982	chr12:51250982:C:T	3.15378e-09	0.554342	-1.01065	0.000212312	0.644251	-1.03144	0.000216089	0.623993	-1.03846
51250993	chr12:51250993:C:T	1.39272e-09	-1.95781e-10	-1.27365	8.34367e-05	-1.95781e-10	-1.32115	8.72819e-05	-1.95781e-10	-1.32102
51251140	chr12:51251140:CT:C	1.36946e-09	-1.95781e-10	-1.29049	8.38484e-05	-1.95781e-10	-1.31623	8.76184e-05	-1.95781e-10	-1.31717
51251212	chr12:51251212:T:C	1.36628e-09	-1.95781e-10	-1.29281	8.22091e-05	-1.95781e-10	-1.33598	8.59961e-05	-1.95781e-10	-1.33586
51251898	chr12:51251898:C:T	1.62778e-09	-1.95781e-10	-1.11769	0.000110175	-1.95781e-10	-1.04318	0.000115054	-1.95781e-10	-1.04477
51252152	chr12:51252152:G:A	3.04936e-09	-1.95781e-10	-0.489977	0.000216792	-1.95781e-10	-0.366301	0.000228098	-1.95781e-10	-0.360388
51252358	chr12:51252358:T:C	1.50419e-09	-1.95781e-10	-1.19665	9.092e-05	-1.95781e-10	-1.23526	9.50557e-05	-1.95781e-10	-1.2357
51252546	chr12:51252546:C:T	1.30086e-09	-1.95781e-10	-1.34188	7.94167e-05	-1.95781e-10	-1.37053	8.30705e-05	-1.95781e-10	-1.37047
51252811	chr12:51252811:C:T	1.60393e-09	-1.95781e-10	-1.13245	0.000108207	-1.95781e-10	-1.06119	0.000112995	-1.95781e-10	-1.06282
51252856	chr12:51252856:G:A	1.25441e-09	-1.95781e-10	-1.37824	7.77067e-05	-1.95781e-10	-1.3923	8.12765e-05	-1.95781e-10	-1.39231
51253481	chr12:51253481:ATAGGAGCAT:A	2.01997e-09	-1.95781e-10	-0.901826	0.000139263	-1.95781e-10	-0.808878	0.000145161	-1.95781e-10	-0.812321
51254320	chr12:51254320:G:A	1.54239e-09	-1.95781e-10	-1.17158	0.000103038	-1.95781e-10	-1.11014	0.000107614	-1.95781e-10	-1.11161
51254334	chr12:51254334:G:A	8.25444e-10	-1.79674	-3.80397e-10	5.13678e-05	-1.80623	-3.80397e-10	5.37335e-05	-1.80613	-3.80397e-10
51254457	chr12:51254457:G:T	1.29118e-09	-1.95781e-10	-1.34935	7.91048e-05	-1.95781e-10	-1.37447	8.27537e-05	-1.95781e-10	-1.37429
51254530	chr12:51254530:G:A	2.23154e-09	-1.95781e-10	-0.802215	0.000154839	-1.95781e-10	-0.702853	0.000162715	-1.95781e-10	-0.698164
51254898	chr12:51254898:G:A	1.33564e-09	-1.95781e-10	-1.31549	8.09664e-05	-1.95781e-10	-1.35121	8.47015e-05	-1.95781e-10	-1.35103
51255211	chr12:51255211:T:C	1.52349e-09	-1.95781e-10	-1.1839	0.000109578	-1.95781e-10	-1.0486	0.000115151	-1.95781e-10	-1.04392
51255234	chr12:51255234:C:T	1.09786e-08	0.791037	-3.80397e-10	0.000400947	0.248589	-3.80397e-10	0.000417675	0.244541	-3.80397e-10
51255645	chr12:51255645:A:G	1.96682e-10	-1.83911	-1.39197	1.59646e-05	-1.64234	-1.33253	1.66274e-05	-1.64626	-1.33285
51256408	chr12:51256408:G:A	4.56342e-10	-1.78089	-0.608528	2.66384e-05	-1.83967	-0.623217	2.81246e-05	-1.83962	-0.6139
51256526	chr12:51256526:A:T	1.72025e-09	-1.95781e-10	-1.06244	0.000137739	-1.95781e-10	-0.819882	0.000145042	-1.95781e-10	-0.813136
51256612	chr12:51256612:C:T	1.74237e-09	-1.95781e-10	-1.04966	0.000140056	-1.95781e-10	-0.803201	0.0001475	-1.95781e-10	-0.796336
51256657	chr12:51256657:T:C	1.99896e-09	-1.95781e-10	-0.912282	0.000106152	-1.95781e-10	-1.08037	0.000111054	-1.95781e-10	-1.08015
51256675	chr12:51256675:G:A	5.68343e-10	-1.77599	-0.393951	3.3064e-05	-1.83945	-0.40735	3.49551e-05	-1.83934	-0.39676
51256841	chr12:51256841:T:C	1.80383e-09	-1.95781e-10	-1.015	0.000110862	-1.95781e-10	-1.03695	0.000115698	-1.95781e-10	-1.03918
51257104	chr12:51257104:G:C	3.1705e-10	-1.83967	-0.913933	2.31098e-05	-1.83491	-0.770075	2.41531e-05	-1.83505	-0.770705
51257134	chr12:51257134:G:A	4.96558e-10	-1.7557	-0.549264	2.83442e-05	-1.83663	-0.564192	2.99437e-05	-1.83628	-0.554563
51257488	chr12:51257488:T:C	1.73443e-09	-1.95781e-10	-1.05423	0.00013956	-1.95781e-10	-0.806746	0.000146984	-1.95781e-10	-0.799842
51258606	chr12:51258606:A:G	1.42055e-09	-1.95781e-10	-1.25387	0.000107356	-1.95781e-10	-1.06909	0.000112653	-1.95781e-10	-1.06585
51259001	chr12:51259001:A:C	1.29068e-09	-1.95781e-10	-1.34974	7.90351e-05	-1.95781e-10	-1.37535	8.26849e-05	-1.95781e-10	-1.37513
51259209	chr12:51259209:C:T	1.52868e-09	-1.95781e-10	-1.1805	9.06111e-05	-1.95781e-10	-1.23866	9.46072e-05	-1.95781e-10	-1.24043
51259271	chr12:51259271:G:T	1.71099e-09	-1.95781e-10	-1.06783	0.000115971	-1.95781e-10	-0.991901	0.000121206	-1.95781e-10	-0.992673
51260370	chr12:51260370:G:T	2.04983e-10	-1.83539	-1.35435	1.44922e-05	-1.83141	-1.24022	1.51332e-05	-1.83154	-1.24173
51260462	chr12:51260462:C:T	1.94566e-09	-1.95781e-10	-0.939308	0.000105654	-1.95781e-10	-1.08507	0.000109792	-1.95781e-10	-1.09158
51260525	chr12:51260525:C:T	1.11533e-09	-0.334385	-1.16137	7.56882e-05	-0.24416	-1.17446	7.74567e-05	-0.260944	-1.1795
51260582	chr12:51260582:G:A	3.82237e-09	-1.95781e-10	-0.264036	0.00029581	-1.95781e-10	-0.055525	0.000306954	-1.95781e-10	-0.0634647
51260615	chr12:51260615:T:C	1.51215e-09	-1.95781e-10	-1.19138	9.00678e-05	-1.95781e-10	-1.24468	9.44636e-05	-1.95781e-10	-1.24195
51260624	chr12:51260624:C:T	1.31234e-09	-1.95781e-10	-1.3331	9.38097e-05	-1.95781e-10	-1.20397	9.86197e-05	-1.95781e-10	-1.19889
51260932	chr12:51260932:C:T	1.98767e-09	-1.95781e-10	-0.917944	0.000137356	-1.95781e-10	-0.822662	0.000143567	-1.95781e-10	-0.823364
51261182	chr12:51261182:G:A	1.23735e-09	-1.95781e-10	-1.39194	7.77132e-05	-1.95781e-10	-1.39222	8.12876e-05	-1.95781e-10	-1.39217
51261376	chr12:51261376:T:C	6.43986e-09	-1.95781e-10	0.2576	0.000551986	-1.95781e-10	0.568281	0.000572473	-1.95781e-10	0.559803
51261641	chr12:51261641:T:C	1.60164e-09	-1.95781e-10	-1.13388	9.93219e-05	-1.95781e-10	-1.14687	0.000104149	-1.95781e-10	-1.14434
51261704	chr12:51261704:A:G	1.60164e-09	-1.95781e-10	-1.13388	9.93219e-05	-1.95781e-10	-1.14687	0.000104149	-1.95781e-10	-1.14434
51261986	chr12:51261986:C:A	2.10669e-10	-1.83596	-1.32642	1.5928e-05	-1.63129	-1.34587	1.65764e-05	-1.63609	-1.34609
51262276	chr12:51262276:T:C	1.61849e-09	-1.95781e-10	-1.12342	9.51039e-05	-1.95781e-10	-1.19027	9.92756e-05	-1.95781e-10	-1.19226
51262307	chr12:51262307:C:T	1.36656e-09	-1.95781e-10	-1.29261	0.000100589	-1.95781e-10	-1.1342	0.000105827	-1.95781e-10	-1.12836
51262580	chr12:51262580:G:A	3.65891e-09	-1.95781e-10	-0.307741	0.000281553	-1.95781e-10	-0.10492	0.000292207	-1.95781e-10	-0.112702
51262644	chr12:51262644:A:G	6.87149e-09	-1.95781e-10	0.322474	0.000592495	-1.95781e-10	0.639101	0.000614402	-1.95781e-10	0.630487
51262698	chr12:51262698:T:C	6.43465e-09	-1.95781e-10	0.256791	0.000551547	-1.95781e-10	0.567485	0.000572018	-1.95781e-10	0.559007
51263185	chr12:51263185:C:T	1.27764e-09	-1.95781e-10	-1.35989	8.98668e-05	-1.95781e-10	-1.24691	9.44336e-05	-1.95781e-10	-1.24227
51263641	chr12:51263641:G:A	1.24038e-09	-1.95781e-10	-1.38949	7.94153e-05	-1.95781e-10	-1.37055	8.31832e-05	-1.95781e-10	-1.36912
51263852	chr12:51263852:T:C	2.24507e-09	-1.95781e-10	-0.796172	0.000117455	-1.95781e-10	-0.979189	0.000121858	-1.95781e-10	-0.987309
51263997	chr12:51263997:T:C	2.04804e-09	-1.95781e-10	-0.888024	0.000141809	-1.95781e-10	-0.790757	0.000148222	-1.95781e-10	-0.791449
51263999	chr12:51263999:A:T	1.24337e-09	-1.95781e-10	-1.38708	8.3316e-05	-1.95781e-10	-1.3226	8.73568e-05	-1.95781e-10	-1.32016
51264045	chr12:51264045:G:C	1.48208e-09	-1.95781e-10	-1.21146	8.85777e-05	-1.95781e-10	-1.26136	9.28867e-05	-1.95781e-10	-1.25878
51264291	chr12:51264291:T:C	1.58474e-09	-1.95781e-10	-1.14449	9.83574e-05	-1.95781e-10	-1.15663	0.000103131	-1.95781e-10	-1.15416
51264616	chr12:51264616:A:G	3.39978e-09	-0.381198	-3.80397e-10	8.99263e-05	-1.24625	-3.80397e-10	9.36401e-05	-1.2507	-3.80397e-10
51264825	chr12:51264825:A:G	4.38696e-10	-1.80709	-0.621764	2.31838e-05	-1.76992	-0.83187	2.39552e-05	-1.77266	-0.841319
51264991	chr12:51264991:A:T	1.04597e-09	-1.55996	-3.80397e-10	5.23895e-05	-1.78654	-3.80397e-10	5.49075e-05	-1.78451	-3.80397e-10
51265022	chr12:51265022:A:G	5.50875e-09	-1.95781e-10	0.101431	0.00046531	-1.95781e-10	0.397463	0.000482756	-1.95781e-10	0.389348
51265304	chr12:51265304:T:C	1.31367e-09	-1.95781e-10	-1.33208	9.3243e-05	-1.95781e-10	-1.21003	9.81344e-05	-1.95781e-10	-1.20382
51265503	chr12:51265503:A:G	1.2631e-09	-1.95781e-10	-1.37134	8.13288e-05	-1.95781e-10	-1.34674	8.50403e-05	-1.95781e-10	-1.34704
51265803	chr12:51265803:C:T	9.87975e-10	-1.70493	0.0879277	4.40994e-05	-1.80507	-0.153723	4.65324e-05	-1.80492	-0.145095
51265806	chr12:51265806:C:T	5.67309e-10	-0.788229	-1.38353	1.93086e-05	-1.47544	-1.30925	2.02967e-05	-1.47125	-1.30846
51265837	chr12:51265837:C:T	1.51015e-09	-1.95781e-10	-1.1927	9.00289e-05	-1.95781e-10	-1.24511	9.44218e-05	-1.95781e-10	-1.24239
51265853	chr12:51265853:T:C	1.28803e-08	0.950794	-3.80397e-10	0.000467045	0.401185	-3.80397e-10	0.000486403	0.396874	-3.80397e-10
51265854	chr12:51265854:G:A	1.15518e-08	0.841936	-3.80397e-10	0.000422732	0.301498	-3.80397e-10	0.000440309	0.297314	-3.80397e-10
51265879	chr12:51265879:A:G	1.33685e-09	-1.95781e-10	-1.31459	8.82309e-05	-1.95781e-10	-1.26528	9.25816e-05	-1.95781e-10	-1.26207
51265892	chr12:51265892:C:G	1.24146e-09	-1.95781e-10	-1.38862	8.00997e-05	-1.95781e-10	-1.36197	8.38826e-05	-1.95781e-10	-1.36074
51265979	chr12:51265979:A:G	1.25012e-09	-1.95781e-10	-1.38167	8.0065e-05	-1.95781e-10	-1.3624	8.37333e-05	-1.95781e-10	-1.36253
51265983	chr12:51265983:A:G	1.25388e-09	-1.95781e-10	-1.37867	8.04474e-05	-1.95781e-10	-1.35764	8.41321e-05	-1.95781e-10	-1.35778
51266237	chr12:51266237:A:G	1.39847e-09	-1.95781e-10	-1.26953	8.88181e-05	-1.95781e-10	-1.25865	9.3078e-05	-1.95781e-10	-1.25672
51266978	chr12:51266978:T:C	1.29866e-09	-1.95781e-10	-1.34357	8.95773e-05	-1.95781e-10	-1.25014	9.31244e-05	-1.95781e-10	-1.25623
51267070	chr12:51267070:T:C	1.31865e-09	-1.95781e-10	-1.3283	8.85996e-05	-1.95781e-10	-1.26111	9.2963e-05	-1.95781e-10	-1.25796
51267337	chr12:51267337:C:T	7.90895e-10	-1.8395	-3.80397e-10	5.58743e-05	-1.72214	-3.80397e-10	5.84754e-05	-1.72156	-3.80397e-10
51267365	chr12:51267365:A:C	1.29335e-09	-1.95781e-10	-1.34767	8.0249e-05	-1.95781e-10	-1.36011	8.3878e-05	-1.95781e-10	-1.3608
51267403	chr12:51267403:G:A	1.27548e-09	-1.95781e-10	-1.36159	8.24903e-05	-1.95781e-10	-1.33256	8.62453e-05	-1.95781e-10	-1.33297
51267649	chr12:51267649:A:G	5.44553e-10	-1.09205	-1.12065	3.45321e-05	-1.01197	-1.19139	3.6113e-05	-1.00947	-1.19404
51267730	chr12:51267730:G:A	1.34397e-09	-1.95781e-10	-1.30928	9.10742e-05	-1.95781e-10	-1.23357	9.55854e-05	-1.95781e-10	-1.23014
51268378	chr12:51268378:G:T	1.33114e-08	-1.95781e-10	0.983717	0.00101011	-1.95781e-10	1.17257	0.00106493	-1.95781e-10	1.1805
51269228	chr12:51269228:G:A	1.25889e-09	-1.95781e-10	-1.37468	8.09455e-05	-1.95781e-10	-1.35147	8.46358e-05	-1.95781e-10	-1.35181
51269431	chr12:51269431:T:C	7.42767e-10	-0.525112	-1.37717	4.68507e-05	-0.520302	-1.37797	4.91433e-05	-0.516754	-1.37867
51269806	chr12:51269806:C:G	2.08279e-10	-1.80654	-1.36724	1.38239e-05	-1.75592	-1.36292	1.44621e-05	-1.75662	-1.36201
51270055	chr12:51270055:T:C	2.71357e-09	-1.95781e-10	-0.606643	0.000138377	-1.95781e-10	-0.815256	0.000143615	-1.95781e-10	-0.823029
51270336	chr12:51270336:G:A	1.27132e-09	-1.95781e-10	-1.36485	8.06931e-05	-1.95781e-10	-1.35459	8.42755e-05	-1.95781e-10	-1.35607
51270363	chr12:51270363:A:G	1.40924e-09	-1.95781e-10	-1.26186	9.82838e-05	-1.95781e-10	-1.15738	0.000103469	-1.95781e-10	-1.15089
51270520	chr12:51270520:C:A	3.08229e-10	-1.47874	-1.30308	1.80277e-05	-1.53018	-1.32315	1.88625e-05	-1.52936	-1.32362
51270727	chr12:51270727:C:G	2.99549e-10	-1.46734	-1.34304	1.76076e-05	-1.51991	-1.357	1.84264e-05	-1.51908	-1.3573
51270728	chr12:51270728:T:C	9.71172e-10	-0.355849	-1.27831	5.97753e-05	-0.355893	-1.29876	6.26617e-05	-0.352248	-1.30016
51271480	chr12:51271480:G:A	3.0326e-10	-1.49499	-1.30308	1.77583e-05	-1.54523	-1.32315	1.85804e-05	-1.54443	-1.32362
51271592	chr12:51271592:A:C	2.33234e-09	-1.95781e-10	-0.758037	0.000176879	-1.95781e-10	-0.569774	0.000186753	-1.95781e-10	-0.560375
51271803	chr12:51271803:G:T	3.00271e-10	-1.47488	-1.33309	1.76815e-05	-1.5244	-1.34832	1.85029e-05	-1.52359	-1.34865
51272022	chr12:51272022:T:C	3.06359e-10	-1.45299	-1.33492	1.80173e-05	-1.50402	-1.34989	1.88549e-05	-1.50318	-1.35021
51272302	chr12:51272302:C:T	3.30459e-10	-1.42049	-1.29169	1.92742e-05	-1.4736	-1.31288	2.01674e-05	-1.47271	-1.31338
51272305	chr12:51272305:T:A	2.21825e-10	-1.72474	-1.38604	1.53925e-05	-1.62801	-1.38335	1.61533e-05	-1.62425	-1.38379
51272745	chr12:51272745:T:C	1.25167e-09	-1.95781e-10	-1.38043	7.77353e-05	-1.95781e-10	-1.39193	8.13246e-05	-1.95781e-10	-1.39171
51273788	chr12:51273788:C:G	1.78135e-09	-1.95781e-10	-1.02754	0.000110431	-1.95781e-10	-1.04085	0.000115859	-1.95781e-10	-1.03779
51274152	chr12:51274152:C:T	4.48313e-10	-1.14001	-1.26716	2.89889e-05	-1.06274	-1.31559	3.0348e-05	-1.06027	-1.31716
51274307	chr12:51274307:G:A	1.37001e-09	-1.29009	-3.80397e-10	6.96883e-05	-1.50121	-3.80397e-10	7.30421e-05	-1.49913	-3.80397e-10
51274319	chr12:51274319:C:T	3.41135e-10	-1.39491	-1.28548	1.99852e-05	-1.44432	-1.30593	2.09145e-05	-1.44334	-1.30638
51274834	chr12:51274834:C:T	1.42736e-09	-1.95781e-10	-1.24908	9.36772e-05	-1.95781e-10	-1.20539	9.78241e-05	-1.95781e-10	-1.20699
51275501	chr12:51275501:C:T	2.12251e-10	-1.82929	-1.3256	1.38746e-05	-1.79666	-1.31852	1.4526e-05	-1.79717	-1.31706
51275949	chr12:51275949:C:T	1.3366e-09	-1.95781e-10	-1.31478	8.92652e-05	-1.95781e-10	-1.25363	9.37493e-05	-1.95781e-10	-1.24954
51276418	chr12:51276418:A:G	4.13634e-09	0.306853	-0.491949	0.000405362	0.887102	-0.627564	0.00041869	0.879907	-0.632939
51276602	chr12:51276602:T:A	1.96791e-09	-1.95781e-10	-0.927934	0.000121711	-1.95781e-10	-0.943589	0.000127758	-1.95781e-10	-0.940026
51276718	chr12:51276718:T:C	1.24876e-09	-1.95781e-10	-1.38276	7.77213e-05	-1.95781e-10	-1.39211	8.13005e-05	-1.95781e-10	-1.39201
51277044	chr12:51277044:G:T	4.31458e-10	-1.09054	-1.35496	2.87003e-05	-1.0125	-1.37583	3.00789e-05	-1.01001	-1.37633
51277462	chr12:51277462:G:GGGGAC	1.56286e-09	-1.95781e-10	-1.15839	9.72793e-05	-1.95781e-10	-1.16766	0.000101991	-1.95781e-10	-1.16527
51277504	chr12:51277504:T:C	3.39058e-10	-1.3318	-1.35469	1.99055e-05	-1.3883	-1.36595	2.08349e-05	-1.38725	-1.36628
51277659	chr12:51277659:G:A	2.01276e-09	-1.95781e-10	-0.9054	0.000160779	-1.95781e-10	-0.665208	0.000168876	-1.95781e-10	-0.660996
51278023	chr12:51278023:C:CCT	5.22769e-10	-0.99561	-1.25791	3.39384e-05	-0.911601	-1.30909	3.55332e-05	-0.908947	-1.31075
51278127	chr12:51278127:A:C	1.46596e-09	-1.95781e-10	-1.2224	9.396e-05	-1.95781e-10	-1.20237	9.76982e-05	-1.95781e-10	-1.20828
51278234	chr12:51278234:A:T	2.37075e-10	-1.73771	-1.30658	1.28435e-05	-1.83116	-1.36124	1.34041e-05	-1.83207	-1.36253
51278528	chr12:51278528:C:T	1.24269e-09	-1.95781e-10	-1.38763	7.79352e-05	-1.95781e-10	-1.38936	8.15011e-05	-1.95781e-10	-1.38955
51278744	chr12:51278744:A:T	2.07294e-09	-0.00599647	-0.869942	0.000111091	-0.383779	-0.651112	0.000116664	-0.380358	-0.650511
51278745	chr12:51278745:C:T	2.02381e-09	-0.0396064	-0.860318	0.000109126	-0.413009	-0.639727	0.000114596	-0.409618	-0.639132
51278765	chr12:51278765:C:T	3.98669e-10	-1.13429	-1.39024	2.54113e-05	-1.12027	-1.38978	2.66262e-05	-1.11865	-1.38962
51278865	chr12:51278865:C:T	1.4804e-09	-1.95781e-10	-1.21259	9.49831e-05	-1.95781e-10	-1.19154	9.87454e-05	-1.95781e-10	-1.19762
51279308	chr12:51279308:G:A	1.46451e-09	-1.95781e-10	-1.22339	9.38789e-05	-1.95781e-10	-1.20324	9.76169e-05	-1.95781e-10	-1.20911
51279354	chr12:51279354:G:A	4.71089e-10	-0.985726	-1.37189	3.17696e-05	-0.901103	-1.38563	3.33083e-05	-0.898436	-1.38592
51279506	chr12:51279506:T:C	1.24055e-09	-1.95781e-10	-1.38936	8.03066e-05	-1.95781e-10	-1.35939	8.37112e-05	-1.95781e-10	-1.36279
51279868	chr12:51279868:C:T	4.84904e-10	-1.04656	-1.28215	3.01882e-05	-1.03781	-1.29998	3.1613e-05	-1.03605	-1.30055
51279869	chr12:51279869:G:A	1.25804e-09	-1.95781e-10	-1.37535	8.19398e-05	-1.95781e-10	-1.33926	8.59373e-05	-1.95781e-10	-1.33654
51280240	chr12:51280240:A:T	4.36853e-09	-1.95781e-10	-0.13048	0.000314504	-1.95781e-10	0.00575607	0.000325204	-1.95781e-10	-0.00570928
51280458	chr12:51280458:C:A	1.27176e-09	-0.573632	-0.79087	7.74868e-05	-0.571758	-0.823375	8.10771e-05	-0.568465	-0.826297
51280717	chr12:51280717:T:C	1.30517e-09	-1.95781e-10	-1.33858	7.89782e-05	-1.95781e-10	-1.37607	8.25067e-05	-1.95781e-10	-1.37728
51280868	chr12:51280868:C:G	5.00548e-10	-1.01394	-1.28302	3.11444e-05	-1.00584	-1.30077	3.2615e-05	-1.00406	-1.30133
51281424	chr12:51281424:C:T	2.08029e-09	-1.95781e-10	-0.8724	0.00016748	-1.95781e-10	-0.62438	0.000175931	-1.95781e-10	-0.620069
51282491	chr12:51282491:TA:T	1.58779e-09	-1.95781e-10	-1.14256	9.48545e-05	-1.95781e-10	-1.1929	9.90052e-05	-1.95781e-10	-1.19499
51282644	chr12:51282644:G:A	9.39683e-09	-1.95781e-10	0.635465	0.000697953	-1.95781e-10	0.802911	0.000734934	-1.95781e-10	0.809618
51282674	chr12:51282674:C:A	8.87816e-10	-1.7239	-3.80397e-10	6.02929e-05	-1.64603	-3.80397e-10	6.31046e-05	-1.64537	-3.80397e-10
51282689	chr12:51282689:G:A	4.64231e-10	-1.30794	-1.06434	2.79639e-05	-1.35613	-1.0582	2.92199e-05	-1.35367	-1.06165
51282751	chr12:51282751:G:A	4.34557e-10	-1.08496	-1.35338	2.88885e-05	-1.00742	-1.37438	3.02765e-05	-1.00491	-1.37488
51283206	chr12:51283206:G:A	2.40792e-10	-1.63752	-1.3912	1.94725e-05	-1.38804	-1.3882	2.03956e-05	-1.38681	-1.38803
51283388	chr12:51283388:G:T	1.20408e-09	-0.705748	-0.713443	7.42041e-05	-0.700005	-0.738416	7.76091e-05	-0.696885	-0.741593
51283552	chr12:51283552:ATCC:A	3.02212e-09	-1.95781e-10	-0.498949	0.000227383	-1.95781e-10	-0.318605	0.000236703	-1.95781e-10	-0.323357
51284550	chr12:51284550:C:T	2.85299e-09	-1.95781e-10	-0.55654	0.000164395	-1.95781e-10	-0.642972	0.000171064	-1.95781e-10	-0.648123
51285304	chr12:51285304:G:A	1.13695e-09	-0.722169	-0.754391	7.00305e-05	-0.71714	-0.779171	7.32509e-05	-0.714045	-0.782228
51285484	chr12:51285484:A:C	8.75893e-09	0.565166	-3.80397e-10	0.000215001	-0.374597	-3.80397e-10	0.000227358	-0.363638	-3.80397e-10
51285817	chr12:51285817:A:G	3.11789e-09	-1.95781e-10	-0.467751	0.000178744	-1.95781e-10	-0.559288	0.000185947	-1.95781e-10	-0.564701
51286002	chr12:51286002:C:T	1.86073e-09	-1.95781e-10	-0.983938	0.000107937	-1.95781e-10	-1.06369	0.000112468	-1.95781e-10	-1.06749
51286026	chr12:51286026:G:A	1.1429e-09	-0.723522	-0.747816	7.04151e-05	-0.718171	-0.772662	7.36514e-05	-0.715075	-0.775745
51286080	chr12:51286080:G:A	1.23723e-09	-1.95781e-10	-1.39203	7.82428e-05	-1.95781e-10	-1.38542	8.19144e-05	-1.95781e-10	-1.38449
51286651	chr12:51286651:C:T	4.67716e-10	-1.02643	-1.33837	3.10515e-05	-0.94566	-1.36394	3.25422e-05	-0.943059	-1.36457
51287098	chr12:51287098:A:G	1.54516e-09	-1.95781e-10	-1.16978	9.60236e-05	-1.95781e-10	-1.18065	0.000100667	-1.95781e-10	-1.17835
51287623	chr12:51287623:A:G	1.40525e-09	-1.95781e-10	-1.2647	8.97366e-05	-1.95781e-10	-1.24836	9.33796e-05	-1.95781e-10	-1.25349
51287745	chr12:51287745:G:A	4.53762e-10	-1.05404	-1.34105	3.01264e-05	-0.974139	-1.3657	3.15723e-05	-0.97156	-1.36632
51287837	chr12:51287837:G:A	1.08777e-09	-0.753677	-0.767099	6.70362e-05	-0.748281	-0.791728	7.01182e-05	-0.745223	-0.794758
51288119	chr12:51288119:T:C	1.12735e-09	-0.724815	-0.760219	6.94581e-05	-0.71966	-0.784857	7.26532e-05	-0.71657	-0.787895
51288875	chr12:51288875:G:A	4.57285e-10	-1.12814	-1.25921	2.97062e-05	-1.04379	-1.31009	3.1098e-05	-1.0413	-1.31172
51288905	chr12:51288905:T:C	1.24155e-09	-1.95781e-10	-1.38854	7.84359e-05	-1.95781e-10	-1.38296	8.20693e-05	-1.95781e-10	-1.3826
51288941	chr12:51288941:G:A	6.33937e-10	-0.817103	-1.24361	3.9382e-05	-0.807584	-1.26435	4.12432e-05	-0.805675	-1.265
51289155	chr12:51289155:C:T	3.21787e-09	-1.95781e-10	-0.436186	0.000184259	-1.95781e-10	-0.528898	0.000191658	-1.95781e-10	-0.534451
51289206	chr12:51289206:T:A	3.15296e-09	-1.95781e-10	-0.456565	0.000180666	-1.95781e-10	-0.548589	0.000187933	-1.95781e-10	-0.554077
51289335	chr12:51289335:C:A	2.10402e-09	-1.95781e-10	-0.861057	0.000116102	-1.95781e-10	-0.99077	0.000122194	-1.95781e-10	-0.984556
51289922	chr12:51289922:C:G	1.55484e-09	-1.95781e-10	-1.16354	9.66171e-05	-1.95781e-10	-1.17449	0.000101292	-1.95781e-10	-1.17215
51290191	chr12:51290191:C:T	4.8265e-10	-0.994242	-1.33913	3.20847e-05	-0.912278	-1.36458	3.36265e-05	-0.909633	-1.36522
51290202	chr12:51290202:G:A	5.32225e-10	-0.969342	-1.26625	3.3216e-05	-0.956785	-1.28542	3.47843e-05	-0.954963	-1.28603
51290809	chr12:51290809:C:T	1.15506e-09	-0.731316	-0.729441	7.11126e-05	-0.725845	-0.755131	7.43776e-05	-0.722781	-0.758226
51290849	chr12:51290849:T:C	3.48308e-09	0.187186	-0.544177	0.000212612	0.204382	-0.590157	0.000222645	0.209551	-0.594136
51290857	chr12:51290857:C:T	1.59915e-09	-1.95781e-10	-1.13543	8.69907e-05	-1.95781e-10	-1.27944	9.06927e-05	-1.95781e-10	-1.28269
51291006	chr12:51291006:G:A	4.48565e-10	-1.06617	-1.34044	2.98079e-05	-0.98506	-1.36541	3.12373e-05	-0.982512	-1.36604
51291040	chr12:51291040:T:C	1.45862e-09	-1.95781e-10	-1.22742	0.000104748	-1.95781e-10	-1.09368	0.000109371	-1.95781e-10	-1.09542
51291512	chr12:51291512:CAGCCTGGA:C	1.36048e-09	-1.95781e-10	-1.29707	8.84946e-05	-1.95781e-10	-1.2623	9.2346e-05	-1.95781e-10	-1.26462
51292047	chr12:51292047:T:C	3.50418e-09	0.234242	-0.585191	0.000213811	0.250289	-0.63044	0.000223931	0.25552	-0.634344
51292420	chr12:51292420:T:C	4.13828e-09	0.33898	-0.523606	0.000252585	0.355796	-0.569288	0.000264531	0.361157	-0.573362
51292501	chr12:51292501:A:T	3.33582e-09	0.208106	-0.608295	0.000204083	0.225537	-0.652249	0.000213746	0.230731	-0.656106
51292590	chr12:51292590:G:A	4.50706e-09	-1.95781e-10	-0.0992631	0.00025806	-1.95781e-10	-0.19205	0.00026786	-1.95781e-10	-0.199698
51292761	chr12:51292761:C:T	1.59555e-09	-0.483749	-0.65394	9.02665e-05	-0.544921	-0.697555	9.45068e-05	-0.540218	-0.701274
51293186	chr12:51293186:C:G	2.38854e-09	-1.95781e-10	-0.734223	0.000130359	-1.95781e-10	-0.874947	0.000137312	-1.95781e-10	-0.867905
51293200	chr12:51293200:T:C	3.35258e-09	0.187784	-0.582961	0.000204838	0.204386	-0.627406	0.000214525	0.209561	-0.631297
51293529	chr12:51293529:G:A	2.29779e-09	0.100752	-0.87371	0.000150531	0.178984	-0.910057	0.000153506	0.160958	-0.917383
51293546	chr12:51293546:C:T	1.7307e-09	-0.367311	-0.689072	9.81554e-05	-0.427468	-0.731221	0.000102799	-0.422526	-0.734861
51293599	chr12:51293599:A:G	2.09912e-09	-1.95781e-10	-0.863391	0.000169097	-1.95781e-10	-0.614767	0.000177665	-1.95781e-10	-0.610264
51293739	chr12:51293739:G:A	4.81852e-10	-1.02491	-1.31011	3.01826e-05	-1.01293	-1.32504	3.16095e-05	-1.01117	-1.32554
51293835	chr12:51293835:T:C	1.23689e-09	-1.95781e-10	-1.39231	7.9004e-05	-1.95781e-10	-1.37574	8.25955e-05	-1.95781e-10	-1.37621
51293934	chr12:51293934:G:A	1.92427e-09	-0.169678	-0.780682	0.000120042	-0.142903	-0.814498	0.000125796	-0.137946	-0.817558
51294076	chr12:51294076:A:G	1.70103e-09	-0.17577	-0.897905	0.00010637	-0.1473	-0.931018	0.000111557	-0.142272	-0.933353
51294322	chr12:51294322:A:G	8.03465e-10	-1.82373	-3.80397e-10	4.96986e-05	-1.83926	-3.80397e-10	5.19777e-05	-1.83935	-3.80397e-10
51294723	chr12:51294723:GCACACATAAAACAA:G	5.1247e-10	-1.20946	-1.06396	2.87038e-05	-1.61138	-0.776829	3.02533e-05	-1.6084	-0.77216
51294774	chr12:51294774:C:T	2.70773e-10	-1.52326	-1.38812	2.39314e-05	-1.18249	-1.38756	2.49833e-05	-1.18401	-1.38795
51294974	chr12:51294974:C:T	1.04362e-09	-0.481837	-1.08038	6.47237e-05	-0.478657	-1.09646	6.77572e-05	-0.47675	-1.09748
51294999	chr12:51294999:C:T	3.87563e-10	-1.53307	-1.01971	2.65043e-05	-1.49915	-0.968785	2.77936e-05	-1.49734	-0.968016
51295235	chr12:51295235:AT:A	4.63574e-09	1.24921	-1.32033	0.000484772	1.79533	-1.35689	0.000505352	1.79205	-1.35696
51295311	chr12:51295311:G:C	1.70533e-09	0.127081	-1.19823	0.000155958	0.572622	-1.26828	0.000162458	0.568912	-1.26866
51296607	chr12:51296607:T:C	1.35043e-09	-1.95781e-10	-1.30448	8.73973e-05	-1.95781e-10	-1.27478	9.15639e-05	-1.95781e-10	-1.27313
51296878	chr12:51296878:T:G	4.86551e-09	-0.0227357	-3.80397e-10	0.000112665	-1.02082	-3.80397e-10	0.000117242	-1.02592	-3.80397e-10
51296960	chr12:51296960:TC:T	1.34273e-09	-1.95781e-10	-1.3102	8.17001e-05	-1.95781e-10	-1.34219	8.54167e-05	-1.95781e-10	-1.34262
51297343	chr12:51297343:C:T	2.13048e-10	-1.75924	-1.3919	1.25924e-05	-1.83883	-1.37332	1.31688e-05	-1.83885	-1.37346
51297365	chr12:51297365:A:G	5.13959e-10	-0.878323	-1.3922	0.000114188	0.371497	-1.37889	0.000117381	0.353971	-1.37871
51297629	chr12:51297629:G:A	2.08812e-10	-1.81501	-1.35622	1.33409e-05	-1.83399	-1.32042	1.39363e-05	-1.83386	-1.3218
51297767	chr12:51297767:A:G	1.53723e-09	0.168366	-1.34329	0.000128231	0.407353	-1.29876	0.000133741	0.407906	-1.30217
51298145	chr12:51298145:A:G	1.03675e-09	-0.227832	-1.34098	8.8352e-05	0.0386839	-1.3026	9.15616e-05	0.0330966	-1.30625
51298168	chr12:51298168:T:C	1.57409e-09	-0.011117	-1.14012	0.000121984	0.170573	-1.11192	0.000126836	0.170708	-1.11798
51298552	chr12:51298552:T:A	1.49498e-09	-0.00329085	-1.19951	0.000115673	0.178193	-1.17267	0.000120345	0.178318	-1.17812
51298795	chr12:51298795:A:G	1.51122e-09	0.0908094	-1.2828	0.000119206	0.257429	-1.22182	0.000124129	0.257555	-1.22639
51299237	chr12:51299237:C:T	6.90078e-09	0.326727	-3.80397e-10	0.000521969	0.512367	-3.80397e-10	0.000544374	0.509474	-3.80397e-10
51299331	chr12:51299331:C:T	1.57781e-09	-1.95781e-10	-1.14887	0.000110585	-1.95781e-10	-1.03945	0.000116366	-1.95781e-10	-1.03342
51299573	chr12:51299573:G:A	1.6901e-09	0.193523	-1.27364	0.000134194	0.364833	-1.21079	0.000139717	0.364972	-1.21551
51300118	chr12:51300118:A:G	1.63115e-09	0.143795	-1.25942	0.000130398	0.317171	-1.19182	0.000135731	0.31727	-1.19676
51300119	chr12:51300119:G:T	1.62124e-09	0.140034	-1.26175	0.000129508	0.313214	-1.19471	0.00013481	0.313318	-1.19961
51300249	chr12:51300249:T:C	2.71982e-10	-1.81732	-1.08961	2.05514e-05	-1.70015	-1.02216	2.14832e-05	-1.70157	-1.02132
51300372	chr12:51300372:G:A	3.97964e-10	-1.83214	-0.694156	2.13798e-05	-1.83814	-0.844657	2.26039e-05	-1.8382	-0.833839
51300494	chr12:51300494:C:T	3.76679e-10	-1.83146	-0.749807	2.03328e-05	-1.8384	-0.894602	2.14855e-05	-1.83846	-0.884321
51300811	chr12:51300811:T:G	3.17114e-10	-1.38259	-1.37081	2.18311e-05	-1.28924	-1.37267	2.28952e-05	-1.28665	-1.37259
51300959	chr12:51300959:G:A	2.45523e-09	-1.95781e-10	-0.706688	0.000135021	-1.95781e-10	-0.839809	0.000142243	-1.95781e-10	-0.832623
51301924	chr12:51301924:C:T	2.94542e-10	-1.57852	-1.24872	1.95377e-05	-1.59094	-1.18195	2.04806e-05	-1.58867	-1.18201
51302007	chr12:51302007:GT:G	2.89468e-10	-1.45977	-1.38485	1.9814e-05	-1.37291	-1.38594	2.07743e-05	-1.37053	-1.38592
51302145	chr12:51302145:G:T	1.38693e-09	-1.95781e-10	-1.27781	8.12686e-05	-1.95781e-10	-1.34748	8.5057e-05	-1.95781e-10	-1.34684
51302163	chr12:51302163:A:C	4.92538e-08	-1.95781e-10	2.29208	0.00375636	-1.95781e-10	2.48596	0.00388277	-1.95781e-10	2.47414
51302716	chr12:51302716:G:A	2.84851e-10	-1.56576	-1.29494	1.86928e-05	-1.58004	-1.23706	1.95951e-05	-1.57773	-1.23716
51303378	chr12:51303378:T:C	3.15205e-10	-1.58636	-1.17308	2.11923e-05	-1.60068	-1.09092	2.22124e-05	-1.59845	-1.09106
51303906	chr12:51303906:T:C	1.78797e-09	-1.95781e-10	-1.02383	0.000117121	-1.95781e-10	-0.982037	0.000122637	-1.95781e-10	-0.980936
51304107	chr12:51304107:T:A	1.22155e-09	-0.561142	-0.843644	0.000110475	-0.142493	-0.897957	0.000114471	-0.148948	-0.900894
51304159	chr12:51304159:C:T	1.63991e-09	-1.95781e-10	-1.11027	9.63065e-05	-1.95781e-10	-1.17771	0.000100727	-1.95781e-10	-1.17775
51304172	chr12:51304172:G:A	1.35772e-09	-1.95781e-10	-1.2991	8.02255e-05	-1.95781e-10	-1.3604	8.39569e-05	-1.95781e-10	-1.35986
51304654	chr12:51304654:CTTG:C	4.1639e-09	-1.95781e-10	-0.178456	0.00020888	-1.95781e-10	-0.40348	0.000216851	-1.95781e-10	-0.410954
51304672	chr12:51304672:A:C	3.09282e-10	-1.64776	-1.13065	1.56309e-05	-1.73761	-1.25839	1.64486e-05	-1.73616	-1.25376
51304982	chr12:51304982:T:C	2.87687e-10	-1.58695	-1.26384	1.90199e-05	-1.59955	-1.20021	1.99368e-05	-1.59732	-1.20028
51305250	chr12:51305250:C:T	1.43033e-09	-0.426161	-0.820842	0.000131754	0.010231	-0.874535	0.000136463	0.00346034	-0.877569
51305309	chr12:51305309:T:A	3.28679e-10	-1.6059	-1.11168	2.23538e-05	-1.61797	-1.02028	2.34316e-05	-1.61579	-1.02029
51305445	chr12:51305445:G:A	1.24496e-09	-1.95781e-10	-1.3858	8.08512e-05	-1.95781e-10	-1.35263	8.42571e-05	-1.95781e-10	-1.35629
51305716	chr12:51305716:ATTTAC:A	1.45928e-09	-1.95781e-10	-1.22697	8.66052e-05	-1.95781e-10	-1.28388	9.08855e-05	-1.95781e-10	-1.28056
51306067	chr12:51306067:G:A	2.89179e-10	-1.61647	-1.22914	1.92464e-05	-1.62819	-1.15973	2.01714e-05	-1.62611	-1.15979
51306134	chr12:51306134:T:C	2.47531e-09	-0.0494273	-0.649114	0.000254352	0.366802	-0.573324	0.000264688	0.364439	-0.576052
51306266	chr12:51306266:C:G	1.14724e-09	-0.146202	-1.32135	8.45714e-05	-0.0291529	-1.27849	8.8075e-05	-0.0295541	-1.28242
51306356	chr12:51306356:G:A	1.33651e-09	-0.474504	-0.840339	0.000122194	-0.0451187	-0.894514	0.000126579	-0.051789	-0.89751
51306403	chr12:51306403:G:A	1.36972e-09	-0.461919	-0.828378	0.000125386	-0.0306278	-0.883216	0.000129878	-0.0373222	-0.886246
51306630	chr12:51306630:T:A	2.89787e-10	-1.59633	-1.24718	1.92019e-05	-1.60884	-1.18139	2.01262e-05	-1.60667	-1.18147
51306728	chr12:51306728:A:T	2.85359e-10	-1.62127	-1.23765	1.89657e-05	-1.63298	-1.16963	1.98769e-05	-1.63092	-1.16968
51306843	chr12:51306843:T:C	2.92703e-09	-1.95781e-10	-0.530918	0.000139909	-1.95781e-10	-0.804246	0.000147354	-1.95781e-10	-0.797327
51307141	chr12:51307141:G:A	4.94767e-10	-1.82364	-0.484936	2.56316e-05	-1.83972	-0.661697	2.7143e-05	-1.83972	-0.649327
51307210	chr12:51307210:G:A	1.34369e-09	-1.95781e-10	-1.30949	8.71007e-05	-1.95781e-10	-1.27818	9.1234e-05	-1.95781e-10	-1.27674
51307240	chr12:51307240:G:A	1.61443e-09	-1.95781e-10	-1.12592	9.14884e-05	-1.95781e-10	-1.22903	9.53812e-05	-1.95781e-10	-1.23228
51307474	chr12:51307474:C:T	3.37693e-10	-1.65158	-1.03895	1.91386e-05	-1.76588	-1.02765	2.00654e-05	-1.76782	-1.02334
51307507	chr12:51307507:A:G	3.50351e-09	0.45263	-0.803773	0.000381987	0.930783	-0.730638	0.00039742	0.928034	-0.733202
51307774	chr12:51307774:T:C	1.28164e-09	-1.95781e-10	-1.35677	7.84343e-05	-1.95781e-10	-1.38298	8.20245e-05	-1.95781e-10	-1.38314
51307894	chr12:51307894:G:A	7.37883e-09	-1.95781e-10	0.393708	0.000578354	-1.95781e-10	0.614945	0.000611629	-1.95781e-10	0.625963
51309049	chr12:51309049:T:C	3.81383e-09	-1.95781e-10	-0.266272	0.000211028	-1.95781e-10	-0.393252	0.000221369	-1.95781e-10	-0.390334
51309360	chr12:51309360:T:C	2.12785e-09	-1.95781e-10	-0.849797	0.000108515	-1.95781e-10	-1.05835	0.000114115	-1.95781e-10	-1.05295
51309600	chr12:51309600:G:A	4.1804e-09	-1.95781e-10	-0.1745	0.000209326	-1.95781e-10	-0.401349	0.000217218	-1.95781e-10	-0.409263
51309754	chr12:51309754:G:A	1.23847e-09	-1.95781e-10	-1.39103	7.77539e-05	-1.95781e-10	-1.39169	8.13266e-05	-1.95781e-10	-1.39169
51310050	chr12:51310050:A:G	4.24259e-10	-1.80902	-0.653297	2.20521e-05	-1.83808	-0.813752	2.3315e-05	-1.83801	-0.803058
51310187	chr12:51310187:G:A	1.58613e-09	-1.95781e-10	-1.14361	0.000111332	-1.95781e-10	-1.03272	0.000117153	-1.95781e-10	-1.02668
51310605	chr12:51310605:T:C	1.23728e-09	-1.95781e-10	-1.39199	7.78461e-05	-1.95781e-10	-1.39051	8.14232e-05	-1.95781e-10	-1.3905
51310788	chr12:51310788:T:C	4.39257e-10	-1.57997	-0.847605	3.13838e-05	-1.52736	-0.771592	3.28853e-05	-1.52544	-0.771701
51311006	chr12:51311006:G:C	3.35696e-10	-1.62103	-1.07543	2.32385e-05	-1.64065	-0.95878	2.43714e-05	-1.63863	-0.958125
51311041	chr12:51311041:G:A	3.18428e-10	-1.61277	-1.13649	2.1794e-05	-1.63303	-1.03058	2.28552e-05	-1.63097	-1.03002
51311302	chr12:51311302:G:A	3.61201e-10	-1.58598	-1.03725	2.5125e-05	-1.60675	-0.914629	2.6355e-05	-1.60456	-0.913946
51311473	chr12:51311473:G:A	3.17634e-10	-1.61631	-1.13546	2.17644e-05	-1.63603	-1.02894	2.28249e-05	-1.63398	-1.02833
51311712	chr12:51311712:G:T	3.32371e-10	-1.62315	-1.08326	2.29857e-05	-1.64254	-0.967828	2.41056e-05	-1.64053	-0.967192
51311730	chr12:51311730:A:G	3.15116e-10	-1.6166	-1.14312	2.15578e-05	-1.63645	-1.03805	2.2608e-05	-1.6344	-1.03746
51311834	chr12:51311834:C:T	3.27656e-10	-1.60225	-1.11844	2.24897e-05	-1.62321	-1.00898	2.35871e-05	-1.62111	-1.00835
51311983	chr12:51311983:G:A	9.39648e-10	-0.472876	-1.19428	4.39922e-05	-0.690309	-1.27092	4.64291e-05	-0.686496	-1.26574
51312024	chr12:51312024:G:A	3.16351e-10	-1.56	-1.19581	2.11666e-05	-1.58085	-1.11197	2.22036e-05	-1.57852	-1.11138
51312051	chr12:51312051:C:T	1.28901e-09	-1.95781e-10	-1.35103	7.86765e-05	-1.95781e-10	-1.3799	8.22767e-05	-1.95781e-10	-1.38008
51312196	chr12:51312196:T:G	1.75199e-08	-1.95781e-10	1.25843	0.00130489	-1.95781e-10	1.42863	0.00135811	-1.95781e-10	1.42369
51312411	chr12:51312411:A:T	3.15797e-10	-1.62875	-1.12881	2.16805e-05	-1.64775	-1.02108	2.27358e-05	-1.64576	-1.02046
51313307	chr12:51313307:C:T	3.5639e-10	-1.83565	-0.800989	1.98316e-05	-1.81306	-0.944904	2.09679e-05	-1.81315	-0.934023
51313842	chr12:51313842:C:T	3.23655e-10	-1.60528	-1.12771	2.21913e-05	-1.6259	-1.01964	2.32738e-05	-1.62381	-1.01903
51314132	chr12:51314132:T:C	2.8833e-09	0.0416874	-0.587659	0.000308345	0.466416	-0.480438	0.000321156	0.464109	-0.482346
51314199	chr12:51314199:C:T	1.5863e-09	-1.95781e-10	-1.1435	0.000111368	-1.95781e-10	-1.0324	0.000117195	-1.95781e-10	-1.02632
51314204	chr12:51314204:C:T	3.09864e-10	-1.60261	-1.17392	2.10562e-05	-1.62298	-1.07507	2.20827e-05	-1.62086	-1.07451
51314435	chr12:51314435:A:G	7.25586e-09	-1.95781e-10	0.376902	0.000479435	-1.95781e-10	0.427367	0.000497741	-1.95781e-10	0.419916
51314521	chr12:51314521:T:C	3.30656e-10	-1.76347	-0.948109	2.37891e-05	-1.77605	-0.799969	2.4925e-05	-1.77488	-0.79941
51314540	chr12:51314540:T:C	2.04302e-09	0.485019	-1.3755	0.000154849	0.618392	-1.32118	0.000161329	0.618009	-1.32473
51314753	chr12:51314753:C:T	3.43858e-10	-1.57268	-1.09976	2.36629e-05	-1.59296	-0.988376	2.48206e-05	-1.59067	-0.987817
51314780	chr12:51314780:C:T	4.19556e-10	-1.58306	-0.8904	2.98814e-05	-1.53123	-0.816772	3.13141e-05	-1.52931	-0.816785
51314930	chr12:51314930:A:G	2.25835e-09	-0.790272	-3.80397e-10	0.000128636	-0.888254	-3.80397e-10	0.000133884	-0.89319	-3.80397e-10
51314962	chr12:51314962:T:TC	3.53316e-10	-1.58991	-1.05539	2.43996e-05	-1.61054	-0.94013	2.5599e-05	-1.60836	-0.939251
51315162	chr12:51315162:A:G	1.2419e-09	-1.95781e-10	-1.38827	7.89316e-05	-1.95781e-10	-1.37666	8.256e-05	-1.95781e-10	-1.37664
51315177	chr12:51315177:T:A	2.15592e-09	-0.836689	-3.80397e-10	6.25729e-05	-1.60891	-3.80397e-10	6.55166e-05	-1.60786	-3.80397e-10
51315191	chr12:51315191:A:T	1.23819e-09	-1.95781e-10	-1.39126	7.83677e-05	-1.95781e-10	-1.38383	8.19691e-05	-1.95781e-10	-1.38382
51315328	chr12:51315328:G:T	8.05056e-10	-1.82175	-3.80397e-10	5.21693e-05	-1.79075	-3.80397e-10	5.45866e-05	-1.79037	-3.80397e-10
51315378	chr12:51315378:T:C	4.72971e-10	-1.73269	-0.620937	2.34482e-05	-1.80713	-0.783318	2.48039e-05	-1.80688	-0.772287
51315498	chr12:51315498:T:C	1.55354e-09	-0.351442	-0.81293	0.000148024	0.114648	-0.862515	0.000153268	0.107778	-0.865754
51315538	chr12:51315538:G:A	3.30069e-10	-1.61218	-1.10118	2.26421e-05	-1.63213	-0.993298	2.375e-05	-1.63006	-0.99252
51315667	chr12:51315667:C:T	1.51279e-09	-1.95781e-10	-1.19095	0.000112843	-1.95781e-10	-1.01924	0.000116929	-1.95781e-10	-1.0286
51316048	chr12:51316048:ACCAT:A	1.19724e-09	-1.42489	-3.80397e-10	7.17857e-05	-1.47156	-3.80397e-10	7.50662e-05	-1.47179	-3.80397e-10
51316422	chr12:51316422:T:G	5.97338e-10	-1.06208	-1.0581	3.02712e-05	-1.48039	-0.854654	3.16668e-05	-1.47675	-0.858142
51316482	chr12:51316482:G:A	1.25702e-09	-1.95781e-10	-1.37616	7.78405e-05	-1.95781e-10	-1.39058	8.14101e-05	-1.95781e-10	-1.39066
51316561	chr12:51316561:A:C	3.35803e-10	-1.59512	-1.10101	2.30163e-05	-1.61625	-0.992789	2.4146e-05	-1.61409	-0.991951
51317267	chr12:51317267:A:G	6.74459e-09	-1.95781e-10	0.303834	0.000445903	-1.95781e-10	0.354861	0.000462916	-1.95781e-10	0.347382
51317341	chr12:51317341:G:C	3.34631e-09	-1.95781e-10	-0.39705	0.000217272	-1.95781e-10	-0.36409	0.00022856	-1.95781e-10	-0.358365
51317365	chr12:51317365:T:C	1.23749e-09	-1.95781e-10	-1.39182	7.77989e-05	-1.95781e-10	-1.39111	8.13636e-05	-1.95781e-10	-1.39124
51317559	chr12:51317559:C:T	1.07304e-09	-1.79082	0.256409	7.79205e-05	-1.66381	0.274262	8.19721e-05	-1.66301	0.279224
51317711	chr12:51317711:G:A	1.29592e-09	-1.95781e-10	-1.34568	8.03224e-05	-1.95781e-10	-1.35919	8.39187e-05	-1.95781e-10	-1.36031
51317950	chr12:51317950:C:T	3.29536e-10	-1.62624	-1.08874	2.25701e-05	-1.64931	-0.979306	2.36738e-05	-1.64729	-0.978509
51318390	chr12:51318390:T:C	1.23719e-09	-1.95781e-10	-1.39207	7.81167e-05	-1.95781e-10	-1.38704	8.16848e-05	-1.95781e-10	-1.3873
51318535	chr12:51318535:T:C	5.13779e-09	-0.115653	0.14737	0.000487116	0.292674	0.150587	0.000509155	0.290422	0.152167
51318896	chr12:51318896:TTTTGGTTTGGCCATATCTG:T	7.98363e-10	-1.8301	-3.80397e-10	5.00336e-05	-1.83255	-3.80397e-10	5.23769e-05	-1.8317	-3.80397e-10
51319319	chr12:51319319:G:A	2.52519e-09	-1.95781e-10	-0.67859	0.000150266	-1.95781e-10	-0.732837	0.000156264	-1.95781e-10	-0.738619
51319399	chr12:51319399:T:C	4.07264e-10	-1.67918	-0.82402	2.73531e-05	-1.64305	-0.793368	2.87636e-05	-1.64153	-0.789519
51319421	chr12:51319421:G:A	1.23727e-09	-1.95781e-10	-1.392	7.80525e-05	-1.95781e-10	-1.38786	8.165e-05	-1.95781e-10	-1.38772
51319646	chr12:51319646:A:G	1.50806e-09	0.0593372	-1.25342	0.000114644	0.1809	-1.18431	0.000119296	0.180448	-1.18901
51319802	chr12:51319802:C:T	7.19119e-10	-1.15274	-0.781896	3.92201e-05	-1.541	-0.535048	4.09808e-05	-1.53773	-0.53933
51320162	chr12:51320162:G:A	1.26557e-09	-1.95781e-10	-1.36938	8.29152e-05	-1.95781e-10	-1.32742	8.69336e-05	-1.95781e-10	-1.32502
51320641	chr12:51320641:T:A	1.47239e-09	-1.95781e-10	-1.21802	0.000107296	-1.95781e-10	-1.06965	0.000110971	-1.95781e-10	-1.0809
51320786	chr12:51320786:T:A	2.25604e-10	-1.71111	-1.38277	1.30488e-05	-1.78424	-1.3923	1.36626e-05	-1.78319	-1.39231
51320801	chr12:51320801:AGAG:A	1.51389e-09	-1.95781e-10	-1.19022	0.00010523	-1.95781e-10	-1.08909	0.000110675	-1.95781e-10	-1.08357
51320935	chr12:51320935:A:AC	2.99928e-09	0.730929	-1.23746	0.000176085	0.571533	-1.14581	0.000182666	0.568726	-1.15123
51321565	chr12:51321565:G:A	1.65364e-09	0.125935	-1.22786	0.00012684	0.252399	-1.15471	0.000131933	0.25192	-1.15979
51321616	chr12:51321616:C:T	1.25841e-09	-1.95781e-10	-1.37506	7.83753e-05	-1.95781e-10	-1.38373	8.19356e-05	-1.95781e-10	-1.38423
51321897	chr12:51321897:T:G	2.20941e-10	-1.74077	-1.374	1.28233e-05	-1.8029	-1.39108	1.34277e-05	-1.80204	-1.3908
51322146	chr12:51322146:ACT:A	1.66013e-09	-0.37196	-0.726052	0.000157618	0.0874215	-0.772492	0.000163145	0.0806299	-0.776151
51322390	chr12:51322390:A:C	1.38954e-09	-1.95781e-10	-1.27594	8.13398e-05	-1.95781e-10	-1.34661	8.51293e-05	-1.95781e-10	-1.34599
51322614	chr12:51322614:T:G	2.13169e-10	-1.76843	-1.38215	1.26044e-05	-1.81888	-1.39231	1.31923e-05	-1.81824	-1.39229
51322920	chr12:51322920:C:T	5.32504e-08	-1.95781e-10	2.3701	0.00406858	-1.95781e-10	2.56581	0.00420489	-1.95781e-10	2.55384
51323525	chr12:51323525:C:G	3.52118e-10	-1.62662	-1.02207	2.45283e-05	-1.64376	-0.901653	2.57346e-05	-1.64171	-0.900619
51324343	chr12:51324343:TC:T	1.24889e-09	-1.95781e-10	-1.38265	7.77311e-05	-1.95781e-10	-1.39199	8.12981e-05	-1.95781e-10	-1.39204
51324601	chr12:51324601:G:A	2.44069e-09	-1.95781e-10	-0.712625	0.000183427	-1.95781e-10	-0.533424	0.000193741	-1.95781e-10	-0.52364
51324922	chr12:51324922:C:T	5.03189e-09	0.0108879	-3.80397e-10	0.000116923	-0.983724	-3.80397e-10	0.000121708	-0.988537	-3.80397e-10
51325005	chr12:51325005:T:C	1.97197e-09	-1.95781e-10	-0.925872	0.000118578	-1.95781e-10	-0.969671	0.000123103	-1.95781e-10	-0.977145
51325375	chr12:51325375:G:A	1.42075e-09	-1.95781e-10	-1.25373	8.38674e-05	-1.95781e-10	-1.316	8.75999e-05	-1.95781e-10	-1.31738
51325551	chr12:51325551:C:G	1.7041e-09	-1.07187	-3.80397e-10	9.15334e-05	-1.22854	-3.80397e-10	9.50378e-05	-1.23589	-3.80397e-10
51325895	chr12:51325895:A:G	2.12614e-10	-1.76088	-1.39231	1.34789e-05	-1.75238	-1.39173	1.41164e-05	-1.75141	-1.39142
51326198	chr12:51326198:A:G	1.37045e-09	-1.95781e-10	-1.28977	8.06402e-05	-1.95781e-10	-1.35524	8.43914e-05	-1.95781e-10	-1.3547
51326263	chr12:51326263:G:A	5.73578e-09	0.141816	-3.80397e-10	0.000435222	0.330614	-3.80397e-10	0.000453936	0.327794	-3.80397e-10
51327131	chr12:51327131:C:T	2.96512e-10	-1.70981	-1.11077	1.91757e-05	-1.67452	-1.11708	2.01044e-05	-1.67323	-1.11599
51327421	chr12:51327421:C:A	3.90799e-08	-1.95781e-10	2.0607	0.00294697	-1.95781e-10	2.24329	0.00304796	-1.95781e-10	2.23207
51327556	chr12:51327556:C:T	5.04741e-10	-1.78987	-0.498752	3.07618e-05	-1.81609	-0.502872	3.22313e-05	-1.81579	-0.501435
51327875	chr12:51327875:C:A	5.89713e-09	0.169558	-3.80397e-10	0.000430801	0.320406	-3.80397e-10	0.000450249	0.319638	-3.80397e-10
51328121	chr12:51328121:T:C	3.52721e-10	-1.69693	-0.950053	2.26365e-05	-1.66636	-0.959319	2.36831e-05	-1.66512	-0.960286
51328192	chr12:51328192:G:A	2.04523e-09	-1.95781e-10	-0.889397	0.000123079	-1.95781e-10	-0.932413	0.000129599	-1.95781e-10	-0.925715
51328527	chr12:51328527:C:T	2.22259e-09	-1.71256	0.906322	0.000131268	-1.79365	0.925652	0.00013993	-1.7931	0.944085
51328625	chr12:51328625:G:GT	3.57284e-10	-1.68638	-0.947748	2.29466e-05	-1.65511	-0.956965	2.40083e-05	-1.65383	-0.957933
51328849	chr12:51328849:G:A	3.69536e-09	-0.677594	0.379764	0.000346141	-0.146365	0.24797	0.000356595	-0.152222	0.238659
51329344	chr12:51329344:C:T	8.11485e-10	-1.61188	-0.20192	4.66921e-05	-1.73304	-0.168625	4.96438e-05	-1.7314	-0.153884
51329715	chr12:51329715:T:C	3.58575e-10	-1.69752	-0.933003	2.29999e-05	-1.66716	-0.942591	2.40629e-05	-1.66593	-0.943566
51329814	chr12:51329814:A:AG	3.55365e-09	-0.681844	0.344913	0.000333299	-0.150552	0.21435	0.000343406	-0.156412	0.205162
51329943	chr12:51329943:A:G	6.8783e-09	-0.562312	0.885776	0.0005977	0.00831584	0.639532	0.000616306	0.00216667	0.631415
51329954	chr12:51329954:C:T	1.92069e-09	-1.95781e-10	-0.952222	0.00011041	-1.95781e-10	-1.04104	0.000115411	-1.95781e-10	-1.04166
51330502	chr12:51330502:T:C	4.11087e-09	-0.652486	0.461212	0.000388699	-0.114362	0.331926	0.000400206	-0.120286	0.322102
51331017	chr12:51331017:G:A	1.98193e-09	-1.95781e-10	-0.920838	0.000113429	-1.95781e-10	-1.01407	0.000118568	-1.95781e-10	-1.01467
51331123	chr12:51331123:TC:T	8.39769e-10	-0.99342	-0.786115	4.40799e-05	-1.23789	-0.721349	4.64797e-05	-1.2342	-0.71695
51331641	chr12:51331641:G:C	1.27539e-09	-1.95781e-10	-1.36165	8.09572e-05	-1.95781e-10	-1.35132	8.45829e-05	-1.95781e-10	-1.35243
51331751	chr12:51331751:A:G	1.40646e-09	-1.95781e-10	-1.26383	9.27139e-05	-1.95781e-10	-1.21572	9.74764e-05	-1.95781e-10	-1.21055
51331847	chr12:51331847:A:G	5.33337e-09	-1.95781e-10	0.0690765	0.000393371	-1.95781e-10	0.229511	0.000410371	-1.95781e-10	0.226899
51331852	chr12:51331852:A:G	4.03828e-09	-0.688355	0.479266	0.000379194	-0.157394	0.350201	0.000390424	-0.163244	0.340315
51332271	chr12:51332271:A:G	1.00436e-09	-1.60055	-3.80397e-10	5.61146e-05	-1.71784	-3.80397e-10	5.8668e-05	-1.71827	-3.80397e-10
51332405	chr12:51332405:C:CTG	6.10138e-10	-1.47819	-0.620783	3.52825e-05	-1.63004	-0.551818	3.71772e-05	-1.62782	-0.546645
51332446	chr12:51332446:TA:T	2.02682e-09	-1.95781e-10	-0.898439	0.000115829	-1.95781e-10	-0.993126	0.000121079	-1.95781e-10	-0.993722
51332448	chr12:51332448:G:C	2.02421e-09	-1.95781e-10	-0.89973	0.000115694	-1.95781e-10	-0.99429	0.000120938	-1.95781e-10	-0.994884
51333040	chr12:51333040:C:T	3.07653e-10	-1.67591	-1.10778	1.99691e-05	-1.63821	-1.11285	2.09364e-05	-1.63684	-1.11183
51333317	chr12:51333317:C:A	9.07915e-10	-1.70151	-3.80397e-10	5.2408e-05	-1.78618	-3.80397e-10	5.48012e-05	-1.78645	-3.80397e-10
51333469	chr12:51333469:C:T	1.25154e-09	-1.95781e-10	-1.38054	7.88199e-05	-1.95781e-10	-1.37808	8.23316e-05	-1.95781e-10	-1.37941
51333501	chr12:51333501:C:T	1.26413e-08	-1.95781e-10	0.932064	0.000736785	-1.95781e-10	0.857055	0.000768192	-1.95781e-10	0.853877
51333594	chr12:51333594:T:C	4.66694e-09	-0.498836	0.434433	0.000456208	0.067301	0.310406	0.000469495	0.0610714	0.300423
51333638	chr12:51333638:C:T	1.25918e-09	-1.95781e-10	-1.37445	8.28326e-05	-1.95781e-10	-1.32842	8.65622e-05	-1.95781e-10	-1.3293
51333684	chr12:51333684:C:T	1.49983e-09	-1.95781e-10	-1.19955	9.26726e-05	-1.95781e-10	-1.21617	9.72697e-05	-1.95781e-10	-1.21268
51333812	chr12:51333812:C:T	1.33119e-09	-1.95781e-10	-1.31883	8.22487e-05	-1.95781e-10	-1.33549	8.62423e-05	-1.95781e-10	-1.333
51334303	chr12:51334303:T:C	1.21721e-08	-1.95781e-10	0.894239	0.000912129	-1.95781e-10	1.07054	0.000973613	-1.95781e-10	1.09085
51334579	chr12:51334579:A:G	1.23693e-09	-1.95781e-10	-1.39227	7.82275e-05	-1.95781e-10	-1.38562	8.18494e-05	-1.95781e-10	-1.38528
51334635	chr12:51334635:C:T	2.41472e-09	-1.95781e-10	-0.723325	0.000135412	-1.95781e-10	-0.836923	0.000141558	-1.95781e-10	-0.837454
51334680	chr12:51334680:T:C	8.39849e-10	-1.63083	-0.148615	8.424e-05	-1.35446	0.0428877	8.91777e-05	-1.35733	0.0577953
51334997	chr12:51334997:G:A	2.31968e-09	-1.95781e-10	-0.763479	0.000155301	-1.95781e-10	-0.699875	0.000163157	-1.95781e-10	-0.695448
51335280	chr12:51335280:G:A	1.4044e-09	-1.95781e-10	-1.2653	9.59859e-05	-1.95781e-10	-1.18104	0.000100838	-1.95781e-10	-1.17665
51335505	chr12:51335505:T:C	3.13037e-10	-1.3746	-1.39174	1.67421e-05	-1.53922	-1.3881	1.75581e-05	-1.53659	-1.38806
51335543	chr12:51335543:C:T	1.30351e-08	-1.95781e-10	0.962739	0.000756291	-1.95781e-10	0.883184	0.000788693	-1.95781e-10	0.880215
51336517	chr12:51336517:C:G	8.07227e-10	-1.66399	-0.155066	7.77074e-05	-1.1923	-0.199994	8.03481e-05	-1.20085	-0.202942
51336944	chr12:51336944:TA:T	1.30611e-09	-1.95781e-10	-1.33785	8.10955e-05	-1.95781e-10	-1.34961	8.472e-05	-1.95781e-10	-1.35081
51337048	chr12:51337048:G:A	1.31224e-09	-1.95781e-10	-1.33317	8.14455e-05	-1.95781e-10	-1.34531	8.51546e-05	-1.95781e-10	-1.34569
51337143	chr12:51337143:C:G	2.98353e-10	-1.42278	-1.39161	1.60412e-05	-1.57799	-1.39209	1.68195e-05	-1.57554	-1.39208
51337185	chr12:51337185:T:A	1.29797e-09	-1.95781e-10	-1.34411	8.62981e-05	-1.95781e-10	-1.28743	9.01881e-05	-1.95781e-10	-1.28826
51337691	chr12:51337691:CA:C	1.79109e-09	-1.76539	0.743308	0.000136714	-1.40563	0.578282	0.00014163	-1.41266	0.575715
51337938	chr12:51337938:G:A	4.32617e-09	-1.95781e-10	-0.140224	0.000256698	-1.95781e-10	-0.197341	0.000267615	-1.95781e-10	-0.200612
51338060	chr12:51338060:G:A	9.22495e-10	-1.68558	-3.80397e-10	5.83678e-05	-1.67848	-3.80397e-10	6.1045e-05	-1.67855	-3.80397e-10
51338716	chr12:51338716:G:A	2.92461e-10	-1.45233	-1.382	1.59593e-05	-1.59912	-1.37608	1.67323e-05	-1.59678	-1.37605
51339002	chr12:51339002:T:C	1.37305e-09	-1.95781e-10	-1.28787	9.31628e-05	-1.95781e-10	-1.21089	9.78393e-05	-1.95781e-10	-1.20684
51339506	chr12:51339506:G:A	8.42572e-09	-1.95781e-10	0.526381	0.000490812	-1.95781e-10	0.450821	0.00051189	-1.95781e-10	0.447946
51339571	chr12:51339571:C:T	3.04675e-09	-0.490832	-3.80397e-10	0.000157695	-0.684579	-3.80397e-10	0.000164706	-0.686	-3.80397e-10
51339950	chr12:51339950:G:A	6.84388e-10	-1.64884	-0.335294	6.7019e-05	-1.16068	-0.37959	6.92822e-05	-1.16944	-0.382532
51340093	chr12:51340093:C:T	2.14744e-09	-1.95781e-10	-0.840632	0.000123034	-1.95781e-10	-0.932778	0.000128691	-1.95781e-10	-0.932746
51340167	chr12:51340167:A:C	2.86437e-10	-1.46821	-1.38694	1.57882e-05	-1.60192	-1.38406	1.65557e-05	-1.59945	-1.38399
51340174	chr12:51340174:C:T	1.25129e-09	-1.95781e-10	-1.38073	8.18292e-05	-1.95781e-10	-1.34061	8.55194e-05	-1.95781e-10	-1.34142
51340251	chr12:51340251:C:G	1.28232e-09	-1.95781e-10	-1.35624	8.14863e-05	-1.95781e-10	-1.34481	8.51289e-05	-1.95781e-10	-1.346
51340628	chr12:51340628:C:A	1.27412e-09	-1.95781e-10	-1.36265	8.46223e-05	-1.95781e-10	-1.30704	8.84178e-05	-1.95781e-10	-1.30809
51340843	chr12:51340843:A:C	1.46738e-09	-1.95781e-10	-1.22143	9.31962e-05	-1.95781e-10	-1.21053	9.70364e-05	-1.95781e-10	-1.21508
51340903	chr12:51340903:A:T	7.91087e-10	-1.83925	-3.80397e-10	5.03975e-05	-1.8253	-3.80397e-10	5.27165e-05	-1.82523	-3.80397e-10
51341238	chr12:51341238:A:T	8.94335e-10	-1.56344	-0.153139	5.08481e-05	-1.69881	-0.117588	5.41005e-05	-1.69694	-0.10238
51342027	chr12:51342027:C:T	1.37859e-09	-1.95781e-10	-1.28385	9.36327e-05	-1.95781e-10	-1.20586	9.83411e-05	-1.95781e-10	-1.20172
51342102	chr12:51342102:C:T	1.3669e-09	-1.95781e-10	-1.29236	9.26013e-05	-1.95781e-10	-1.21694	9.72438e-05	-1.95781e-10	-1.21294
51342148	chr12:51342148:T:G	1.36249e-09	-1.95781e-10	-1.2956	8.19141e-05	-1.95781e-10	-1.33957	8.56333e-05	-1.95781e-10	-1.34009
51342277	chr12:51342277:C:T	2.09543e-09	-0.865148	-3.80397e-10	7.93586e-05	-1.37126	-3.80397e-10	8.28347e-05	-1.37332	-3.80397e-10
51342752	chr12:51342752:T:G	1.47109e-09	-1.95781e-10	-1.2189	9.34397e-05	-1.95781e-10	-1.20792	9.7287e-05	-1.95781e-10	-1.2125
51343129	chr12:51343129:A:C	3.9153e-10	-1.29907	-1.24353	2.14431e-05	-1.48628	-1.19356	2.25215e-05	-1.48343	-1.19226
51343225	chr12:51343225:G:A	1.41563e-09	-1.95781e-10	-1.25733	8.44022e-05	-1.95781e-10	-1.30965	8.82208e-05	-1.95781e-10	-1.31032
51343258	chr12:51343258:G:A	1.27325e-09	-1.95781e-10	-1.36334	7.77332e-05	-1.95781e-10	-1.39196	8.13272e-05	-1.95781e-10	-1.39168
51343655	chr12:51343655:G:A	3.96423e-10	-1.67071	-0.85947	2.57861e-05	-1.63046	-0.864945	2.70508e-05	-1.62904	-0.863402
51343736	chr12:51343736:G:T	3.19112e-09	-0.599081	0.154545	0.000301303	-0.0473156	0.0101915	0.000310379	-0.0533604	0.000990954
51343778	chr12:51343778:T:C	3.66407e-09	-0.605166	0.298832	0.000343583	-0.0544116	0.148599	0.00035374	-0.0604497	0.138848
51343823	chr12:51343823:G:A	8.13044e-10	-1.67249	-0.139384	7.74796e-05	-1.20761	-0.187621	8.01094e-05	-1.21608	-0.190685
51344257	chr12:51344257:C:T	3.45579e-09	-1.95781e-10	-0.364857	0.000257479	-1.95781e-10	-0.194305	0.000270649	-1.95781e-10	-0.189339
51344324	chr12:51344324:C:G	3.1774e-09	-1.95781e-10	-0.448845	0.000234788	-1.95781e-10	-0.286558	0.000246766	-1.95781e-10	-0.28172
51344464	chr12:51344464:G:A	3.79627e-10	-1.67851	-0.894962	2.47113e-05	-1.63811	-0.899874	2.59208e-05	-1.63673	-0.898388
51344922	chr12:51344922:T:C	3.04454e-09	0.59077	-1.08233	0.000247175	0.879124	-1.11427	0.000253872	0.864752	-1.11808
51345038	chr12:51345038:C:T	1.25767e-08	-0.694256	1.62119	0.00138426	-0.31424	1.80192	0.00144368	-0.318607	1.8034
51345657	chr12:51345657:A:G	2.40906e-09	-0.725672	-3.80397e-10	0.000127652	-0.895931	-3.80397e-10	0.000133358	-0.897123	-3.80397e-10
51345687	chr12:51345687:T:C	9.11898e-09	-0.870468	1.47592	0.000908457	-0.588006	1.65451	0.00094973	-0.591263	1.65728
51345948	chr12:51345948:C:T	1.42875e-09	-1.95781e-10	-1.2481	9.81008e-05	-1.95781e-10	-1.15925	0.0001031	-1.95781e-10	-1.15446
51346334	chr12:51346334:G:A	8.04712e-10	-1.82218	-3.80397e-10	5.02071e-05	-1.82909	-3.80397e-10	5.25207e-05	-1.82895	-3.80397e-10
51346623	chr12:51346623:CATAA:C	4.67405e-10	-1.52889	-0.836572	2.67622e-05	-1.66575	-0.792502	2.80922e-05	-1.66376	-0.79091
51346849	chr12:51346849:T:A	1.54854e-08	1.13499	-3.80397e-10	0.000588852	0.632933	-3.80397e-10	0.000613889	0.629652	-3.80397e-10
51347038	chr12:51347038:T:C	3.57068e-10	-1.75826	-0.876476	2.28299e-05	-1.73335	-0.883823	2.3935e-05	-1.73257	-0.882249
51347071	chr12:51347071:A:G	1.23839e-09	-1.95781e-10	-1.3911	7.78324e-05	-1.95781e-10	-1.39068	8.14224e-05	-1.95781e-10	-1.39051
51347418	chr12:51347418:G:A	4.6215e-10	-1.55483	-0.821941	2.67102e-05	-1.68455	-0.775644	2.80347e-05	-1.68267	-0.774048
51347500	chr12:51347500:A:G	1.47648e-09	-1.95781e-10	-1.21524	0.000102233	-1.95781e-10	-1.11799	0.00010748	-1.95781e-10	-1.11286
51347545	chr12:51347545:A:C	1.28763e-09	-1.95781e-10	-1.3521	8.18961e-05	-1.95781e-10	-1.33979	8.5551e-05	-1.95781e-10	-1.34105
51347833	chr12:51347833:T:A	3.75435e-08	3.06079	-1.0402	0.00436367	3.70663	-1.0708	0.00442897	3.68175	-1.07599
51347895	chr12:51347895:C:T	1.19345e-08	-0.579468	1.45399	0.00132555	-0.189338	1.63368	0.00138296	-0.193494	1.63531
51348127	chr12:51348127:C:T	4.11505e-10	-1.81429	-0.678551	3.75183e-05	-1.67779	-0.442618	3.95468e-05	-1.67943	-0.433251
51348511	chr12:51348511:T:C	1.23984e-09	-1.95781e-10	-1.38993	7.97064e-05	-1.95781e-10	-1.36689	8.33198e-05	-1.95781e-10	-1.36748
51348542	chr12:51348542:A:G	4.51676e-08	2.20547	-3.80397e-10	0.000784756	0.920131	-3.80397e-10	0.000832828	0.934664	-3.80397e-10
51348872	chr12:51348872:G:A	3.17575e-09	-1.95781e-10	-0.449364	0.000242292	-1.95781e-10	-0.2551	0.000255699	-1.95781e-10	-0.246161
51349062	chr12:51349062:T:A	1.82112e-09	-1.95781e-10	-1.00546	0.000124573	-1.95781e-10	-0.920349	0.000130844	-1.95781e-10	-0.916157
51349164	chr12:51349164:G:T	4.61794e-09	-0.671007	0.596048	0.000417301	-0.137694	0.42626	0.00042976	-0.143098	0.416162
51349587	chr12:51349587:G:A	1.30782e-09	-1.95781e-10	-1.33655	8.08143e-05	-1.95781e-10	-1.35309	8.46885e-05	-1.95781e-10	-1.35118
51349763	chr12:51349763:A:G	1.48155e-09	-1.95781e-10	-1.21182	0.000102776	-1.95781e-10	-1.11269	0.000108049	-1.95781e-10	-1.10757
51349770	chr12:51349770:C:T	1.34269e-09	-1.95781e-10	-1.31023	8.46007e-05	-1.95781e-10	-1.3073	8.83754e-05	-1.95781e-10	-1.30857
51349817	chr12:51349817:C:T	1.44973e-09	-1.95781e-10	-1.23353	0.000100071	-1.95781e-10	-1.13936	0.00010519	-1.95781e-10	-1.13439
51350524	chr12:51350524:T:C	8.63691e-10	-1.04231	-0.70914	3.78879e-05	-1.40767	-0.702943	4.01687e-05	-1.40295	-0.694122
51350623	chr12:51350623:T:C	1.49483e-08	0.795614	0.304074	0.0012991	1.08853	0.335655	0.00135605	1.08975	0.332414
51350695	chr12:51350695:A:G	4.68482e-09	-1.95781e-10	-0.0605806	0.000324016	-1.95781e-10	0.0355501	0.000341001	-1.95781e-10	0.0417233
51351083	chr12:51351083:C:T	6.75977e-09	-0.930522	1.2366	0.000603825	-0.586682	1.24473	0.000626632	-0.590211	1.24041
51351101	chr12:51351101:C:T	1.23737e-09	-1.95781e-10	-1.39192	7.79133e-05	-1.95781e-10	-1.38964	8.14577e-05	-1.95781e-10	-1.39008
51351523	chr12:51351523:A:G	3.97545e-08	2.07782	-3.80397e-10	0.0013266	1.44513	-3.80397e-10	0.0013823	1.44134	-3.80397e-10
51351694	chr12:51351694:G:C	2.89825e-09	-0.867406	0.326604	0.00019895	-0.617752	0.165566	0.000204759	-0.627791	0.15946
51351814	chr12:51351814:G:T	1.34625e-09	-1.95781e-10	-1.30758	8.57456e-05	-1.95781e-10	-1.29386	8.95503e-05	-1.95781e-10	-1.29536
51351906	chr12:51351906:T:C	1.71755e-09	-1.95781e-10	-1.06401	0.000113121	-1.95781e-10	-1.01678	0.000117585	-1.95781e-10	-1.023
51352480	chr12:51352480:G:A	5.2621e-10	-1.08215	-1.16482	3.84542e-05	-0.904723	-1.19105	3.98398e-05	-0.911665	-1.19363
51352735	chr12:51352735:G:A	1.26487e-09	-1.95781e-10	-1.36994	7.83046e-05	-1.95781e-10	-1.38463	8.18898e-05	-1.95781e-10	-1.38479
51352910	chr12:51352910:T:G	1.05788e-09	-0.737674	-0.810965	4.6244e-05	-1.09602	-0.815286	4.85723e-05	-1.09663	-0.810481
51353935	chr12:51353935:G:A	1.277e-09	-1.95781e-10	-1.3604	8.30278e-05	-1.95781e-10	-1.32607	8.69119e-05	-1.95781e-10	-1.32527
51354130	chr12:51354130:G:A	7.20969e-10	-1.76491	-0.167155	4.67308e-05	-1.83809	-0.0627443	4.90353e-05	-1.8379	-0.0597187
51354542	chr12:51354542:G:A	4.13573e-10	-1.22484	-1.26299	0.000111713	0.254056	-1.28336	0.000116007	0.248657	-1.28517
51354611	chr12:51354611:G:A	1.41968e-09	-1.95781e-10	-1.25448	9.18783e-05	-1.95781e-10	-1.22478	9.63365e-05	-1.95781e-10	-1.22232
51354929	chr12:51354929:TTGAGCTCAGCATGG:T	5.37116e-10	-0.834682	-1.39177	6.39766e-05	-0.196249	-1.39047	6.61563e-05	-0.207989	-1.39015
51354969	chr12:51354969:G:A	4.93204e-09	-1.95781e-10	-0.00915438	0.000343709	-1.95781e-10	0.0945547	0.000360479	-1.95781e-10	0.0972697
51355688	chr12:51355688:C:T	1.1387e-08	-1.95781e-10	0.827562	0.000771548	-1.95781e-10	0.903158	0.000807395	-1.95781e-10	0.90365
51355799	chr12:51355799:G:A	2.88952e-09	-1.95781e-10	-0.543816	0.000189392	-1.95781e-10	-0.50142	0.000198265	-1.95781e-10	-0.50056
51356164	chr12:51356164:GTGTGTGTATATATATA:G	2.52191e-09	-0.679891	-3.80397e-10	0.000174633	-0.582557	-3.80397e-10	0.000182175	-0.585194	-3.80397e-10
51356771	chr12:51356771:TTAAAA:T	6.24045e-09	0.735867	-0.509722	0.00010693	-0.714274	-0.358792	0.000111143	-0.716327	-0.363021
51356801	chr12:51356801:C:T	2.66451e-09	-1.95781e-10	-0.624888	0.000168438	-1.95781e-10	-0.618674	0.000176458	-1.95781e-10	-0.617079
51356941	chr12:51356941:C:T	1.31291e-09	-1.95781e-10	-1.33266	8.03407e-05	-1.95781e-10	-1.35897	8.39598e-05	-1.95781e-10	-1.35982
51357737	chr12:51357737:G:A	1.7605e-09	0.219101	-1.25841	3.61006e-05	-0.921798	-1.23713	3.75767e-05	-0.924074	-1.2397
51357980	chr12:51357980:C:T	1.24923e-09	-1.95781e-10	-1.38238	7.7921e-05	-1.95781e-10	-1.38955	8.14826e-05	-1.95781e-10	-1.38977
51358836	chr12:51358836:A:G	1.56869e-09	0.091336	-1.246	0.000236745	0.954734	-1.23299	0.000242223	0.939344	-1.23965
51359113	chr12:51359113:G:A	2.20042e-10	-1.83898	-1.27987	2.16573e-05	-1.41471	-1.25519	2.26142e-05	-1.4192	-1.25238
51359405	chr12:51359405:C:T	1.37338e-09	-1.95781e-10	-1.28763	8.30485e-05	-1.95781e-10	-1.32582	8.67552e-05	-1.95781e-10	-1.32707
51359477	chr12:51359477:T:C	1.23701e-09	-1.95781e-10	-1.39221	7.87104e-05	-1.95781e-10	-1.37947	8.23798e-05	-1.95781e-10	-1.37882
51359868	chr12:51359868:G:A	1.70095e-09	0.116856	-1.19058	3.74121e-05	-0.993021	-1.13023	3.89505e-05	-0.995182	-1.13269
51360029	chr12:51360029:G:A	1.27671e-09	-1.95781e-10	-1.36062	7.94802e-05	-1.95781e-10	-1.36973	8.31261e-05	-1.95781e-10	-1.3698
51360295	chr12:51360295:C:T	1.93274e-09	0.241759	-1.18773	4.04909e-05	-0.913107	-1.13106	4.21426e-05	-0.915357	-1.13375
51360430	chr12:51360430:A:G	1.53552e-09	-1.95781e-10	-1.17604	9.59551e-05	-1.95781e-10	-1.18136	0.000100346	-1.95781e-10	-1.18154
51360586	chr12:51360586:A:G	3.32467e-10	-1.60854	-1.09758	1.65622e-05	-1.80685	-1.13127	1.7429e-05	-1.80803	-1.124
51360845	chr12:51360845:A:G	6.66473e-10	-1.37729	-0.633372	0.000148236	-0.0635167	-0.682921	0.000153947	-0.068564	-0.684992
51361003	chr12:51361003:T:C	1.85674e-09	-1.95781e-10	-0.986083	0.000127696	-1.95781e-10	-0.895589	0.000133141	-1.95781e-10	-0.898752
51361033	chr12:51361033:G:A	1.30933e-09	-1.95781e-10	-1.33539	8.59558e-05	-1.95781e-10	-1.29141	8.9994e-05	-1.95781e-10	-1.29042
51361210	chr12:51361210:C:T	1.29396e-09	-1.95781e-10	-1.3472	7.94809e-05	-1.95781e-10	-1.36972	8.30922e-05	-1.95781e-10	-1.37021
51361509	chr12:51361509:G:A	2.67522e-10	-1.68912	-1.23434	1.4071e-05	-1.83823	-1.26289	1.47847e-05	-1.83844	-1.25813
51361610	chr12:51361610:T:A	1.32565e-09	-1.95781e-10	-1.323	8.74637e-05	-1.95781e-10	-1.27402	9.15772e-05	-1.95781e-10	-1.27298
51362006	chr12:51362006:T:C	1.39727e-09	-0.506221	-0.764165	6.6544e-05	-0.771756	-0.775622	7.04848e-05	-0.766363	-0.768403
51362112	chr12:51362112:G:A	3.30422e-10	-1.68043	-1.03186	1.74444e-05	-1.83588	-1.05034	1.83923e-05	-1.83621	-1.04202
51362270	chr12:51362270:C:A	1.25852e-09	-1.95781e-10	-1.37497	7.97704e-05	-1.95781e-10	-1.36609	8.34123e-05	-1.95781e-10	-1.36637
51362289	chr12:51362289:A:C	1.39886e-09	-1.95781e-10	-1.26925	8.62282e-05	-1.95781e-10	-1.28824	9.03031e-05	-1.95781e-10	-1.28699
51362434	chr12:51362434:G:A	1.1872e-09	-0.175305	-1.258	2.89077e-05	-1.14886	-1.23228	3.01248e-05	-1.15077	-1.23404
51362485	chr12:51362485:T:C	5.20746e-10	-1.35313	-0.904275	9.89283e-05	-0.204134	-0.946712	0.000103035	-0.206899	-0.948197
51363088	chr12:51363088:G:A	1.24873e-09	-1.95781e-10	-1.38278	7.78085e-05	-1.95781e-10	-1.39099	8.13744e-05	-1.95781e-10	-1.3911
51364905	chr12:51364905:G:A	1.24746e-09	-1.95781e-10	-1.3838	7.77681e-05	-1.95781e-10	-1.39151	8.13353e-05	-1.95781e-10	-1.39158
51365148	chr12:51365148:A:G	1.26402e-09	-1.95781e-10	-1.37061	8.17861e-05	-1.95781e-10	-1.34113	8.56038e-05	-1.95781e-10	-1.34043
51365413	chr12:51365413:G:A	2.88047e-09	-1.95781e-10	-0.546952	0.000200371	-1.95781e-10	-0.445073	0.000210442	-1.95781e-10	-0.440952
51366074	chr12:51366074:T:C	2.00056e-10	-1.83056	-1.38351	1.27652e-05	-1.82341	-1.37511	1.33341e-05	-1.82398	-1.37586
51366143	chr12:51366143:C:T	1.32717e-09	-1.95781e-10	-1.32186	8.31001e-05	-1.95781e-10	-1.3252	8.69197e-05	-1.95781e-10	-1.32518
51366319	chr12:51366319:G:A	1.36518e-09	-1.95781e-10	-1.29362	9.01505e-05	-1.95781e-10	-1.24376	9.43684e-05	-1.95781e-10	-1.24296
51366371	chr12:51366371:G:A	4.11609e-10	-1.20829	-1.28429	4.96033e-05	-0.547222	-1.29396	5.13654e-05	-0.555799	-1.2954
51366399	chr12:51366399:A:G	1.33981e-09	-1.95781e-10	-1.31238	8.8081e-05	-1.95781e-10	-1.26698	9.21959e-05	-1.95781e-10	-1.26625
51366424	chr12:51366424:A:G	1.34455e-09	-1.95781e-10	-1.30885	8.84706e-05	-1.95781e-10	-1.26257	9.26048e-05	-1.95781e-10	-1.26182
51366480	chr12:51366480:G:A	1.34455e-09	-1.95781e-10	-1.30885	8.84706e-05	-1.95781e-10	-1.26257	9.26048e-05	-1.95781e-10	-1.26182
51366543	chr12:51366543:C:T	4.69851e-09	1.26615	-1.32381	0.000172216	0.729582	-1.32608	0.000181184	0.732942	-1.32359
51366593	chr12:51366593:A:C	7.90727e-10	-1.83971	-3.80397e-10	5.05493e-05	-1.82229	-3.80397e-10	5.28834e-05	-1.82207	-3.80397e-10
51366652	chr12:51366652:A:G	1.43731e-09	-1.95781e-10	-1.24213	9.60365e-05	-1.95781e-10	-1.18051	0.000100549	-1.95781e-10	-1.17952
51366746	chr12:51366746:G:A	1.34524e-09	-1.95781e-10	-1.30834	8.85269e-05	-1.95781e-10	-1.26194	9.26639e-05	-1.95781e-10	-1.26118
51367328	chr12:51367328:G:A	1.25076e-09	-1.95781e-10	-1.38115	7.78481e-05	-1.95781e-10	-1.39048	8.14148e-05	-1.95781e-10	-1.39061
51367448	chr12:51367448:A:G	2.76895e-09	0.783082	-1.36952	8.96873e-05	0.127016	-1.37593	9.43567e-05	0.131685	-1.37477
51368138	chr12:51368138:T:A	1.23694e-09	-1.95781e-10	-1.39226	7.77197e-05	-1.95781e-10	-1.39213	8.12841e-05	-1.95781e-10	-1.39221
51368231	chr12:51368231:C:T	1.37131e-09	-1.95781e-10	-1.28914	9.07504e-05	-1.95781e-10	-1.23713	9.50361e-05	-1.95781e-10	-1.23591
51368233	chr12:51368233:C:CA	8.26988e-10	-1.32332	-0.471553	9.64689e-05	-0.663996	-0.512024	0.000100017	-0.668668	-0.516159
51368738	chr12:51368738:CAGGTG:C	2.93527e-10	-1.44071	-1.38998	1.26874e-05	-1.81432	-1.39031	1.32925e-05	-1.81335	-1.38961
51368830	chr12:51368830:A:G	2.87588e-10	-1.46542	-1.38571	1.26652e-05	-1.82034	-1.38605	1.32746e-05	-1.81949	-1.38483
51369974	chr12:51369974:T:C	1.29781e-09	-1.95781e-10	-1.34423	7.95607e-05	-1.95781e-10	-1.36872	8.31768e-05	-1.95781e-10	-1.36919
51370362	chr12:51370362:C:T	2.98729e-10	-1.44076	-1.37236	1.29728e-05	-1.81421	-1.36817	1.36071e-05	-1.81324	-1.36632
51370427	chr12:51370427:C:T	1.2421e-09	-1.95781e-10	-1.38811	7.80243e-05	-1.95781e-10	-1.38822	8.15744e-05	-1.95781e-10	-1.38865
51370600	chr12:51370600:A:G	1.8932e-09	-1.95781e-10	-0.96664	0.000118494	-1.95781e-10	-0.970375	0.000124083	-1.95781e-10	-0.969215
51370761	chr12:51370761:T:C	1.30531e-09	-1.95781e-10	-1.33847	8.56827e-05	-1.95781e-10	-1.29459	8.94368e-05	-1.95781e-10	-1.29663
51370902	chr12:51370902:G:A	1.25585e-09	-1.95781e-10	-1.37709	7.86359e-05	-1.95781e-10	-1.38041	8.2224e-05	-1.95781e-10	-1.38072
51370971	chr12:51370971:T:G	1.23692e-09	-1.95781e-10	-1.39228	7.77077e-05	-1.95781e-10	-1.39229	8.12762e-05	-1.95781e-10	-1.39231
51371170	chr12:51371170:G:A	1.99182e-10	-1.83925	-1.3792	1.24288e-05	-1.83407	-1.39115	1.30074e-05	-1.83327	-1.39137
51371185	chr12:51371185:G:A	1.24017e-09	-1.95781e-10	-1.38966	7.79848e-05	-1.95781e-10	-1.38873	8.153e-05	-1.95781e-10	-1.38919
51371193	chr12:51371193:T:C	5.09463e-09	0.848764	-0.825483	0.000191794	0.328514	-0.817333	0.000203021	0.33164	-0.808492
51371233	chr12:51371233:A:G	4.99712e-09	0.702339	-0.698384	0.000181482	0.171131	-0.715214	0.000191738	0.17418	-0.708214
51371282	chr12:51371282:C:G	1.40757e-09	-1.95781e-10	-1.26304	9.29877e-05	-1.95781e-10	-1.21277	9.69754e-05	-1.95781e-10	-1.21571
51371726	chr12:51371726:C:T	1.25316e-09	-1.95781e-10	-1.37924	7.82325e-05	-1.95781e-10	-1.38556	8.18562e-05	-1.95781e-10	-1.3852
51372230	chr12:51372230:C:G	1.32955e-09	-1.95781e-10	-1.32007	8.42832e-05	-1.95781e-10	-1.31106	8.80043e-05	-1.95781e-10	-1.31278
51372735	chr12:51372735:G:C	1.29258e-09	-1.56415	0.215877	0.000128987	-1.05917	0.173636	0.000133974	-1.06274	0.170218
51373015	chr12:51373015:C:T	1.24202e-09	-1.95781e-10	-1.38817	7.81739e-05	-1.95781e-10	-1.38631	8.18103e-05	-1.95781e-10	-1.38576
51373279	chr12:51373279:G:A	1.24251e-09	-1.95781e-10	-1.38777	7.82982e-05	-1.95781e-10	-1.38472	8.18464e-05	-1.95781e-10	-1.38532
51373403	chr12:51373403:G:A	2.5696e-10	-1.82453	-1.13922	1.77826e-05	-1.73691	-1.13011	1.84159e-05	-1.73954	-1.13741
51373529	chr12:51373529:A:C	1.25959e-09	-1.95781e-10	-1.37412	8.14258e-05	-1.95781e-10	-1.34555	8.52212e-05	-1.95781e-10	-1.34491
51373811	chr12:51373811:G:C	1.28097e-09	-1.95781e-10	-1.35729	8.04607e-05	-1.95781e-10	-1.35747	8.4047e-05	-1.95781e-10	-1.35879
51374331	chr12:51374331:C:A	1.27932e-09	-1.95781e-10	-1.35858	7.91574e-05	-1.95781e-10	-1.3738	8.27592e-05	-1.95781e-10	-1.37423
51374488	chr12:51374488:C:T	1.93191e-09	-1.38683	0.440434	7.87814e-05	-1.78636	0.407797	8.17657e-05	-1.78741	0.401106
51374813	chr12:51374813:G:A	2.9489e-10	-1.76756	-1.0585	2.21928e-05	-1.6024	-1.04307	2.2887e-05	-1.60685	-1.05274
51374880	chr12:51374880:G:A	2.01229e-10	-1.82054	-1.38767	1.37132e-05	-1.73736	-1.38953	1.43091e-05	-1.7392	-1.39007
51375450	chr12:51375450:G:T	1.24482e-09	-1.95781e-10	-1.38592	7.80113e-05	-1.95781e-10	-1.38839	8.16306e-05	-1.95781e-10	-1.38796
51375627	chr12:51375627:G:A	5.35998e-10	-1.38607	-0.842463	3.24937e-05	-1.42325	-0.840942	3.39327e-05	-1.42405	-0.841735
51375630	chr12:51375630:T:C	1.29164e-09	-1.95781e-10	-1.34899	8.11009e-05	-1.95781e-10	-1.34955	8.47033e-05	-1.95781e-10	-1.35101
51375644	chr12:51375644:G:A	2.92877e-08	1.77226	-3.80397e-10	0.000499768	0.468903	-3.80397e-10	0.000518461	0.460702	-3.80397e-10
51375800	chr12:51375800:G:C	5.62705e-09	0.122678	-3.80397e-10	0.00012155	-0.944916	-3.80397e-10	0.000126641	-0.948806	-3.80397e-10
51375989	chr12:51375989:C:T	3.45635e-10	-1.48913	-1.17814	1.67102e-05	-1.7914	-1.13782	1.76051e-05	-1.79005	-1.13192
51376361	chr12:51376361:C:T	1.29528e-09	-1.95781e-10	-1.34618	8.09171e-05	-1.95781e-10	-1.35182	8.45799e-05	-1.95781e-10	-1.35247
51376569	chr12:51376569:G:A	1.32477e-09	-1.95781e-10	-1.32367	8.26334e-05	-1.95781e-10	-1.33083	8.6364e-05	-1.95781e-10	-1.33159
51376738	chr12:51376738:C:T	1.27184e-09	-1.95781e-10	-1.36444	8.18738e-05	-1.95781e-10	-1.34006	8.56817e-05	-1.95781e-10	-1.33952
51376999	chr12:51376999:C:T	2.50919e-09	-1.95781e-10	-0.684949	0.000151529	-1.95781e-10	-0.724464	0.000157733	-1.95781e-10	-0.729262
51377256	chr12:51377256:T:C	2.82737e-10	-1.56846	-1.29969	2.9654e-05	-1.1003	-1.25535	3.0895e-05	-1.10631	-1.25326
51377632	chr12:51377632:A:AG	1.2923e-09	-1.95781e-10	-1.34848	8.35383e-05	-1.95781e-10	-1.31994	8.74414e-05	-1.95781e-10	-1.31919
51377987	chr12:51377987:ACT:A	3.70655e-09	-1.95781e-10	-0.294805	0.000227268	-1.95781e-10	-0.31911	0.000236298	-1.95781e-10	-0.32507
51378314	chr12:51378314:C:T	1.25831e-09	-1.95781e-10	-1.37514	7.8691e-05	-1.95781e-10	-1.37971	8.22757e-05	-1.95781e-10	-1.38009
51378461	chr12:51378461:T:C	1.2001e-09	-1.4225	-3.80397e-10	6.7765e-05	-1.5292	-3.80397e-10	7.08996e-05	-1.5289	-3.80397e-10
51378570	chr12:51378570:ACG:A	1.30964e-09	-1.95781e-10	-1.33516	8.28487e-05	-1.95781e-10	-1.32823	8.67286e-05	-1.95781e-10	-1.32738
51378572	chr12:51378572:G:A	1.23852e-09	-1.95781e-10	-1.39099	7.77569e-05	-1.95781e-10	-1.39165	8.13453e-05	-1.95781e-10	-1.39146
51378993	chr12:51378993:C:T	8.08637e-10	-1.81731	-3.80397e-10	4.9781e-05	-1.83761	-3.80397e-10	5.20702e-05	-1.83757	-3.80397e-10
51379368	chr12:51379368:C:G	2.35488e-09	-1.95781e-10	-0.748416	0.000158953	-1.95781e-10	-0.676635	0.00016731	-1.95781e-10	-0.670313
51380514	chr12:51380514:T:C	2.13448e-10	-1.83919	-1.31008	1.37625e-05	-1.83373	-1.28956	1.44086e-05	-1.8342	-1.28814
51380657	chr12:51380657:A:G	2.31869e-09	-1.95781e-10	-0.763906	0.000174208	-1.95781e-10	-0.584993	0.000179673	-1.95781e-10	-0.599022
51380664	chr12:51380664:G:A	3.02386e-09	-1.95781e-10	-0.498373	0.000186367	-1.95781e-10	-0.517525	0.000195282	-1.95781e-10	-0.515718
51380703	chr12:51380703:G:A	2.35751e-10	-1.83609	-1.2138	1.4958e-05	-1.76421	-1.27578	1.55982e-05	-1.76642	-1.27658
51380713	chr12:51380713:C:T	1.86119e-09	-0.983693	-3.80397e-10	9.97098e-05	-1.14298	-3.80397e-10	0.000104393	-1.142	-3.80397e-10
51380911	chr12:51380911:C:T	2.80255e-10	-1.83883	-1.03814	1.70079e-05	-1.72003	-1.19154	1.77198e-05	-1.72413	-1.19135
51380981	chr12:51380981:G:A	2.10949e-10	-1.79212	-1.36892	1.88117e-05	-1.43325	-1.37751	1.95637e-05	-1.43867	-1.37782
51381441	chr12:51381441:C:T	1.23198e-09	-0.0157027	-1.38058	9.36126e-05	0.175486	-1.38156	9.79936e-05	0.176369	-1.38163
51381492	chr12:51381492:C:T	2.58253e-10	-1.83404	-1.12468	1.78574e-05	-1.78292	-1.07991	1.86786e-05	-1.78303	-1.07975
51381957	chr12:51381957:C:T	1.29256e-09	-1.95781e-10	-1.34829	8.05698e-05	-1.95781e-10	-1.35612	8.41892e-05	-1.95781e-10	-1.3571
51382018	chr12:51382018:G:A	9.7723e-10	-1.62794	-3.80397e-10	5.8421e-05	-1.67757	-3.80397e-10	6.11455e-05	-1.67691	-3.80397e-10
51382374	chr12:51382374:C:T	2.29423e-09	-1.95781e-10	-0.774511	0.000135024	-1.95781e-10	-0.839792	0.000140545	-1.95781e-10	-0.844636
51382677	chr12:51382677:G:A	2.40141e-09	-1.95781e-10	-0.728852	0.000139642	-1.95781e-10	-0.806159	0.000145427	-1.95781e-10	-0.810487
51382710	chr12:51382710:A:C	5.06105e-10	-1.31337	-0.972544	1.67982e-05	-1.73253	-1.19145	1.75622e-05	-1.73031	-1.19411
51382921	chr12:51382921:T:C	1.25957e-09	-1.95781e-10	-1.37414	7.95149e-05	-1.95781e-10	-1.3693	8.31577e-05	-1.95781e-10	-1.36942
51382941	chr12:51382941:C:T	2.89437e-10	-1.8091	-1.03562	1.53183e-05	-1.83783	-1.17836	1.59963e-05	-1.83802	-1.17979
51383330	chr12:51383330:G:A	1.44589e-09	-1.95781e-10	-1.23618	8.78441e-05	-1.95781e-10	-1.26968	9.17186e-05	-1.95781e-10	-1.27144
51383344	chr12:51383344:G:A	2.93415e-10	-1.81166	-1.01942	1.62742e-05	-1.83972	-1.11594	1.70063e-05	-1.83972	-1.11686
51383851	chr12:51383851:C:T	3.25837e-10	-1.34785	-1.37841	2.07691e-05	-1.32198	-1.3898	2.16966e-05	-1.323	-1.39
51384217	chr12:51384217:G:C	6.12321e-09	-0.449855	0.657034	0.000450006	-0.116053	0.480072	0.000460503	-0.125344	0.4675
51384529	chr12:51384529:TA:T	2.43331e-10	-1.79907	-1.21917	2.01913e-05	-1.57216	-1.16783	2.11703e-05	-1.57473	-1.16284
51384561	chr12:51384561:A:T	2.62429e-10	-1.77371	-1.16897	1.55362e-05	-1.80644	-1.19563	1.6245e-05	-1.806	-1.19638
51384767	chr12:51384767:C:A	4.51285e-09	-1.95781e-10	-0.0979784	0.000316929	-1.95781e-10	0.0134369	0.00033266	-1.95781e-10	0.0169573
51384771	chr12:51384771:G:T	7.21339e-09	-1.95781e-10	0.371031	0.000511445	-1.95781e-10	0.491999	0.000537763	-1.95781e-10	0.497256
51384823	chr12:51384823:T:C	1.70425e-09	-1.82659	0.754807	0.000108585	-1.82949	0.771781	0.000113003	-1.82993	0.767179
51384909	chr12:51384909:A:T	1.31333e-09	-1.95781e-10	-1.33234	8.26906e-05	-1.95781e-10	-1.33014	8.65301e-05	-1.95781e-10	-1.32967
51385508	chr12:51385508:C:T	3.57796e-09	-0.330115	-3.80397e-10	0.000191544	-0.490121	-3.80397e-10	0.000200095	-0.491373	-3.80397e-10
51385537	chr12:51385537:C:T	2.69245e-10	-1.72178	-1.19526	1.83016e-05	-1.66067	-1.17759	1.90767e-05	-1.66098	-1.18072
51385760	chr12:51385760:AG:A	2.47175e-10	-1.74591	-1.25665	1.52626e-05	-1.80591	-1.21392	1.60249e-05	-1.80474	-1.21128
51386165	chr12:51386165:G:A	2.43854e-09	-1.95781e-10	-0.713508	0.000180337	-1.95781e-10	-0.550412	0.000195167	-1.95781e-10	-0.516308
51386281	chr12:51386281:T:G	1.25297e-09	-1.95781e-10	-1.37939	8.03003e-05	-1.95781e-10	-1.35947	8.39285e-05	-1.95781e-10	-1.3602
51386768	chr12:51386768:G:A	2.23393e-09	-1.95781e-10	-0.801145	0.000137116	-1.95781e-10	-0.824414	0.000143212	-1.95781e-10	-0.825835
51386801	chr12:51386801:C:T	8.34678e-10	-1.78562	-3.80397e-10	5.15459e-05	-1.80277	-3.80397e-10	5.3906e-05	-1.80292	-3.80397e-10
51386852	chr12:51386852:C:T	5.30016e-10	-1.55813	-0.681622	3.82614e-05	-1.66594	-0.434865	4.03318e-05	-1.66279	-0.430236
51387970	chr12:51387970:C:T	3.89674e-10	-1.7784	-0.768947	2.54959e-05	-1.81047	-0.696253	2.65431e-05	-1.81058	-0.700813
51389636	chr12:51389636:T:A	5.04969e-10	-1.82271	-0.465459	4.13852e-05	-1.83965	-0.182663	4.35332e-05	-1.83958	-0.177059
51389641	chr12:51389641:G:A	5.17507e-09	-1.95781e-10	0.0389449	0.000396615	-1.95781e-10	0.237726	0.000414337	-1.95781e-10	0.236517
51390021	chr12:51390021:C:G	1.4359e-09	-1.24312	-3.80397e-10	0.000112931	-1.01846	-3.80397e-10	0.000117801	-1.02117	-3.80397e-10
51390079	chr12:51390079:G:A	2.20825e-10	-1.72312	-1.39218	1.53113e-05	-1.62764	-1.38901	1.60265e-05	-1.62702	-1.3889
51390168	chr12:51390168:T:C	2.72843e-10	-1.67387	-1.2299	1.68555e-05	-1.73356	-1.18701	1.75806e-05	-1.73373	-1.18964
51390218	chr12:51390218:A:T	2.20846e-10	-1.72299	-1.3922	1.53374e-05	-1.62939	-1.38556	1.60545e-05	-1.62883	-1.38534
51390724	chr12:51390724:GCA:G	5.73472e-10	-1.82207	-0.338887	4.44992e-05	-1.819	-0.130768	4.68018e-05	-1.81967	-0.124575
51391400	chr12:51391400:A:G	4.19162e-09	-1.95781e-10	-0.171821	0.000238647	-1.95781e-10	-0.270257	0.000250247	-1.95781e-10	-0.267714
51391564	chr12:51391564:C:T	1.28285e-09	-1.95781e-10	-1.35582	8.31537e-05	-1.95781e-10	-1.32455	8.68747e-05	-1.95781e-10	-1.3257
51391667	chr12:51391667:C:T	2.51818e-09	-1.95781e-10	-0.681372	0.000184268	-1.95781e-10	-0.528851	0.000194157	-1.95781e-10	-0.521496
51391761	chr12:51391761:T:C	3.08422e-10	-1.5636	-1.21759	2.68815e-05	-1.16412	-1.28968	2.78326e-05	-1.16907	-1.29488
51392009	chr12:51392009:G:A	3.06071e-10	-1.54342	-1.24543	2.71739e-05	-1.13188	-1.3111	2.81454e-05	-1.13699	-1.31579
51392105	chr12:51392105:G:A	2.39554e-10	-1.78141	-1.25247	1.51274e-05	-1.81309	-1.21564	1.57817e-05	-1.81315	-1.21817
51392402	chr12:51392402:T:C	4.51746e-10	-1.82764	-0.571907	3.1455e-05	-1.82576	-0.470926	3.2914e-05	-1.82629	-0.46998
51392869	chr12:51392869:GAGA:G	1.41458e-09	-1.95781e-10	-1.25807	9.11269e-05	-1.95781e-10	-1.23299	9.52794e-05	-1.95781e-10	-1.23335
51393245	chr12:51393245:G:A	1.50635e-09	-1.19522	-3.80397e-10	7.33537e-05	-1.44995	-3.80397e-10	7.6771e-05	-1.44934	-3.80397e-10
51394035	chr12:51394035:C:T	2.36376e-10	-1.82015	-1.22709	1.47351e-05	-1.80483	-1.25017	1.53673e-05	-1.80543	-1.25249
51394556	chr12:51394556:T:C	3.09563e-10	-1.8141	-0.963398	1.99262e-05	-1.79762	-0.955586	2.09418e-05	-1.79822	-0.950194
51394964	chr12:51394964:G:A	2.91255e-10	-1.66034	-1.17813	1.75906e-05	-1.73521	-1.14267	1.84295e-05	-1.73331	-1.1429
51394969	chr12:51394969:C:T	1.26028e-09	-1.95781e-10	-1.37357	8.07299e-05	-1.95781e-10	-1.35413	8.42938e-05	-1.95781e-10	-1.35586
51395688	chr12:51395688:T:A	2.78402e-10	-1.70722	-1.17637	2.10002e-05	-1.49322	-1.20749	2.20109e-05	-1.49489	-1.20374
51396443	chr12:51396443:G:A	3.51747e-09	-1.95781e-10	-0.347165	0.000201476	-1.95781e-10	-0.439572	0.000211276	-1.95781e-10	-0.436999
51396650	chr12:51396650:C:T	1.34171e-09	-1.95781e-10	-1.31097	8.3125e-05	-1.95781e-10	-1.3249	8.69175e-05	-1.95781e-10	-1.3252
51396747	chr12:51396747:A:G	2.71602e-10	-1.6725	-1.23583	2.09374e-05	-1.44108	-1.26263	2.19303e-05	-1.44282	-1.25948
51398102	chr12:51398102:T:G	3.19871e-10	-1.62677	-1.11797	2.49501e-05	-1.3717	-1.15666	2.61573e-05	-1.37359	-1.15245
51398561	chr12:51398561:C:A	2.76115e-10	-1.62186	-1.26998	1.63273e-05	-1.70813	-1.24427	1.71103e-05	-1.70605	-1.24443
51398941	chr12:51398941:G:T	3.42703e-10	-1.76821	-0.907585	2.39369e-05	-1.7679	-0.801917	2.50952e-05	-1.7688	-0.798686
51399280	chr12:51399280:T:A	1.23822e-09	-1.95781e-10	-1.39123	7.78929e-05	-1.95781e-10	-1.38991	8.1455e-05	-1.95781e-10	-1.39011
51399447	chr12:51399447:T:C	2.91854e-10	-1.68352	-1.15288	2.21566e-05	-1.45837	-1.18874	2.32249e-05	-1.46006	-1.18487
51399797	chr12:51399797:C:T	1.14726e-07	-1.95781e-10	3.13764	0.00887149	-1.95781e-10	3.34536	0.00929875	-1.95781e-10	3.34747
51399808	chr12:51399808:G:C	2.99236e-10	-1.67225	-1.13918	2.28462e-05	-1.44044	-1.17602	2.39503e-05	-1.44217	-1.17201
51400037	chr12:51400037:G:A	2.50601e-10	-1.83137	-1.15743	1.57175e-05	-1.82189	-1.16857	1.63928e-05	-1.8223	-1.17102
51400259	chr12:51400259:A:G	2.4577e-10	-1.83606	-1.17221	1.53711e-05	-1.82884	-1.18391	1.6034e-05	-1.82915	-1.1863
51400590	chr12:51400590:ACC:A	3.56091e-10	-1.82684	-0.810636	2.47574e-05	-1.79594	-0.740179	2.5992e-05	-1.79563	-0.736741
51400670	chr12:51400670:T:G	1.64096e-09	-1.95781e-10	-1.10962	9.72128e-05	-1.95781e-10	-1.16834	0.000101763	-1.95781e-10	-1.16752
51400902	chr12:51400902:G:A	2.45368e-10	-1.64045	-1.36946	1.42454e-05	-1.703	-1.3858	1.49352e-05	-1.70083	-1.38562
51401002	chr12:51401002:G:C	1.75606e-09	-1.95781e-10	-1.04184	0.000115999	-1.95781e-10	-0.991664	0.00012173	-1.95781e-10	-0.988361
51401427	chr12:51401427:T:C	9.06372e-09	-1.95781e-10	0.599373	0.000828189	-1.95781e-10	0.974	0.000940328	-1.95781e-10	1.05607
51401461	chr12:51401461:G:T	7.48827e-08	-1.95781e-10	2.71102	0.00577992	-1.95781e-10	2.9169	0.0060582	-1.95781e-10	2.919
51401839	chr12:51401839:A:G	3.46069e-10	-1.82203	-0.843994	2.6554e-05	-1.83901	-0.627049	2.79144e-05	-1.83878	-0.622238
51401847	chr12:51401847:T:C	1.03897e-09	-1.56667	-3.80397e-10	5.85797e-05	-1.67485	-3.80397e-10	6.12602e-05	-1.67503	-3.80397e-10
51402275	chr12:51402275:G:C	5.78718e-08	-1.95781e-10	2.45332	0.00442287	-1.95781e-10	2.6493	0.00463627	-1.95781e-10	2.6515
51402512	chr12:51402512:G:A	6.94574e-09	-1.95781e-10	0.333222	0.000477828	-1.95781e-10	0.424009	0.000500825	-1.95781e-10	0.426094
51402791	chr12:51402791:A:G	1.46313e-09	-1.95781e-10	-1.22433	9.68525e-05	-1.95781e-10	-1.17205	0.000101164	-1.95781e-10	-1.17342
51402841	chr12:51402841:C:G	2.00919e-10	-1.8181	-1.39166	1.23719e-05	-1.8383	-1.39151	1.29392e-05	-1.83833	-1.39157
51402848	chr12:51402848:G:A	2.04478e-10	-1.83948	-1.35272	1.26706e-05	-1.82558	-1.38037	1.3253e-05	-1.8254	-1.38054
51403105	chr12:51403105:ATTAGGTAATAGGTATAAACTGCTCAGAACAGTGCTCAGAACATAATAAATGC:A	3.55083e-10	-1.80266	-0.83765	2.67887e-05	-1.83182	-0.625444	2.81751e-05	-1.83109	-0.620635
51403330	chr12:51403330:G:A	4.95499e-09	-1.95781e-10	-0.00451263	0.000282248	-1.95781e-10	-0.102456	0.000295863	-1.95781e-10	-0.100266
51403575	chr12:51403575:A:G	2.07508e-10	-1.83477	-1.34272	1.2942e-05	-1.81022	-1.37454	1.35372e-05	-1.80998	-1.37474
51403585	chr12:51403585:C:G	1.43761e-09	-1.95781e-10	-1.24193	9.02509e-05	-1.95781e-10	-1.24265	9.44611e-05	-1.95781e-10	-1.24197
51403861	chr12:51403861:C:A	4.58065e-09	-1.95781e-10	-0.0830663	0.000261398	-1.95781e-10	-0.179197	0.000274013	-1.95781e-10	-0.176986
51404217	chr12:51404217:A:G	8.55283e-09	-1.95781e-10	0.541355	0.000780695	-1.95781e-10	0.914943	0.000886192	-1.95781e-10	0.996771
51404218	chr12:51404218:T:C	5.3948e-08	-1.95781e-10	2.38311	0.00412598	-1.95781e-10	2.57982	0.00432062	-1.95781e-10	2.58099
51404877	chr12:51404877:G:T	8.43189e-10	-1.77547	-3.80397e-10	5.49481e-05	-1.73885	-3.80397e-10	5.74489e-05	-1.73927	-3.80397e-10
51404921	chr12:51404921:G:T	1.62919e-09	-1.95781e-10	-1.11682	9.97557e-05	-1.95781e-10	-1.14252	0.000104662	-1.95781e-10	-1.13943
51405350	chr12:51405350:G:A	7.07585e-09	-1.95781e-10	0.35178	0.000629843	-1.95781e-10	0.700229	0.000712654	-1.95781e-10	0.778833
51405520	chr12:51405520:C:T	1.81484e-09	-1.95781e-10	-1.00891	0.000129571	-1.95781e-10	-0.881011	0.00013979	-1.95781e-10	-0.850023
51405576	chr12:51405576:T:G	2.40432e-10	-1.63794	-1.39228	1.33083e-05	-1.76804	-1.38881	1.39424e-05	-1.76641	-1.38882
51405676	chr12:51405676:G:A	7.42021e-09	-1.95781e-10	0.3993	0.000660709	-1.95781e-10	0.748072	0.000748408	-1.95781e-10	0.827785
51406108	chr12:51406108:A:G	2.85471e-10	-1.56078	-1.29774	1.59634e-05	-1.71819	-1.25675	1.68214e-05	-1.71605	-1.25146
51406184	chr12:51406184:A:C	2.25839e-10	-1.70053	-1.3923	1.35629e-05	-1.74742	-1.39049	1.42174e-05	-1.74539	-1.39031
51406566	chr12:51406566:A:G	3.37677e-10	-1.43586	-1.25471	1.88157e-05	-1.59337	-1.21718	1.97518e-05	-1.59041	-1.21651
51406727	chr12:51406727:C:T	2.40087e-10	-1.64041	-1.39125	1.384e-05	-1.72636	-1.39132	1.45062e-05	-1.72467	-1.39092
51407268	chr12:51407268:C:T	5.08259e-09	-1.95781e-10	0.0209143	0.000288695	-1.95781e-10	-0.07987	0.000302664	-1.95781e-10	-0.0775409
51407559	chr12:51407559:G:A	2.29772e-10	-1.74541	-1.33016	1.49148e-05	-1.76404	-1.27885	1.56559e-05	-1.76322	-1.2761
51408021	chr12:51408021:C:T	1.2741e-09	-1.95781e-10	-1.36267	8.15184e-05	-1.95781e-10	-1.34441	8.52319e-05	-1.95781e-10	-1.34479
51408289	chr12:51408289:G:T	1.24473e-09	-1.95781e-10	-1.38599	7.89178e-05	-1.95781e-10	-1.37683	8.25334e-05	-1.95781e-10	-1.37696
51408332	chr12:51408332:T:C	2.52397e-10	-1.63357	-1.34809	1.47849e-05	-1.70663	-1.34501	1.54421e-05	-1.70717	-1.34589
51408489	chr12:51408489:G:A	2.619e-10	-1.60819	-1.33651	1.52726e-05	-1.68642	-1.33276	1.59491e-05	-1.687	-1.33376
51408506	chr12:51408506:G:A	2.39675e-10	-1.83123	-1.20214	1.67542e-05	-1.8281	-1.09849	1.75805e-05	-1.82769	-1.09568
51408533	chr12:51408533:G:A	1.29079e-09	-1.95781e-10	-1.34965	8.04813e-05	-1.95781e-10	-1.35722	8.42158e-05	-1.95781e-10	-1.35678
51408634	chr12:51408634:G:A	1.24945e-09	-1.95781e-10	-1.3822	7.90708e-05	-1.95781e-10	-1.3749	8.26475e-05	-1.95781e-10	-1.37558
51408684	chr12:51408684:G:T	2.53737e-10	-1.83275	-1.14361	1.79783e-05	-1.82984	-1.02624	1.88702e-05	-1.82946	-1.02312
51408844	chr12:51408844:G:T	1.65686e-09	-1.95781e-10	-1.09998	0.00012325	-1.95781e-10	-0.931024	0.000131905	-1.95781e-10	-0.908084
51408872	chr12:51408872:C:T	4.69546e-10	-1.53307	-0.827829	2.84514e-05	-1.60655	-0.790497	3.00553e-05	-1.60486	-0.782263
51409072	chr12:51409072:C:T	2.70852e-09	-1.95781e-10	-0.608505	0.000181482	-1.95781e-10	-0.544083	0.00018857	-1.95781e-10	-0.550693
51409155	chr12:51409155:G:A	1.68939e-09	-1.95781e-10	-1.08054	0.000126261	-1.95781e-10	-0.90689	0.00013521	-1.95781e-10	-0.883333
51409248	chr12:51409248:A:G	2.65238e-09	-1.95781e-10	-0.629449	0.000177146	-1.95781e-10	-0.568268	0.000184039	-1.95781e-10	-0.575015
51409326	chr12:51409326:A:C	8.56858e-10	-1.06938	-0.69001	5.31341e-05	-1.31859	-0.453836	5.63962e-05	-1.3189	-0.438863
51409369	chr12:51409369:C:T	1.75898e-09	-1.95781e-10	-1.04017	0.000115837	-1.95781e-10	-0.99306	0.000121174	-1.95781e-10	-0.992938
51409480	chr12:51409480:T:C	4.48284e-10	-1.6197	-0.787536	2.74842e-05	-1.68157	-0.750058	2.90348e-05	-1.68016	-0.741511
51411413	chr12:51411413:C:T	3.16269e-10	-1.43354	-1.32253	1.78747e-05	-1.53928	-1.32258	1.86568e-05	-1.54017	-1.32379
51411906	chr12:51411906:A:G	1.85303e-09	-0.988087	-3.80397e-10	0.000111736	-1.0291	-3.80397e-10	0.000117013	-1.02787	-3.80397e-10
51412030	chr12:51412030:C:A	2.09715e-08	-1.95781e-10	1.43826	0.00231465	-1.95781e-10	2.00177	0.00276197	-1.95781e-10	2.13354
51412588	chr12:51412588:C:T	4.12297e-10	-1.31406	-1.17686	2.21963e-05	-1.4646	-1.18071	2.33595e-05	-1.46139	-1.17777
51413598	chr12:51413598:G:A	3.41174e-10	-1.29306	-1.38721	1.82902e-05	-1.45055	-1.38832	1.91866e-05	-1.44725	-1.3887
51413768	chr12:51413768:C:T	3.48934e-10	-1.35199	-1.30579	1.94575e-05	-1.46734	-1.30967	2.03565e-05	-1.46834	-1.30843
51414422	chr12:51414422:C:T	1.41783e-09	-1.95781e-10	-1.25578	8.8754e-05	-1.95781e-10	-1.25937	9.31586e-05	-1.95781e-10	-1.25586
51414443	chr12:51414443:G:A	6.08855e-10	-1.61546	-0.48562	3.97411e-05	-1.67823	-0.384625	4.16152e-05	-1.67896	-0.382739
51414711	chr12:51414711:G:A	4.29032e-10	-1.05988	-1.39125	2.11201e-05	-1.3202	-1.37482	2.21459e-05	-1.32006	-1.37245
51414933	chr12:51414933:G:A	3.42043e-10	-1.36804	-1.30969	1.90973e-05	-1.48222	-1.31348	1.99796e-05	-1.48319	-1.31226
51414997	chr12:51414997:C:T	3.50438e-10	-1.26636	-1.38712	1.87031e-05	-1.42835	-1.3882	1.96218e-05	-1.42494	-1.38859
51415188	chr12:51415188:A:G	9.93284e-10	-1.61165	-3.80397e-10	5.67077e-05	-1.70733	-3.80397e-10	5.93045e-05	-1.70748	-3.80397e-10
51415592	chr12:51415592:T:C	7.95808e-10	-1.8333	-3.80397e-10	4.98095e-05	-1.83704	-3.80397e-10	5.21048e-05	-1.83691	-3.80397e-10
51417080	chr12:51417080:A:G	2.40049e-09	-1.95781e-10	-0.729235	0.000160268	-1.95781e-10	-0.668393	0.000166561	-1.95781e-10	-0.6748
51417283	chr12:51417283:C:T	3.42118e-10	-1.30186	-1.37565	1.83244e-05	-1.45918	-1.37783	1.9215e-05	-1.45589	-1.37858
51417563	chr12:51417563:A:G	2.65333e-10	-1.61137	-1.32031	1.49516e-05	-1.71247	-1.32795	1.5681e-05	-1.71185	-1.32587
51417580	chr12:51417580:C:T	1.89518e-09	-0.965592	-3.80397e-10	8.56863e-05	-1.29455	-3.80397e-10	8.96627e-05	-1.29411	-3.80397e-10
51417586	chr12:51417586:T:C	2.57849e-10	-1.62518	-1.33511	1.45593e-05	-1.72392	-1.34309	1.52664e-05	-1.72332	-1.34119
51417621	chr12:51417621:G:A	3.54655e-10	-1.4406	-1.20092	2.01061e-05	-1.54358	-1.20064	2.09664e-05	-1.54447	-1.20277
51417690	chr12:51417690:G:A	3.9737e-09	-1.95781e-10	-0.22521	0.000226423	-1.95781e-10	-0.322837	0.000237357	-1.95781e-10	-0.320597
51417946	chr12:51417946:C:A	8.03083e-10	-1.8242	-3.80397e-10	5.14967e-05	-1.80372	-3.80397e-10	5.38633e-05	-1.80371	-3.80397e-10
51418069	chr12:51418069:T:C	1.33398e-09	-1.95781e-10	-1.31674	8.62412e-05	-1.95781e-10	-1.28809	9.01484e-05	-1.95781e-10	-1.28871
51418651	chr12:51418651:T:G	1.54111e-09	-1.95781e-10	-1.17241	0.000111746	-1.95781e-10	-1.02902	0.000119784	-1.95781e-10	-1.00447
51418742	chr12:51418742:G:A	2.90381e-10	-1.46452	-1.37695	1.5041e-05	-1.67002	-1.36445	1.57591e-05	-1.66781	-1.36493
51419771	chr12:51419771:T:A	3.14542e-10	-1.42577	-1.33577	1.81226e-05	-1.52282	-1.32526	1.89741e-05	-1.52381	-1.32328
51419867	chr12:51419867:G:A	1.47836e-09	-1.95781e-10	-1.21398	9.22536e-05	-1.95781e-10	-1.2207	9.65532e-05	-1.95781e-10	-1.22007
51419921	chr12:51419921:G:A	1.01813e-08	-1.95781e-10	0.715644	0.000573818	-1.95781e-10	0.607071	0.000600022	-1.95781e-10	0.606804
51420252	chr12:51420252:A:G	2.55384e-10	-1.61358	-1.35631	1.4374e-05	-1.71725	-1.36257	1.50658e-05	-1.71665	-1.36109
51420611	chr12:51420611:T:C	2.55432e-10	-1.63534	-1.33436	1.44699e-05	-1.73135	-1.34183	1.51723e-05	-1.73077	-1.33992
51420636	chr12:51420636:C:T	2.36857e-10	-1.73271	-1.3125	1.54539e-05	-1.79686	-1.21052	1.61554e-05	-1.79707	-1.21084
51420646	chr12:51420646:A:G	4.86836e-09	-1.95781e-10	-0.0221493	0.000343613	-1.95781e-10	0.0942758	0.000360306	-1.95781e-10	0.0967917
51421257	chr12:51421257:G:A	1.59652e-09	-1.95781e-10	-1.13708	0.000116641	-1.95781e-10	-0.98614	0.000125216	-1.95781e-10	-0.960121
51421918	chr12:51421918:T:C	2.57464e-10	-1.62509	-1.33669	1.45435e-05	-1.72399	-1.3441	1.52494e-05	-1.72339	-1.34223
51421974	chr12:51421974:G:T	1.83694e-09	-1.95781e-10	-0.996808	0.000119723	-1.95781e-10	-0.96006	0.000124669	-1.95781e-10	-0.964499
51422002	chr12:51422002:C:T	2.29029e-10	-1.83137	-1.24744	1.55916e-05	-1.8315	-1.16701	1.63894e-05	-1.83103	-1.1625
51422356	chr12:51422356:A:G	2.63174e-10	-1.62024	-1.31961	1.48276e-05	-1.72016	-1.32859	1.55517e-05	-1.71956	-1.32643
51422655	chr12:51422655:C:T	2.05802e-09	-1.95781e-10	-0.883161	0.000134743	-1.95781e-10	-0.841872	0.000140194	-1.95781e-10	-0.847139
51422946	chr12:51422946:C:T	2.48503e-10	-1.67102	-1.32618	1.42114e-05	-1.75705	-1.33414	1.49028e-05	-1.75655	-1.33206
51423335	chr12:51423335:T:C	1.25226e-09	-1.95781e-10	-1.37996	7.90491e-05	-1.95781e-10	-1.37517	8.26568e-05	-1.95781e-10	-1.37547
51423731	chr12:51423731:A:T	1.2555e-09	-1.95781e-10	-1.37737	7.89311e-05	-1.95781e-10	-1.37667	8.25376e-05	-1.95781e-10	-1.37691
51423751	chr12:51423751:C:T	2.52242e-10	-1.72138	-1.2609	1.46268e-05	-1.79095	-1.27143	1.53512e-05	-1.79057	-1.2684
51424208	chr12:51424208:A:G	2.55838e-10	-1.68637	-1.28175	1.46844e-05	-1.76734	-1.29111	1.54091e-05	-1.76687	-1.28834
51424308	chr12:51424308:G:A	2.65635e-10	-1.69498	-1.23556	1.52561e-05	-1.77329	-1.24697	1.60178e-05	-1.77284	-1.24363
51424356	chr12:51424356:C:T	3.15005e-10	-1.47406	-1.28601	1.77042e-05	-1.57143	-1.30001	1.84781e-05	-1.57227	-1.3013
51424518	chr12:51424518:G:A	4.08239e-10	-1.81549	-0.685316	3.11782e-05	-1.8118	-0.493719	3.28097e-05	-1.81097	-0.488468
51425643	chr12:51425643:G:A	8.12417e-10	-1.81265	-3.80397e-10	5.06659e-05	-1.81999	-3.80397e-10	5.30105e-05	-1.81967	-3.80397e-10
51425670	chr12:51425670:G:C	1.23695e-09	-1.95781e-10	-1.39226	7.78436e-05	-1.95781e-10	-1.39054	8.14195e-05	-1.95781e-10	-1.39055
51426170	chr12:51426170:G:A	2.37298e-10	-1.65676	-1.38659	1.36218e-05	-1.74698	-1.38659	1.42642e-05	-1.74643	-1.38598
51427026	chr12:51427026:T:C	4.13402e-10	-1.79013	-0.69811	2.98217e-05	-1.81065	-0.539355	3.15248e-05	-1.80963	-0.529754
51427221	chr12:51427221:A:G	1.69527e-08	-1.95781e-10	1.22552	0.00183857	-1.95781e-10	1.7715	0.00218735	-1.95781e-10	1.90028
51427755	chr12:51427755:A:G	1.34049e-09	-1.95781e-10	-1.31187	8.66768e-05	-1.95781e-10	-1.28305	9.05925e-05	-1.95781e-10	-1.28379
51427822	chr12:51427822:T:C	5.19693e-09	-1.95781e-10	0.043161	0.000366538	-1.95781e-10	0.158861	0.000383741	-1.95781e-10	0.159804
51427900	chr12:51427900:A:G	3.48672e-08	-1.95781e-10	1.94664	0.00339735	-1.95781e-10	2.38551	0.00376683	-1.95781e-10	2.44383
51428141	chr12:51428141:A:G	8.2313e-09	-1.95781e-10	0.503037	0.000551562	-1.95781e-10	0.567513	0.000577842	-1.95781e-10	0.569137
51428259	chr12:51428259:C:G	2.50034e-10	-1.61276	-1.37831	1.4806e-05	-1.67709	-1.37313	1.54815e-05	-1.67786	-1.37266
51428435	chr12:51428435:A:G	1.70052e-08	-1.95781e-10	1.22861	0.00184482	-1.95781e-10	1.77489	0.00219493	-1.95781e-10	1.90374
51428591	chr12:51428591:A:T	2.4732e-10	-1.62384	-1.37814	1.46698e-05	-1.68653	-1.37293	1.53394e-05	-1.68728	-1.37246
51428660	chr12:51428660:A:G	2.83474e-10	-1.48845	-1.37709	1.63877e-05	-1.57608	-1.37263	1.71427e-05	-1.57704	-1.37155
51429459	chr12:51429459:C:T	7.4021e-09	-1.95781e-10	0.396856	0.000495723	-1.95781e-10	0.460777	0.000519325	-1.95781e-10	0.462367
51429516	chr12:51429516:T:A	2.13554e-08	-1.95781e-10	1.4564	0.00237808	-1.95781e-10	2.02881	0.00284416	-1.95781e-10	2.16286
51429584	chr12:51429584:C:T	3.38797e-10	-1.68049	-1.00677	2.01311e-05	-1.74355	-0.99942	2.12953e-05	-1.74156	-0.990115
51429779	chr12:51429779:G:A	8.52911e-10	-1.76401	-3.80397e-10	5.37812e-05	-1.76032	-3.80397e-10	5.62652e-05	-1.76009	-3.80397e-10
51430232	chr12:51430232:T:C	1.23882e-09	-1.95781e-10	-1.39075	7.80712e-05	-1.95781e-10	-1.38762	8.16586e-05	-1.95781e-10	-1.38762
51430524	chr12:51430524:G:A	1.67461e-08	-1.95781e-10	1.21326	0.00182376	-1.95781e-10	1.76342	0.00216882	-1.95781e-10	1.89177
51430583	chr12:51430583:A:G	2.29173e-10	-1.69695	-1.38124	1.33011e-05	-1.77486	-1.38254	1.39301e-05	-1.77441	-1.3817
51430640	chr12:51430640:C:T	2.28004e-10	-1.70222	-1.38108	1.32549e-05	-1.77845	-1.38243	1.38816e-05	-1.77801	-1.38158
51430653	chr12:51430653:G:A	2.26714e-10	-1.71075	-1.37822	1.32237e-05	-1.78374	-1.37949	1.38503e-05	-1.78332	-1.37853
51431212	chr12:51431212:C:T	8.44915e-09	-1.95781e-10	0.529158	0.000567644	-1.95781e-10	0.596253	0.000594711	-1.95781e-10	0.597913
51431338	chr12:51431338:A:G	9.95628e-10	-1.60929	-3.80397e-10	5.28322e-05	-1.77812	-3.80397e-10	5.524e-05	-1.77847	-3.80397e-10
51431956	chr12:51431956:T:A	1.96295e-09	-1.95781e-10	-0.930459	0.000129721	-1.95781e-10	-0.879855	0.000135245	-1.95781e-10	-0.883071
51432294	chr12:51432294:C:T	7.79456e-09	-1.95781e-10	0.448518	0.000522168	-1.95781e-10	0.512748	0.000547023	-1.95781e-10	0.514329
51432303	chr12:51432303:C:T	1.23987e-09	-1.95781e-10	-1.3899	7.82069e-05	-1.95781e-10	-1.38588	8.17665e-05	-1.95781e-10	-1.3863
51432769	chr12:51432769:T:C	1.2372e-09	-1.95781e-10	-1.39206	7.7952e-05	-1.95781e-10	-1.38915	8.15474e-05	-1.95781e-10	-1.38898
51433326	chr12:51433326:G:A	1.33922e-09	-1.95781e-10	-1.31282	8.40995e-05	-1.95781e-10	-1.31324	8.79984e-05	-1.95781e-10	-1.31284
51433335	chr12:51433335:C:T	2.25392e-10	-1.79523	-1.29959	1.46595e-05	-1.81558	-1.24457	1.54045e-05	-1.81464	-1.24086
51433559	chr12:51433559:T:G	8.46202e-09	-1.95781e-10	0.530681	0.000811679	-1.95781e-10	0.953864	0.000940594	-1.95781e-10	1.05635
51433931	chr12:51433931:A:G	1.08235e-09	-1.52577	-3.80397e-10	6.48677e-05	-1.57289	-3.80397e-10	6.7906e-05	-1.57204	-3.80397e-10
51434153	chr12:51434153:G:A	7.90997e-10	-1.83937	-3.80397e-10	5.00348e-05	-1.83252	-3.80397e-10	5.23335e-05	-1.83253	-3.80397e-10
51434331	chr12:51434331:G:T	8.61916e-10	-1.75351	-3.80397e-10	5.35983e-05	-1.76372	-3.80397e-10	5.60655e-05	-1.76364	-3.80397e-10
51434516	chr12:51434516:G:A	1.2928e-09	-1.95781e-10	-1.3481	8.09722e-05	-1.95781e-10	-1.35114	8.47211e-05	-1.95781e-10	-1.3508
51434814	chr12:51434814:C:T	8.13478e-10	-1.81134	-3.80397e-10	4.97012e-05	-1.83921	-3.80397e-10	5.19885e-05	-1.83914	-3.80397e-10
51434845	chr12:51434845:A:G	1.34035e-09	-1.95781e-10	-1.31198	8.33594e-05	-1.95781e-10	-1.32208	8.73173e-05	-1.95781e-10	-1.32061
51435326	chr12:51435326:T:C	7.73765e-09	-1.95781e-10	0.441191	0.000517943	-1.95781e-10	0.504623	0.00054261	-1.95781e-10	0.506227
51435589	chr12:51435589:G:A	8.06046e-10	-1.82052	-3.80397e-10	5.13978e-05	-1.80565	-3.80397e-10	5.37506e-05	-1.80581	-3.80397e-10
51435863	chr12:51435863:C:T	3.84534e-09	-1.95781e-10	-0.258047	0.000231842	-1.95781e-10	-0.299187	0.000243126	-1.95781e-10	-0.296584
51436321	chr12:51436321:A:G	1.69692e-09	-1.95781e-10	-1.07609	0.000112297	-1.95781e-10	-1.0241	0.000117453	-1.95781e-10	-1.02413
51436626	chr12:51436626:G:T	1.23734e-09	-1.95781e-10	-1.39195	7.77057e-05	-1.95781e-10	-1.39231	8.12765e-05	-1.95781e-10	-1.39231
51437353	chr12:51437353:A:G	7.67733e-09	-1.95781e-10	0.433364	0.000513801	-1.95781e-10	0.496594	0.000538272	-1.95781e-10	0.498202
51437438	chr12:51437438:A:G	1.68234e-09	-1.95781e-10	-1.08472	0.000111464	-1.95781e-10	-1.03154	0.000116574	-1.95781e-10	-1.03164
51437511	chr12:51437511:C:A	1.04084e-09	-1.56488	-3.80397e-10	6.13142e-05	-1.62923	-3.80397e-10	6.40801e-05	-1.63003	-3.80397e-10
51437987	chr12:51437987:G:A	3.87605e-10	-1.81517	-0.737502	2.96971e-05	-1.80604	-0.548155	3.1246e-05	-1.80518	-0.543093
51438055	chr12:51438055:G:A	2.46573e-10	-1.71084	-1.29417	1.59846e-05	-1.73711	-1.23651	1.68148e-05	-1.73532	-1.23258
51438203	chr12:51438203:A:G	3.50102e-10	-1.81959	-0.834844	2.64195e-05	-1.81146	-0.659681	2.7787e-05	-1.81067	-0.654925
51439087	chr12:51439087:C:T	3.50133e-10	-1.82473	-0.829625	2.64019e-05	-1.81758	-0.654228	2.77662e-05	-1.81688	-0.649462
51439969	chr12:51439969:A:G	1.59026e-09	-1.95781e-10	-1.14101	0.000101053	-1.95781e-10	-1.12959	0.000105621	-1.95781e-10	-1.13031
51440224	chr12:51440224:G:A	3.83175e-10	-1.17808	-1.38609	2.01794e-05	-1.3533	-1.38728	2.11643e-05	-1.34974	-1.38811
51440440	chr12:51440440:C:T	4.69678e-09	-1.95781e-10	-0.0580296	0.000277865	-1.95781e-10	-0.118108	0.000290821	-1.95781e-10	-0.117454
51441476	chr12:51441476:T:C	2.4574e-10	-1.69667	-1.31171	1.41617e-05	-1.77477	-1.31994	1.48535e-05	-1.77432	-1.31761
51441793	chr12:51441793:G:A	2.93087e-10	-1.49021	-1.34199	1.70535e-05	-1.57556	-1.33332	1.78528e-05	-1.57652	-1.33148
51441958	chr12:51441958:A:C	1.72031e-09	-1.95781e-10	-1.0624	0.000113942	-1.95781e-10	-1.00955	0.000119173	-1.95781e-10	-1.00959
51442476	chr12:51442476:C:T	2.46846e-10	-1.69844	-1.30546	1.59346e-05	-1.72594	-1.2508	1.67604e-05	-1.72407	-1.24708
51442832	chr12:51442832:C:T	4.81997e-10	-1.71487	-0.619855	3.51417e-05	-1.73831	-0.447539	3.7198e-05	-1.73656	-0.437343
51442839	chr12:51442839:C:T	3.94252e-10	-1.56463	-0.971043	2.32721e-05	-1.63339	-0.9646	2.46474e-05	-1.63066	-0.954836
51442983	chr12:51442983:C:CA	1.15224e-09	-1.4632	-3.80397e-10	6.57456e-05	-1.55945	-3.80397e-10	6.88637e-05	-1.55803	-3.80397e-10
51444005	chr12:51444005:T:C	3.88442e-10	-1.58097	-0.969554	2.29928e-05	-1.64814	-0.961921	2.43503e-05	-1.64551	-0.952104
51444030	chr12:51444030:T:C	1.53909e-08	-1.95781e-10	1.12887	0.00165119	-1.95781e-10	1.66401	0.00196043	-1.95781e-10	1.79076
51444359	chr12:51444359:C:T	3.68404e-10	-1.5982	-1.00528	2.18496e-05	-1.66318	-0.997875	2.31271e-05	-1.66067	-0.988493
51444718	chr12:51444718:T:C	8.75502e-10	-1.73787	-3.80397e-10	7.23875e-05	-1.46321	-3.80397e-10	7.53687e-05	-1.46777	-3.80397e-10
51445579	chr12:51445579:C:T	2.03189e-09	-1.95781e-10	-0.895942	0.000134523	-1.95781e-10	-0.843507	0.00014026	-1.95781e-10	-0.846666
51445620	chr12:51445620:G:A	1.57102e-09	-1.95781e-10	-1.15318	9.77216e-05	-1.95781e-10	-1.16312	0.000102144	-1.95781e-10	-1.16378
51446067	chr12:51446067:T:C	3.41402e-09	-0.377016	-3.80397e-10	0.000190194	-0.497196	-3.80397e-10	0.000197136	-0.506271	-3.80397e-10
51446547	chr12:51446547:AAAG:A	1.64601e-08	-1.95781e-10	1.19603	0.00178656	-1.95781e-10	1.74281	0.00212483	-1.95781e-10	1.87128
51446619	chr12:51446619:C:T	1.86151e-08	-1.95781e-10	1.31906	0.00204506	-1.95781e-10	1.87794	0.00243888	-1.95781e-10	2.00913
51447130	chr12:51447130:G:A	2.45591e-10	-1.70688	-1.30212	1.41947e-05	-1.78149	-1.31088	1.48902e-05	-1.78106	-1.30839
51447460	chr12:51447460:G:A	2.87504e-10	-1.49015	-1.36127	1.83935e-05	-1.49282	-1.34042	1.91768e-05	-1.4974	-1.33906
51447479	chr12:51447479:A:C	1.29113e-09	-1.95781e-10	-1.34939	8.13159e-05	-1.95781e-10	-1.3469	8.50513e-05	-1.95781e-10	-1.34691
51447647	chr12:51447647:G:A	1.87017e-08	-1.95781e-10	1.32371	0.00205582	-1.95781e-10	1.88319	0.00245196	-1.95781e-10	2.01448
51447774	chr12:51447774:T:C	1.25221e-09	-1.95781e-10	-1.38	7.93108e-05	-1.95781e-10	-1.37187	8.28924e-05	-1.95781e-10	-1.37262
51447877	chr12:51447877:C:T	6.06234e-09	-1.95781e-10	0.197189	0.000512151	-1.95781e-10	0.493379	0.000559901	-1.95781e-10	0.537598
51447966	chr12:51447966:G:A	8.12709e-09	-1.95781e-10	0.490296	0.000543944	-1.95781e-10	0.553606	0.000569875	-1.95781e-10	0.555254
51448189	chr12:51448189:A:C	2.41357e-10	-1.72698	-1.29941	1.5638e-05	-1.75158	-1.24396	1.64462e-05	-1.74993	-1.24014
51449534	chr12:51449534:C:T	1.74273e-09	-1.95781e-10	-1.04945	0.000115486	-1.95781e-10	-0.996088	0.000120801	-1.95781e-10	-0.996018
51449854	chr12:51449854:C:T	3.03815e-10	-1.64174	-1.1545	1.7351e-05	-1.72357	-1.16802	1.81863e-05	-1.72309	-1.16641
51450067	chr12:51450067:A:G	1.89736e-09	-1.95781e-10	-0.964445	0.00012078	-1.95781e-10	-0.951275	0.000126223	-1.95781e-10	-0.952111
51451918	chr12:51451918:T:G	1.51147e-09	-1.95781e-10	-1.19182	9.20953e-05	-1.95781e-10	-1.22242	9.63803e-05	-1.95781e-10	-1.22186
51452023	chr12:51452023:G:A	7.83604e-09	-1.95781e-10	0.453826	0.000523984	-1.95781e-10	0.51622	0.000548967	-1.95781e-10	0.517876
51452306	chr12:51452306:G:A	2.57669e-10	-1.61976	-1.34123	1.62597e-05	-1.65833	-1.29822	1.70984e-05	-1.65595	-1.29523
51452448	chr12:51452448:A:G	2.41999e-09	-1.95781e-10	-0.721146	0.000161675	-1.95781e-10	-0.659654	0.000169431	-1.95781e-10	-0.657714
51452653	chr12:51452653:C:G	1.93229e-08	-1.95781e-10	1.35638	0.0021298	-1.95781e-10	1.91854	0.00254194	-1.95781e-10	2.05052
51454016	chr12:51454016:C:T	2.82517e-10	-1.81967	-1.04926	2.07121e-05	-1.83553	-0.878998	2.16633e-05	-1.83553	-0.879009
51454268	chr12:51454268:G:A	1.44292e-09	-1.95781e-10	-1.23824	8.99024e-05	-1.95781e-10	-1.24652	9.4011e-05	-1.95781e-10	-1.24675
51455324	chr12:51455324:G:A	5.33524e-09	-1.95781e-10	0.069427	0.000444942	-1.95781e-10	0.352702	0.000485644	-1.95781e-10	0.395312
51455522	chr12:51455522:A:G	2.26917e-08	-1.95781e-10	1.51709	0.0025357	-1.95781e-10	2.09298	0.00303653	-1.95781e-10	2.22831
51455640	chr12:51455640:G:A	3.93126e-10	-1.1478	-1.39073	2.06246e-05	-1.32744	-1.39132	2.16434e-05	-1.32379	-1.39167
51456189	chr12:51456189:TGATA:T	6.96892e-10	-0.621185	-1.34485	2.65786e-05	-1.09472	-1.37041	2.79581e-05	-1.08845	-1.371
51456244	chr12:51456244:G:A	4.06324e-10	-1.57141	-0.934106	2.4015e-05	-1.63938	-0.927183	2.54399e-05	-1.63671	-0.917137
51456900	chr12:51456900:T:A	1.2702e-09	-1.95781e-10	-1.36573	8.06778e-05	-1.95781e-10	-1.35478	8.43033e-05	-1.95781e-10	-1.35574
51456943	chr12:51456943:A:G	2.65174e-10	-1.65176	-1.28052	1.63462e-05	-1.71956	-1.23168	1.72052e-05	-1.71732	-1.22764
51457180	chr12:51457180:G:A	9.7979e-10	-1.62532	-3.80397e-10	7.55038e-05	-1.42106	-3.80397e-10	7.90704e-05	-1.41982	-3.80397e-10
51458727	chr12:51458727:C:T	4.66463e-10	-1.48762	-0.879863	2.71657e-05	-1.57208	-0.871211	2.88141e-05	-1.56893	-0.860362
51458977	chr12:51458977:G:A	2.51685e-10	-1.64656	-1.33793	1.59335e-05	-1.68298	-1.29384	1.67542e-05	-1.68076	-1.29075
51459260	chr12:51459260:C:T	5.53285e-09	-1.95781e-10	0.105796	0.000463875	-1.95781e-10	0.394374	0.000506686	-1.95781e-10	0.43773
51459408	chr12:51459408:C:T	4.69623e-10	-1.49022	-0.87051	2.73591e-05	-1.57431	-0.861882	2.90214e-05	-1.57119	-0.850944
51459440	chr12:51459440:A:G	2.48139e-10	-1.69917	-1.29951	1.43071e-05	-1.77608	-1.3084	1.50091e-05	-1.77564	-1.30587
51460076	chr12:51460076:C:G	2.26544e-08	-1.95781e-10	1.51545	0.00253126	-1.95781e-10	2.09123	0.0030311	-1.95781e-10	2.22652
51460173	chr12:51460173:G:A	1.32702e-09	-1.95781e-10	-1.32198	8.4191e-05	-1.95781e-10	-1.31215	8.80438e-05	-1.95781e-10	-1.31233
51460391	chr12:51460391:CT:C	2.59615e-10	-1.66596	-1.2875	1.48079e-05	-1.7529	-1.29718	1.5539e-05	-1.75239	-1.29442
51460794	chr12:51460794:T:C	3.04374e-10	-1.63988	-1.15452	1.73769e-05	-1.72205	-1.16805	1.82135e-05	-1.72156	-1.16644
51461525	chr12:51461525:T:C	1.13154e-09	-1.48133	-3.80397e-10	6.73494e-05	-1.53535	-3.80397e-10	7.05119e-05	-1.53438	-3.80397e-10
51461846	chr12:51461846:C:T	4.01811e-09	-1.95781e-10	-0.214096	0.000239839	-1.95781e-10	-0.265274	0.000251496	-1.95781e-10	-0.262734
51461884	chr12:51461884:TTTGA:T	5.87273e-10	-1.6476	-0.489572	3.84608e-05	-1.70418	-0.39142	4.02839e-05	-1.7049	-0.389308
51461943	chr12:51461943:A:G	4.1184e-10	-1.56972	-0.922311	2.43347e-05	-1.63761	-0.915729	2.57825e-05	-1.6349	-0.905566
51462004	chr12:51462004:T:C	1.424e-09	-1.95781e-10	-1.25143	8.32229e-05	-1.95781e-10	-1.32372	8.70226e-05	-1.95781e-10	-1.324
51462200	chr12:51462200:G:A	2.47366e-10	-1.69323	-1.30857	1.59514e-05	-1.72089	-1.25481	1.67782e-05	-1.71897	-1.25111
51462375	chr12:51462375:C:T	8.94986e-10	-1.71585	-3.80397e-10	6.07417e-05	-1.63861	-3.80397e-10	6.35144e-05	-1.6389	-3.80397e-10
51462443	chr12:51462443:A:G	1.27384e-09	-1.95781e-10	-1.36287	8.01843e-05	-1.95781e-10	-1.36091	8.38685e-05	-1.95781e-10	-1.36091
51462538	chr12:51462538:A:G	7.80697e-09	-1.95781e-10	0.450109	0.000522284	-1.95781e-10	0.512971	0.000547185	-1.95781e-10	0.514625
51462695	chr12:51462695:C:A	3.87263e-10	-1.61659	-0.936967	2.30322e-05	-1.67837	-0.92998	2.43925e-05	-1.67594	-0.919942
51462851	chr12:51462851:T:C	2.4374e-10	-1.71915	-1.29741	1.5798e-05	-1.7442	-1.24116	1.66163e-05	-1.74247	-1.2373
51462966	chr12:51462966:G:A	3.82882e-09	-1.95781e-10	-0.26235	0.000231367	-1.95781e-10	-0.301235	0.000242641	-1.95781e-10	-0.29858
51463076	chr12:51463076:G:A	3.78461e-10	-1.18499	-1.39156	1.99688e-05	-1.35915	-1.39191	2.09564e-05	-1.3556	-1.39212
51463480	chr12:51463480:C:T	1.49226e-08	-1.95781e-10	1.09797	0.00158228	-1.95781e-10	1.62138	0.00187626	-1.95781e-10	1.74687
51464064	chr12:51464064:C:A	2.71768e-08	-1.95781e-10	1.69746	0.00303333	-1.95781e-10	2.27217	0.00364516	-1.95781e-10	2.41099
51464117	chr12:51464117:AC:A	2.29511e-10	-1.71205	-1.36466	1.45284e-05	-1.73764	-1.3315	1.52582e-05	-1.73583	-1.32921
51464793	chr12:51464793:G:A	3.74565e-10	-1.65119	-0.935703	2.24265e-05	-1.7074	-0.927602	2.37447e-05	-1.70521	-0.917597
51464835	chr12:51464835:A:G	9.69645e-10	-1.63573	-3.80397e-10	5.8725e-05	-1.67238	-3.80397e-10	6.14096e-05	-1.6726	-3.80397e-10
51465057	chr12:51465057:T:C	3.4005e-10	-1.83444	-0.849126	2.55352e-05	-1.82988	-0.675301	2.68468e-05	-1.82942	-0.670601
51465534	chr12:51465534:C:G	2.40003e-09	-1.95781e-10	-0.729426	0.000160021	-1.95781e-10	-0.669938	0.000166786	-1.95781e-10	-0.673453
51466166	chr12:51466166:G:T	3.79165e-10	-1.66059	-0.914104	2.27269e-05	-1.715	-0.906687	2.40701e-05	-1.71288	-0.896318
51466535	chr12:51466535:CTTAAA:C	3.52191e-10	-1.26325	-1.38524	1.88244e-05	-1.42602	-1.38407	1.97773e-05	-1.42272	-1.38291
51466806	chr12:51466806:A:T	3.66314e-10	-1.66158	-0.947588	2.19484e-05	-1.71597	-0.940575	2.32368e-05	-1.71386	-0.930569
51467666	chr12:51467666:A:G	5.73591e-10	-1.72748	-0.433268	2.99894e-05	-1.81237	-0.532026	3.1328e-05	-1.81224	-0.533412
51467728	chr12:51467728:A:G	8.85099e-10	-1.72696	-3.80397e-10	5.58419e-05	-1.72272	-3.80397e-10	5.84236e-05	-1.72244	-3.80397e-10
51467771	chr12:51467771:CTTAAT:C	3.3696e-09	-1.95781e-10	-0.390114	0.00020366	-1.95781e-10	-0.428791	0.000213554	-1.95781e-10	-0.426272
51468865	chr12:51468865:C:G	1.2385e-09	-1.95781e-10	-1.39101	7.8597e-05	-1.95781e-10	-1.38091	8.21368e-05	-1.95781e-10	-1.38178
51468874	chr12:51468874:C:G	4.94085e-09	-1.95781e-10	-0.00736993	0.00034977	-1.95781e-10	0.112034	0.000366718	-1.95781e-10	0.114429
51468876	chr12:51468876:C:T	1.75292e-09	-1.04362	-3.80397e-10	8.11357e-05	-1.34912	-3.80397e-10	8.479e-05	-1.34999	-3.80397e-10
51469174	chr12:51469174:C:A	2.27486e-08	-1.95781e-10	1.5196	0.00254255	-1.95781e-10	2.09568	0.00304488	-1.95781e-10	2.23105
51469544	chr12:51469544:A:G	2.97893e-10	-1.66283	-1.1531	1.70814e-05	-1.74063	-1.16663	1.79025e-05	-1.74022	-1.165
51469653	chr12:51469653:C:G	7.05265e-09	-1.95781e-10	0.348496	0.000604634	-1.95781e-10	0.659383	0.000662129	-1.95781e-10	0.705297
51469759	chr12:51469759:C:T	5.67497e-09	-1.95781e-10	0.131159	0.000478696	-1.95781e-10	0.425824	0.00052269	-1.95781e-10	0.468826
51469859	chr12:51469859:T:C	2.53801e-10	-1.69464	-1.28147	1.45669e-05	-1.77494	-1.29155	1.52847e-05	-1.77449	-1.28882
51470848	chr12:51470848:C:T	1.98377e-08	-1.95781e-10	1.38268	0.00219245	-1.95781e-10	1.94753	0.00261829	-1.95781e-10	2.08011
51470957	chr12:51470957:T:C	5.81824e-09	-1.95781e-10	0.156091	0.000489752	-1.95781e-10	0.448657	0.000535068	-1.95781e-10	0.492231
51471153	chr12:51471153:G:C	6.09013e-09	-1.95781e-10	0.201762	0.000514911	-1.95781e-10	0.498753	0.000562852	-1.95781e-10	0.542855
51471255	chr12:51471255:A:G	8.16503e-09	-1.95781e-10	0.494953	0.000546098	-1.95781e-10	0.557558	0.000572171	-1.95781e-10	0.559275
51472169	chr12:51472169:C:T	5.0776e-09	-1.95781e-10	0.0199318	0.000299465	-1.95781e-10	-0.0432443	0.000313457	-1.95781e-10	-0.0424992
51472319	chr12:51472319:C:T	4.3789e-10	-1.71405	-0.71664	2.20109e-05	-1.80592	-0.847785	2.29716e-05	-1.80577	-0.850135
51472621	chr12:51472621:C:T	2.39227e-10	-1.70291	-1.33234	1.52579e-05	-1.73323	-1.28692	1.60398e-05	-1.73139	-1.2837
51472622	chr12:51472622:A:G	2.29629e-10	-1.76932	-1.30688	1.49306e-05	-1.78868	-1.25315	1.56943e-05	-1.78743	-1.24944
51472640	chr12:51472640:G:A	2.26635e-10	-1.77907	-1.31025	1.47347e-05	-1.79728	-1.25776	1.54857e-05	-1.79614	-1.25411
51472911	chr12:51472911:T:A	2.27036e-08	-1.95781e-10	1.51762	0.00253741	-1.95781e-10	2.09366	0.0030386	-1.95781e-10	2.22899
51473114	chr12:51473114:GATTTTGATAAATGTATAATGACATGT:G	1.95966e-08	-1.95781e-10	1.37045	0.00213292	-1.95781e-10	1.92001	0.00254293	-1.95781e-10	2.05091
51473700	chr12:51473700:A:C	1.87388e-09	-1.95781e-10	-0.976895	0.000119316	-1.95781e-10	-0.963464	0.000124701	-1.95781e-10	-0.964243
51475314	chr12:51475314:G:A	2.36204e-10	-1.71416	-1.3338	1.50845e-05	-1.74331	-1.28826	1.58552e-05	-1.74156	-1.2851
51475748	chr12:51475748:T:C	1.86549e-08	-1.95781e-10	1.3212	0.00201239	-1.95781e-10	1.86184	0.00239628	-1.95781e-10	1.99151
51476202	chr12:51476202:C:T	5.19993e-09	-1.95781e-10	0.043738	0.000306734	-1.95781e-10	-0.019262	0.000321047	-1.95781e-10	-0.0185751
51477001	chr12:51477001:G:A	1.32185e-09	-1.95781e-10	-1.32587	8.51561e-05	-1.95781e-10	-1.30076	8.90132e-05	-1.95781e-10	-1.30138
51477521	chr12:51477521:A:G	1.23837e-09	-1.95781e-10	-1.39111	7.93361e-05	-1.95781e-10	-1.37155	8.30024e-05	-1.95781e-10	-1.37129
51477788	chr12:51477788:C:T	7.9642e-10	-1.83254	-3.80397e-10	4.97291e-05	-1.83865	-3.80397e-10	5.20101e-05	-1.83873	-3.80397e-10
51477845	chr12:51477845:A:G	4.28093e-10	-1.70415	-0.74917	3.04643e-05	-1.7328	-0.595891	3.22223e-05	-1.73099	-0.586518
51478071	chr12:51478071:C:T	4.67005e-09	-1.95781e-10	-0.0637372	0.000276365	-1.95781e-10	-0.123519	0.000289255	-1.95781e-10	-0.122855
51478098	chr12:51478098:AC:A	1.42045e-08	-1.95781e-10	1.04865	0.0014596	-1.95781e-10	1.54067	0.00170597	-1.95781e-10	1.65173
51478154	chr12:51478154:A:G	5.91062e-09	-1.95781e-10	0.171844	0.000496965	-1.95781e-10	0.463279	0.000543065	-1.95781e-10	0.507067
51478159	chr12:51478159:C:T	2.67313e-09	-1.95781e-10	-0.621658	0.000175145	-1.95781e-10	-0.579625	0.000183078	-1.95781e-10	-0.580249
51478453	chr12:51478453:A:T	4.25248e-10	-1.71783	-0.742156	3.03457e-05	-1.74417	-0.588415	3.20955e-05	-1.74245	-0.578993
51478492	chr12:51478492:A:G	2.33181e-10	-1.72309	-1.33776	1.48788e-05	-1.75103	-1.29428	1.56367e-05	-1.74935	-1.29119
51478583	chr12:51478583:T:TCTGTAA	1.24734e-09	-1.95781e-10	-1.38389	7.887e-05	-1.95781e-10	-1.37744	8.24428e-05	-1.95781e-10	-1.37806
51478646	chr12:51478646:C:T	4.14857e-10	-1.72167	-0.763063	2.95773e-05	-1.7476	-0.610638	3.12773e-05	-1.74591	-0.60136
51478761	chr12:51478761:C:T	3.15624e-10	-1.80969	-0.948421	2.33307e-05	-1.80183	-0.793643	2.45288e-05	-1.8009	-0.78941
51478795	chr12:51478795:A:G	4.40138e-10	-1.58698	-0.838594	2.60234e-05	-1.65729	-0.828959	2.75956e-05	-1.65469	-0.817813
51479256	chr12:51479256:T:C	1.01757e-09	-1.58749	-3.80397e-10	5.77734e-05	-1.68871	-3.80397e-10	6.04181e-05	-1.68887	-3.80397e-10
51479410	chr12:51479410:T:G	2.47945e-10	-1.70572	-1.29373	1.43161e-05	-1.78045	-1.30341	1.50193e-05	-1.78002	-1.30081
51479530	chr12:51479530:T:TA	4.96004e-09	-1.95781e-10	-0.00349326	0.000294865	-1.95781e-10	-0.0587249	0.000309323	-1.95781e-10	-0.0557764
51479784	chr12:51479784:A:G	7.62686e-09	-1.95781e-10	0.426769	0.000509526	-1.95781e-10	0.488239	0.000533854	-1.95781e-10	0.489959
51480130	chr12:51480130:G:A	2.68412e-09	-1.95781e-10	-0.617555	0.000160775	-1.95781e-10	-0.665235	0.000168439	-1.95781e-10	-0.66359
51480270	chr12:51480270:C:T	4.44093e-10	-1.05019	-1.36644	2.07844e-05	-1.37781	-1.33323	2.18732e-05	-1.37321	-1.33169
51480369	chr12:51480369:G:A	2.49777e-10	-1.70125	-1.29085	1.43953e-05	-1.77791	-1.30043	1.51033e-05	-1.77747	-1.29778
51480372	chr12:51480372:G:T	2.87181e-10	-1.74092	-1.11163	1.95511e-05	-1.8091	-0.96311	2.04422e-05	-1.80924	-0.963317
51480889	chr12:51480889:G:A	6.25932e-09	-1.95781e-10	0.229164	0.000530386	-1.95781e-10	0.528363	0.000580037	-1.95781e-10	0.572929
51481463	chr12:51481463:G:A	2.49533e-10	-1.67702	-1.31606	1.42913e-05	-1.76116	-1.32443	1.49894e-05	-1.76066	-1.32215
51481729	chr12:51481729:G:A	4.35314e-10	-1.56181	-0.874781	2.56155e-05	-1.63644	-0.865608	2.71604e-05	-1.63371	-0.854692
51481916	chr12:51481916:C:T	2.16736e-10	-1.75512	-1.37887	1.28286e-05	-1.81215	-1.38141	1.34334e-05	-1.81185	-1.38057
51482225	chr12:51482225:G:A	9.46562e-10	-1.65983	-3.80397e-10	5.75876e-05	-1.69193	-3.80397e-10	6.02653e-05	-1.69141	-3.80397e-10
51482824	chr12:51482824:A:G	1.84237e-09	-1.95781e-10	-0.993853	0.000116644	-1.95781e-10	-0.986113	0.000121885	-1.95781e-10	-0.987084
51482848	chr12:51482848:A:C	4.38489e-09	-1.95781e-10	-0.126743	0.000259608	-1.95781e-10	-0.18607	0.000271757	-1.95781e-10	-0.185254
51483035	chr12:51483035:C:T	3.66891e-10	-1.51995	-1.08765	2.14541e-05	-1.60644	-1.07288	2.2467e-05	-1.60739	-1.07072
51483883	chr12:51483883:C:T	4.46629e-09	-1.95781e-10	-0.108349	0.0002691	-1.95781e-10	-0.150158	0.000282197	-1.95781e-10	-0.147559
51483985	chr12:51483985:G:A	4.54477e-09	-1.95781e-10	-0.0909298	0.000274576	-1.95781e-10	-0.130012	0.000288034	-1.95781e-10	-0.127083
51484117	chr12:51484117:G:GGGA	4.08901e-09	-1.95781e-10	-0.196604	0.000247146	-1.95781e-10	-0.235262	0.000259216	-1.95781e-10	-0.2325
51484211	chr12:51484211:G:T	9.46974e-10	-1.65939	-3.80397e-10	5.01399e-05	-1.83043	-3.80397e-10	5.24827e-05	-1.82968	-3.80397e-10
51484654	chr12:51484654:GCTCTCA:G	2.93848e-09	-1.95781e-10	-0.527016	0.00016466	-1.95781e-10	-0.641359	0.000172498	-1.95781e-10	-0.639777
51484915	chr12:51484915:G:A	9.24633e-10	-1.68327	-3.80397e-10	5.73989e-05	-1.69522	-3.80397e-10	6.01276e-05	-1.69369	-3.80397e-10
51484976	chr12:51484976:G:A	9.111e-10	-1.69801	-3.80397e-10	5.65908e-05	-1.70939	-3.80397e-10	5.92769e-05	-1.70794	-3.80397e-10
51485018	chr12:51485018:G:A	8.10232e-10	-1.81534	-3.80397e-10	4.97316e-05	-1.8386	-3.80397e-10	5.20193e-05	-1.83855	-3.80397e-10
51485047	chr12:51485047:A:G	2.31163e-10	-1.69293	-1.37661	1.36408e-05	-1.7462	-1.38598	1.42829e-05	-1.74437	-1.38673
51485146	chr12:51485146:G:A	2.28175e-09	-1.95781e-10	-0.779966	0.000132945	-1.95781e-10	-0.855305	0.000139232	-1.95781e-10	-0.854022
51485392	chr12:51485392:TGCAAATAGACTG:T	2.48976e-09	-1.95781e-10	-0.692721	0.000163498	-1.95781e-10	-0.648442	0.000170907	-1.95781e-10	-0.649045
51486042	chr12:51486042:G:T	2.70995e-10	-1.59507	-1.31549	1.51526e-05	-1.70336	-1.3237	1.58959e-05	-1.70268	-1.32142
51486309	chr12:51486309:A:G	2.7799e-10	-1.50494	-1.38014	1.54634e-05	-1.6192	-1.38757	1.61895e-05	-1.61824	-1.38756
51486314	chr12:51486314:T:G	1.28483e-09	-1.95781e-10	-1.35428	8.03862e-05	-1.95781e-10	-1.3584	8.42285e-05	-1.95781e-10	-1.35663
51486588	chr12:51486588:A:G	3.75035e-09	-1.95781e-10	-0.283057	0.000223533	-1.95781e-10	-0.335681	0.000234006	-1.95781e-10	-0.334817
51486661	chr12:51486661:T:A	2.66454e-10	-1.62879	-1.29867	1.50162e-05	-1.72836	-1.30776	1.57555e-05	-1.72775	-1.30523
51486739	chr12:51486739:C:T	2.37548e-10	-1.70289	-1.33941	1.51135e-05	-1.73268	-1.29697	1.58856e-05	-1.73087	-1.29388
51487043	chr12:51487043:C:T	4.99712e-10	-0.965968	-1.33266	2.06593e-05	-1.35637	-1.36071	2.17019e-05	-1.35134	-1.36143
51487388	chr12:51487388:CAT:C	8.18997e-10	-1.80458	-3.80397e-10	4.97558e-05	-1.83812	-3.80397e-10	5.20483e-05	-1.83799	-3.80397e-10
51487598	chr12:51487598:A:G	4.26367e-09	-1.95781e-10	-0.154778	0.000258153	-1.95781e-10	-0.19169	0.000270767	-1.95781e-10	-0.188904
51487941	chr12:51487941:T:C	2.38526e-10	-1.7025	-1.33569	1.5177e-05	-1.73313	-1.29233	1.5954e-05	-1.73131	-1.28915
51488028	chr12:51488028:A:T	9.12488e-10	-1.69649	-3.80397e-10	5.57127e-05	-1.72503	-3.80397e-10	5.82615e-05	-1.72522	-3.80397e-10
51488469	chr12:51488469:G:A	2.64439e-10	-1.61814	-1.31692	1.57878e-05	-1.68183	-1.30417	1.65164e-05	-1.6826	-1.30321
51489006	chr12:51489006:T:G	4.23149e-09	-1.95781e-10	-0.162353	0.000255983	-1.95781e-10	-0.200129	0.000268502	-1.95781e-10	-0.197303
51490433	chr12:51490433:C:G	3.97798e-10	-1.58992	-0.936799	2.35946e-05	-1.65999	-0.924237	2.49955e-05	-1.65744	-0.914029
51490858	chr12:51490858:A:G	4.21632e-09	-1.95781e-10	-0.165946	0.000255074	-1.95781e-10	-0.203687	0.000267547	-1.95781e-10	-0.200868
51491034	chr12:51491034:A:G	2.94521e-10	-1.82581	-1.0015	2.14914e-05	-1.81906	-0.858526	2.25866e-05	-1.81841	-0.854398
51491037	chr12:51491037:G:A	4.04223e-10	-1.57695	-0.933745	2.39527e-05	-1.64892	-0.920237	2.53782e-05	-1.64629	-0.90998
51491098	chr12:51491098:A:G	1.27788e-09	-1.95781e-10	-1.3597	8.09251e-05	-1.95781e-10	-1.35172	8.46312e-05	-1.95781e-10	-1.35186
51491233	chr12:51491233:A:T	3.3453e-09	-1.95781e-10	-0.397351	0.00021088	-1.95781e-10	-0.393954	0.000219835	-1.95781e-10	-0.397287
51491346	chr12:51491346:G:A	5.03878e-09	-1.95781e-10	0.0122566	0.000420053	-1.95781e-10	0.295139	0.000458265	-1.95781e-10	0.337285
51491643	chr12:51491643:T:A	1.69057e-09	-1.07984	-3.80397e-10	9.74206e-05	-1.1662	-3.80397e-10	0.000101794	-1.16721	-3.80397e-10
51492426	chr12:51492426:A:G	4.03618e-10	-1.57498	-0.937211	2.39806e-05	-1.64283	-0.925169	2.54057e-05	-1.64022	-0.914972
51492523	chr12:51492523:C:T	4.99957e-09	-1.95781e-10	0.00444521	0.00029717	-1.95781e-10	-0.0509378	0.000311566	-1.95781e-10	-0.0485517
51492712	chr12:51492712:G:T	5.09248e-09	-1.95781e-10	0.0228567	0.000424625	-1.95781e-10	0.305964	0.000463341	-1.95781e-10	0.348301
51492738	chr12:51492738:A:G	8.80829e-10	-1.7318	-3.80397e-10	5.40066e-05	-1.75613	-3.80397e-10	5.6479e-05	-1.75629	-3.80397e-10
51493543	chr12:51493543:T:C	1.30088e-09	-1.95781e-10	-1.34187	8.10532e-05	-1.95781e-10	-1.35014	8.48096e-05	-1.95781e-10	-1.34975
51493944	chr12:51493944:A:G	1.33678e-09	-1.95781e-10	-1.31464	8.61707e-05	-1.95781e-10	-1.28891	9.00697e-05	-1.95781e-10	-1.28958
51494977	chr12:51494977:C:T	5.45407e-09	-1.95781e-10	0.0914548	0.00045716	-1.95781e-10	0.379793	0.000499174	-1.95781e-10	0.422791
51495214	chr12:51495214:G:T	4.25475e-10	-1.54894	-0.910519	2.52299e-05	-1.62049	-0.896722	2.674e-05	-1.61774	-0.88626
51495629	chr12:51495629:C:G	2.90821e-10	-1.7354	-1.10455	1.97544e-05	-1.80822	-0.953646	2.06554e-05	-1.80831	-0.953873
51495773	chr12:51495773:C:T	1.67367e-09	-1.95781e-10	-1.08989	0.000104159	-1.95781e-10	-1.09932	0.00010885	-1.95781e-10	-1.10019
51495827	chr12:51495827:C:T	1.2623e-08	-1.95781e-10	0.930611	0.0013071	-1.95781e-10	1.43032	0.00153674	-1.95781e-10	1.54725
51495856	chr12:51495856:C:T	8.96844e-09	-1.95781e-10	0.588805	0.000601537	-1.95781e-10	0.654247	0.000629963	-1.95781e-10	0.655498
51496423	chr12:51496423:G:A	4.46835e-09	-0.107888	-3.80397e-10	0.000223522	-0.335733	-3.80397e-10	0.000233793	-0.335729	-3.80397e-10
51496861	chr12:51496861:T:C	1.77284e-08	-1.95781e-10	1.27026	0.00192822	-1.95781e-10	1.81911	0.00229648	-1.95781e-10	1.94897
51496937	chr12:51496937:G:A	4.25891e-10	-1.53614	-0.922334	2.51749e-05	-1.60939	-0.910001	2.6679e-05	-1.60658	-0.899711
51497176	chr12:51497176:T:C	3.22725e-09	-1.95781e-10	-0.433278	0.000225433	-1.95781e-10	-0.327219	0.000236069	-1.95781e-10	-0.326038
51497568	chr12:51497568:C:T	2.9161e-10	-1.82445	-1.01279	2.14026e-05	-1.81546	-0.866271	2.24928e-05	-1.81476	-0.862206
51497801	chr12:51497801:G:C	2.62298e-09	-1.95781e-10	-0.640595	0.000176288	-1.95781e-10	-0.573124	0.00018475	-1.95781e-10	-0.571157
51498039	chr12:51498039:T:C	2.67679e-10	-1.58018	-1.34269	1.58496e-05	-1.64951	-1.33259	1.65772e-05	-1.65034	-1.33179
51498246	chr12:51498246:A:G	1.23861e-09	-1.95781e-10	-1.39092	7.77291e-05	-1.95781e-10	-1.39201	8.13112e-05	-1.95781e-10	-1.39188
51498258	chr12:51498258:A:G	2.48621e-10	-1.6524	-1.34433	1.57401e-05	-1.68517	-1.30386	1.65483e-05	-1.68303	-1.30085
51498709	chr12:51498709:C:T	1.51935e-09	-1.95781e-10	-1.18662	9.51235e-05	-1.95781e-10	-1.19006	9.97864e-05	-1.95781e-10	-1.18713
51498850	chr12:51498850:A:C	1.89865e-09	-1.95781e-10	-0.963762	0.000110772	-1.95781e-10	-1.03777	0.000116009	-1.95781e-10	-1.0365
51499318	chr12:51499318:T:C	2.93387e-10	-1.5651	-1.26607	1.60745e-05	-1.69019	-1.27782	1.68737e-05	-1.6895	-1.27491
51500263	chr12:51500263:A:G	1.24128e-09	-1.95781e-10	-1.38876	7.78887e-05	-1.95781e-10	-1.38996	8.1507e-05	-1.95781e-10	-1.38947
51500413	chr12:51500413:CTA:C	9.08359e-10	-1.70102	-3.80397e-10	5.56746e-05	-1.72572	-3.80397e-10	5.82356e-05	-1.72567	-3.80397e-10
51501071	chr12:51501071:C:T	1.5194e-09	-1.95781e-10	-1.18659	9.97918e-05	-1.95781e-10	-1.14216	0.000104258	-1.95781e-10	-1.14329
51501129	chr12:51501129:A:G	2.58434e-10	-1.61684	-1.34119	1.63376e-05	-1.65192	-1.29985	1.71817e-05	-1.64954	-1.29678
51501348	chr12:51501348:A:G	2.30474e-09	-1.95781e-10	-0.769938	0.000153979	-1.95781e-10	-0.708423	0.000161317	-1.95781e-10	-0.706789
51502048	chr12:51502048:A:G	4.03506e-10	-1.56374	-0.948734	2.39427e-05	-1.63337	-0.936212	2.53634e-05	-1.6307	-0.926154
51502098	chr12:51502098:C:T	4.49901e-10	-1.11805	-1.28558	2.37722e-05	-1.29537	-1.28136	2.50589e-05	-1.29168	-1.27725
51502164	chr12:51502164:A:T	1.80858e-09	-1.95781e-10	-1.01237	0.000137888	-1.95781e-10	-0.8188	0.000148152	-1.95781e-10	-0.791923
51502187	chr12:51502187:A:T	1.76748e-08	-1.95781e-10	1.26723	0.00192472	-1.95781e-10	1.81729	0.00229201	-1.95781e-10	1.94702
51502334	chr12:51502334:C:T	1.25707e-09	-1.95781e-10	-1.37612	7.95861e-05	-1.95781e-10	-1.3684	8.31803e-05	-1.95781e-10	-1.36915
51502354	chr12:51502354:G:T	4.2194e-09	-1.95781e-10	-0.165214	0.000255182	-1.95781e-10	-0.203264	0.000267677	-1.95781e-10	-0.200381
51502485	chr12:51502485:C:T	1.23847e-09	-1.95781e-10	-1.39103	7.77082e-05	-1.95781e-10	-1.39228	8.12801e-05	-1.95781e-10	-1.39226
51502584	chr12:51502584:G:C	3.91672e-09	-1.95781e-10	-0.239652	0.000236466	-1.95781e-10	-0.279435	0.000248026	-1.95781e-10	-0.276629
51502636	chr12:51502636:G:T	4.40828e-10	-1.47951	-0.944492	2.59381e-05	-1.55967	-0.929853	2.74922e-05	-1.55657	-0.919689
51502773	chr12:51502773:C:T	5.16472e-09	0.0369441	-3.80397e-10	0.000263384	-0.171627	-3.80397e-10	0.000275085	-0.173083	-3.80397e-10
51502865	chr12:51502865:GTC:G	4.59849e-09	-1.95781e-10	-0.0791793	0.000277173	-1.95781e-10	-0.120601	0.000290772	-1.95781e-10	-0.117623
51502881	chr12:51502881:A:G	3.97459e-10	-1.43017	-1.0974	2.16964e-05	-1.57716	-1.09093	2.26484e-05	-1.57612	-1.09395
51503040	chr12:51503040:C:T	2.46646e-10	-1.65727	-1.34744	1.47602e-05	-1.71563	-1.33767	1.54394e-05	-1.71632	-1.33692
51503223	chr12:51503223:T:A	9.54602e-10	-1.65137	-3.80397e-10	5.7797e-05	-1.6883	-3.80397e-10	6.04971e-05	-1.68757	-3.80397e-10
51503229	chr12:51503229:T:A	4.46531e-10	-1.154	-1.25715	2.35585e-05	-1.33389	-1.25187	2.48411e-05	-1.3304	-1.24726
51503588	chr12:51503588:A:G	8.13414e-10	-1.81142	-3.80397e-10	5.19076e-05	-1.79578	-3.80397e-10	5.43673e-05	-1.7944	-3.80397e-10
51503852	chr12:51503852:T:C	4.16708e-09	-1.95781e-10	-0.177693	0.000252007	-1.95781e-10	-0.215786	0.000264341	-1.95781e-10	-0.212921
51504324	chr12:51504324:G:A	3.94197e-10	-1.58377	-0.952047	2.34265e-05	-1.65068	-0.940697	2.48131e-05	-1.64813	-0.930665
51504495	chr12:51504495:T:A	1.29599e-09	-1.95781e-10	-1.34563	8.06579e-05	-1.95781e-10	-1.35502	8.42254e-05	-1.95781e-10	-1.35667
51504728	chr12:51504728:T:G	5.03073e-09	-1.95781e-10	0.0106586	0.000419014	-1.95781e-10	0.292662	0.000457178	-1.95781e-10	0.334909
51504922	chr12:51504922:A:G	3.04016e-10	-1.79816	-0.997422	2.24613e-05	-1.78669	-0.846752	2.36146e-05	-1.78568	-0.84262
51505217	chr12:51505217:A:C	1.13392e-09	-1.47922	-3.80397e-10	6.69691e-05	-1.54101	-3.80397e-10	6.9772e-05	-1.54493	-3.80397e-10
51505984	chr12:51505984:C:T	1.89051e-09	-1.95781e-10	-0.968061	0.00014252	-1.95781e-10	-0.785758	0.000152985	-1.95781e-10	-0.75982
51506704	chr12:51506704:G:A	6.59381e-09	-1.95781e-10	0.281224	0.000440248	-1.95781e-10	0.342097	0.00046108	-1.95781e-10	0.343408
51507272	chr12:51507272:G:A	1.23707e-09	-1.95781e-10	-1.39216	7.79177e-05	-1.95781e-10	-1.38959	8.15108e-05	-1.95781e-10	-1.38943
51507606	chr12:51507606:A:G	2.53198e-10	-1.65187	-1.32662	1.61265e-05	-1.68498	-1.27979	1.69603e-05	-1.68285	-1.27644
51507651	chr12:51507651:A:T	1.28573e-09	-1.95781e-10	-1.35358	8.06416e-05	-1.95781e-10	-1.35523	8.43743e-05	-1.95781e-10	-1.3549
51507914	chr12:51507914:G:C	5.77304e-10	-1.16766	-0.986633	3.04601e-05	-1.34056	-0.988259	3.22122e-05	-1.33708	-0.980739
51508211	chr12:51508211:T:C	2.99874e-10	-1.53309	-1.27621	1.62882e-05	-1.66744	-1.28736	1.70968e-05	-1.66672	-1.28455
51508414	chr12:51508414:C:T	4.6438e-09	-1.95781e-10	-0.0693739	0.000327745	-1.95781e-10	0.0469952	0.000343514	-1.95781e-10	0.0490649
51508440	chr12:51508440:AG:A	3.08306e-10	-1.79041	-0.991158	2.28338e-05	-1.77732	-0.839675	2.40095e-05	-1.7762	-0.835519
51508465	chr12:51508465:C:T	2.54103e-10	-1.59144	-1.38348	1.4998e-05	-1.65788	-1.37944	1.5681e-05	-1.65868	-1.37904
51509632	chr12:51509632:T:C	2.7892e-09	-1.95781e-10	-0.579152	0.000182851	-1.95781e-10	-0.536569	0.00019112	-1.95781e-10	-0.53726
51509831	chr12:51509831:A:T	9.43294e-09	-1.95781e-10	0.6393	0.000631937	-1.95781e-10	0.703549	0.000661865	-1.95781e-10	0.704899
51509896	chr12:51509896:G:A	4.18067e-09	-1.95781e-10	-0.174437	0.000252801	-1.95781e-10	-0.212641	0.000265175	-1.95781e-10	-0.209774
51509953	chr12:51509953:G:A	1.24157e-09	-1.95781e-10	-1.38853	7.83567e-05	-1.95781e-10	-1.38397	8.19173e-05	-1.95781e-10	-1.38445
51509954	chr12:51509954:A:T	1.24162e-09	-1.95781e-10	-1.38849	7.8361e-05	-1.95781e-10	-1.38391	8.19217e-05	-1.95781e-10	-1.3844
51509979	chr12:51509979:G:A	1.49629e-09	-1.95781e-10	-1.20192	9.02841e-05	-1.95781e-10	-1.24228	9.44492e-05	-1.95781e-10	-1.2421
51510076	chr12:51510076:C:G	4.4803e-10	-1.11872	-1.28908	2.35469e-05	-1.30243	-1.28381	2.48198e-05	-1.29879	-1.27974
51510152	chr12:51510152:C:T	1.39573e-09	-1.27149	-3.80397e-10	7.39413e-05	-1.44197	-3.80397e-10	7.73225e-05	-1.44218	-3.80397e-10
51510232	chr12:51510232:C:CTGGCTA	1.25135e-09	-1.95781e-10	-1.38068	7.91918e-05	-1.95781e-10	-1.37337	8.27705e-05	-1.95781e-10	-1.37409
51511032	chr12:51511032:C:T	3.96395e-10	-1.56493	-0.965317	2.34636e-05	-1.63481	-0.954987	2.48511e-05	-1.63215	-0.945116
51511075	chr12:51511075:T:C	3.38741e-10	-1.39729	-1.29014	1.79054e-05	-1.56005	-1.3001	1.87969e-05	-1.559	-1.29748
51511824	chr12:51511824:C:T	1.80491e-09	-1.95781e-10	-1.0144	0.000137632	-1.95781e-10	-0.820661	0.00014787	-1.95781e-10	-0.793826
51512261	chr12:51512261:G:A	4.28617e-10	-1.54413	-0.90797	2.5368e-05	-1.6168	-0.894954	2.6887e-05	-1.61403	-0.884492
51512565	chr12:51512565:C:A	2.65516e-10	-1.60141	-1.32958	1.48677e-05	-1.70831	-1.33774	1.55934e-05	-1.70764	-1.33567
51513400	chr12:51513400:T:C	2.62497e-10	-1.62823	-1.31419	1.67221e-05	-1.66378	-1.26473	1.75929e-05	-1.6615	-1.26117
51513414	chr12:51513414:G:A	4.32023e-10	-1.53421	-0.909975	2.54963e-05	-1.60818	-0.898528	2.70242e-05	-1.60535	-0.888075
51513643	chr12:51513643:T:C	4.60382e-09	-1.95781e-10	-0.0780217	0.000276611	-1.95781e-10	-0.12263	0.000290114	-1.95781e-10	-0.119888
51513896	chr12:51513896:C:A	4.62477e-09	-1.95781e-10	-0.0734817	0.000278245	-1.95781e-10	-0.116738	0.000291812	-1.95781e-10	-0.114055
51514098	chr12:51514098:A:G	1.44452e-09	-1.95781e-10	-1.23713	9.6674e-05	-1.95781e-10	-1.1739	0.000101536	-1.95781e-10	-1.16975
51514820	chr12:51514820:G:A	5.24437e-10	-1.10916	-1.14118	2.74978e-05	-1.29453	-1.13661	2.90432e-05	-1.29087	-1.13051
51514912	chr12:51514912:G:A	1.24478e-09	-1.95781e-10	-1.38595	7.87078e-05	-1.95781e-10	-1.3795	8.22802e-05	-1.95781e-10	-1.38003
51515055	chr12:51515055:C:T	4.96244e-09	-1.95781e-10	-0.00300964	0.000281093	-1.95781e-10	-0.106555	0.000294697	-1.95781e-10	-0.104215
51516205	chr12:51516205:G:A	5.11174e-09	-1.95781e-10	0.0266332	0.000307393	-1.95781e-10	-0.0171158	0.000322466	-1.95781e-10	-0.014165
51516287	chr12:51516287:G:A	2.64556e-10	-1.61799	-1.31662	1.58027e-05	-1.68106	-1.30399	1.65323e-05	-1.68182	-1.30302
51516644	chr12:51516644:G:A	3.4091e-09	-1.95781e-10	-0.37846	0.00020383	-1.95781e-10	-0.427956	0.000213361	-1.95781e-10	-0.427177
51516867	chr12:51516867:T:C	5.63092e-09	0.123365	-3.80397e-10	0.00041168	0.275004	-3.80397e-10	0.000430947	0.275822	-3.80397e-10
51517025	chr12:51517025:G:A	4.05844e-10	-1.67603	-0.830665	2.83853e-05	-1.70436	-0.695009	3.00056e-05	-1.70239	-0.686385
51517094	chr12:51517094:C:T	3.84218e-10	-1.60106	-0.960397	2.29622e-05	-1.66931	-0.942082	2.42971e-05	-1.66685	-0.932957
51517376	chr12:51517376:C:T	3.89303e-10	-1.5923	-0.956003	2.3218e-05	-1.66286	-0.937454	2.45687e-05	-1.66038	-0.928311
51517690	chr12:51517690:A:G	2.70955e-10	-1.63813	-1.27258	1.51725e-05	-1.74217	-1.28359	1.59252e-05	-1.74156	-1.28071
51517920	chr12:51517920:T:G	3.19175e-10	-1.45995	-1.28698	1.8526e-05	-1.55024	-1.27583	1.94073e-05	-1.55123	-1.27328
51518278	chr12:51518278:G:A	2.40769e-10	-1.70264	-1.32618	1.52334e-05	-1.78896	-1.23279	1.59267e-05	-1.78908	-1.23309
51518627	chr12:51518627:G:A	9.7775e-10	-1.62741	-3.80397e-10	5.61469e-05	-1.71727	-3.80397e-10	5.87191e-05	-1.7174	-3.80397e-10
51518702	chr12:51518702:A:G	7.64047e-09	-1.95781e-10	0.428552	0.000514678	-1.95781e-10	0.498299	0.000539053	-1.95781e-10	0.499652
51520271	chr12:51520271:A:G	6.77208e-10	-1.10937	-0.885317	3.53011e-05	-1.28927	-0.892061	3.73695e-05	-1.28561	-0.883696
51520296	chr12:51520296:G:C	2.21714e-08	-1.95781e-10	1.49389	0.00246617	-1.95781e-10	2.06518	0.00295142	-1.95781e-10	2.19988
51520357	chr12:51520357:G:A	4.46809e-09	-0.107945	-3.80397e-10	0.000223232	-0.337029	-3.80397e-10	0.000233484	-0.337051	-3.80397e-10
51520365	chr12:51520365:GA:G	3.21889e-10	-1.61399	-1.12447	1.82771e-05	-1.70076	-1.13883	1.91599e-05	-1.70023	-1.13711
51520680	chr12:51520680:G:A	3.08421e-10	-1.62655	-1.15465	1.7576e-05	-1.71055	-1.16816	1.84226e-05	-1.71004	-1.16655
51520921	chr12:51520921:G:A	1.89057e-08	-1.95781e-10	1.33456	0.00207662	-1.95781e-10	1.89326	0.00247704	-1.95781e-10	2.02466
51521154	chr12:51521154:C:T	1.72394e-09	-1.95781e-10	-1.06029	0.00010955	-1.95781e-10	-1.04886	0.000114482	-1.95781e-10	-1.04975
51521559	chr12:51521559:T:G	8.13486e-10	-1.81133	-3.80397e-10	6.50544e-05	-1.57002	-3.80397e-10	6.77844e-05	-1.57383	-3.80397e-10
51521976	chr12:51521976:A:G	3.34856e-09	-1.95781e-10	-0.396376	0.000205448	-1.95781e-10	-0.420051	0.000215425	-1.95781e-10	-0.41755
51522056	chr12:51522056:C:T	1.09157e-09	-1.51729	-3.80397e-10	6.01092e-05	-1.64908	-3.80397e-10	6.28334e-05	-1.64968	-3.80397e-10
51522802	chr12:51522802:T:C	2.66882e-10	-1.62534	-1.30051	1.48798e-05	-1.73313	-1.31211	1.56113e-05	-1.7325	-1.30967
51523066	chr12:51523066:C:G	3.37023e-09	-1.95781e-10	-0.389927	0.000206761	-1.95781e-10	-0.413679	0.000216804	-1.95781e-10	-0.41117
51523359	chr12:51523359:G:T	1.49874e-09	-1.95781e-10	-1.20028	9.21314e-05	-1.95781e-10	-1.22203	9.64825e-05	-1.95781e-10	-1.2208
51523668	chr12:51523668:G:A	9.04678e-10	-1.70508	-3.80397e-10	5.07032e-05	-1.81925	-3.80397e-10	5.30211e-05	-1.81947	-3.80397e-10
51523816	chr12:51523816:G:A	1.33528e-09	-1.95781e-10	-1.31576	8.63958e-05	-1.95781e-10	-1.2863	9.03661e-05	-1.95781e-10	-1.28629
51524363	chr12:51524363:A:C	1.50592e-09	-1.95781e-10	-1.1955	9.85779e-05	-1.95781e-10	-1.15439	0.000103434	-1.95781e-10	-1.15123
51524858	chr12:51524858:T:C	2.74136e-10	-1.51665	-1.38238	1.58357e-05	-1.60922	-1.37375	1.65638e-05	-1.60999	-1.37295
51524925	chr12:51524925:A:G	1.60872e-09	-1.95781e-10	-1.12947	9.6336e-05	-1.95781e-10	-1.1774	0.000101112	-1.95781e-10	-1.17393
51525035	chr12:51525035:G:A	3.13889e-10	-1.62109	-1.14253	2.05588e-05	-1.7363	-0.985651	2.14905e-05	-1.73657	-0.985985
51525203	chr12:51525203:G:A	8.5053e-10	-1.7668	-3.80397e-10	6.72606e-05	-1.53667	-3.80397e-10	7.018e-05	-1.5391	-3.80397e-10
51525417	chr12:51525417:G:C	4.21439e-10	-1.26176	-1.20723	2.12352e-05	-1.51833	-1.17124	2.21682e-05	-1.51693	-1.17458
51525423	chr12:51525423:C:T	2.70232e-08	-1.95781e-10	1.69179	0.00299726	-1.95781e-10	2.26021	0.00359293	-1.95781e-10	2.39656
51525424	chr12:51525424:G:A	1.08551e-09	-1.52286	-3.80397e-10	7.71302e-05	-1.39975	-3.80397e-10	8.07548e-05	-1.39875	-3.80397e-10
51525554	chr12:51525554:T:G	2.31724e-09	-1.95781e-10	-0.764533	0.000154207	-1.95781e-10	-0.706944	0.000161163	-1.95781e-10	-0.707744
51525877	chr12:51525877:T:C	1.53238e-09	-1.95781e-10	-1.17809	9.89178e-05	-1.95781e-10	-1.15095	0.000103433	-1.95781e-10	-1.15124
51526025	chr12:51526025:G:A	1.26894e-09	-1.95781e-10	-1.36673	7.9389e-05	-1.95781e-10	-1.37088	8.30875e-05	-1.95781e-10	-1.37027
51526067	chr12:51526067:C:T	2.69755e-08	-1.95781e-10	1.69002	0.002974	-1.95781e-10	2.25242	0.00356648	-1.95781e-10	2.38917
51526296	chr12:51526296:C:G	2.78956e-08	-1.95781e-10	1.72356	0.00308446	-1.95781e-10	2.28889	0.00370144	-1.95781e-10	2.42631
51526332	chr12:51526332:T:G	2.83075e-08	-1.95781e-10	1.73822	0.0031341	-1.95781e-10	2.30486	0.00376212	-1.95781e-10	2.44258
51526480	chr12:51526480:G:A	2.60546e-10	-1.69203	-1.25785	1.51641e-05	-1.80201	-1.22431	1.58273e-05	-1.80152	-1.22691
51526856	chr12:51526856:G:A	2.04227e-10	-1.80399	-1.38944	1.2464e-05	-1.83972	-1.38268	1.30282e-05	-1.83972	-1.38333
51527426	chr12:51527426:T:A	2.2626e-10	-1.69935	-1.39163	1.28229e-05	-1.806	-1.38801	1.34123e-05	-1.8055	-1.38849
51528556	chr12:51528556:G:A	1.10582e-09	-1.50432	-3.80397e-10	6.63501e-05	-1.5503	-3.80397e-10	6.9372e-05	-1.55068	-3.80397e-10
51528696	chr12:51528696:T:C	2.41671e-10	-1.65792	-1.36717	1.35078e-05	-1.77021	-1.37176	1.41482e-05	-1.76852	-1.37205
51528992	chr12:51528992:C:T	1.25805e-09	-1.95781e-10	-1.37534	7.86643e-05	-1.95781e-10	-1.38005	8.22043e-05	-1.95781e-10	-1.38096
51529531	chr12:51529531:GA:G	1.34833e-09	-1.95781e-10	-1.30604	8.52242e-05	-1.95781e-10	-1.29996	8.9126e-05	-1.95781e-10	-1.30011
51530246	chr12:51530246:T:C	1.98638e-10	-1.83971	-1.38147	1.24482e-05	-1.83395	-1.38971	1.30113e-05	-1.83443	-1.38991
51530296	chr12:51530296:A:G	2.57524e-10	-1.67045	-1.2911	1.38325e-05	-1.79348	-1.32475	1.4506e-05	-1.79292	-1.32268
51530341	chr12:51530341:C:A	1.3059e-09	-1.95781e-10	-1.33801	8.29713e-05	-1.95781e-10	-1.32675	8.67646e-05	-1.95781e-10	-1.32696
51530385	chr12:51530385:T:G	2.02896e-10	-1.83972	-1.36025	1.25449e-05	-1.8355	-1.38043	1.31127e-05	-1.83591	-1.38068
51530540	chr12:51530540:A:G	4.27907e-10	-1.60065	-0.853101	2.74851e-05	-1.65577	-0.775827	2.87787e-05	-1.65663	-0.773898
51530647	chr12:51530647:G:A	5.39859e-09	0.0812301	-3.80397e-10	0.000202287	-0.435553	-3.80397e-10	0.000211237	-0.437183	-3.80397e-10
51531490	chr12:51531490:T:A	1.67989e-09	-1.95781e-10	-1.08618	0.000101083	-1.95781e-10	-1.12929	0.000106117	-1.95781e-10	-1.12562
51531521	chr12:51531521:T:C	8.42051e-10	-1.00335	-0.773471	4.20864e-05	-1.31922	-0.686297	4.46526e-05	-1.31558	-0.675667
51531760	chr12:51531760:T:C	6.08158e-10	-1.05355	-1.04868	3.02202e-05	-1.37249	-0.964238	3.18787e-05	-1.36888	-0.959349
51531941	chr12:51531941:GAGGTGGCACCAGGGC:G	6.86718e-08	-1.95781e-10	2.62443	0.00800665	-1.95781e-10	3.24279	0.00974	-1.95781e-10	3.39383
51532267	chr12:51532267:C:T	2.47746e-08	-1.95781e-10	1.60491	0.00255164	-1.95781e-10	2.09925	0.00302127	-1.95781e-10	2.22327
51532509	chr12:51532509:T:C	3.73046e-09	-1.95781e-10	-0.288377	0.000234915	-1.95781e-10	-0.286016	0.000245982	-1.95781e-10	-0.284904
51532597	chr12:51532597:G:A	5.12643e-09	-1.95781e-10	0.0295014	0.00031339	-1.95781e-10	0.00220554	0.000330256	-1.95781e-10	0.00970651
51532620	chr12:51532620:A:G	1.25807e-09	-1.95781e-10	-1.37533	7.98877e-05	-1.95781e-10	-1.36462	8.35826e-05	-1.95781e-10	-1.36433
51532924	chr12:51532924:A:G	1.79548e-08	-1.95781e-10	1.28295	0.00185563	-1.95781e-10	1.78074	0.00218416	-1.95781e-10	1.89882
51533090	chr12:51533090:A:T	1.57858e-09	-1.95781e-10	-1.14838	9.96059e-05	-1.95781e-10	-1.14402	0.000103798	-1.95781e-10	-1.14771
51533154	chr12:51533154:A:G	2.6632e-08	-1.95781e-10	1.67721	0.00277875	-1.95781e-10	2.18452	0.00329116	-1.95781e-10	2.30883
51533956	chr12:51533956:T:G	9.36479e-10	-1.67054	-3.80397e-10	5.94133e-05	-1.66072	-3.80397e-10	6.20396e-05	-1.66239	-3.80397e-10
51534052	chr12:51534052:T:C	5.18323e-09	0.0405209	-3.80397e-10	0.000256561	-0.197876	-3.80397e-10	0.000268014	-0.199124	-3.80397e-10
51534731	chr12:51534731:G:C	1.46949e-09	-1.95781e-10	-1.21999	9.66871e-05	-1.95781e-10	-1.17376	0.000100854	-1.95781e-10	-1.17649
51534741	chr12:51534741:G:A	3.07577e-09	-1.95781e-10	-0.481354	0.000185805	-1.95781e-10	-0.520544	0.000194318	-1.95781e-10	-0.520665
51534896	chr12:51534896:C:T	3.45791e-09	-1.95781e-10	-0.364244	0.000208445	-1.95781e-10	-0.405565	0.000218017	-1.95781e-10	-0.405588
51535088	chr12:51535088:G:T	1.44416e-09	-1.95781e-10	-1.23738	9.15778e-05	-1.95781e-10	-1.22805	9.57296e-05	-1.95781e-10	-1.22864
51535494	chr12:51535494:C:T	1.2397e-09	-1.95781e-10	-1.39004	7.79924e-05	-1.95781e-10	-1.38863	8.1569e-05	-1.95781e-10	-1.38871
51536011	chr12:51536011:A:G	4.05794e-09	-1.95781e-10	-0.204232	0.000232509	-1.95781e-10	-0.296313	0.000243567	-1.95781e-10	-0.294773
51536644	chr12:51536644:A:G	2.38673e-10	-1.6555	-1.38207	1.40568e-05	-1.73482	-1.36731	1.47078e-05	-1.73573	-1.36605
51536745	chr12:51536745:A:G	2.5581e-10	-1.64019	-1.32804	1.67148e-05	-1.61935	-1.30959	1.7446e-05	-1.62201	-1.30904
51536956	chr12:51536956:G:A	1.24047e-09	-1.95781e-10	-1.38942	7.7955e-05	-1.95781e-10	-1.38911	8.15286e-05	-1.95781e-10	-1.38921
51537019	chr12:51537019:C:T	1.47456e-09	-1.95781e-10	-1.21655	9.11521e-05	-1.95781e-10	-1.23271	9.54505e-05	-1.95781e-10	-1.23155
51537106	chr12:51537106:C:T	2.84345e-09	-1.95781e-10	-0.559889	0.000188968	-1.95781e-10	-0.503665	0.000197711	-1.95781e-10	-0.503359
51537242	chr12:51537242:CA:C	4.72922e-09	-1.95781e-10	-0.0511473	0.000273719	-1.95781e-10	-0.133141	0.000286651	-1.95781e-10	-0.131898
51537631	chr12:51537631:C:T	1.23945e-09	-1.95781e-10	-1.39024	7.79569e-05	-1.95781e-10	-1.38909	8.15324e-05	-1.95781e-10	-1.38916
51537719	chr12:51537719:C:T	7.92121e-10	-1.83795	-3.80397e-10	5.00031e-05	-1.83316	-3.80397e-10	5.22974e-05	-1.83322	-3.80397e-10
51537738	chr12:51537738:G:A	1.29332e-09	-1.95781e-10	-1.3477	7.99067e-05	-1.95781e-10	-1.36438	8.35595e-05	-1.95781e-10	-1.3646
51537943	chr12:51537943:G:A	1.27945e-09	-1.95781e-10	-1.35848	8.08477e-05	-1.95781e-10	-1.35267	8.45258e-05	-1.95781e-10	-1.35311
51538509	chr12:51538509:T:C	2.28265e-08	-1.95781e-10	1.52301	0.00228858	-1.95781e-10	1.99045	0.00266761	-1.95781e-10	2.09878
51538713	chr12:51538713:C:T	3.992e-09	-1.95781e-10	-0.220615	0.000238488	-1.95781e-10	-0.270921	0.000249341	-1.95781e-10	-0.27134
51538774	chr12:51538774:G:A	1.32467e-09	-1.95781e-10	-1.32374	8.29712e-05	-1.95781e-10	-1.32675	8.67656e-05	-1.95781e-10	-1.32695
51538805	chr12:51538805:C:T	7.95423e-10	-1.83379	-3.80397e-10	5.0475e-05	-1.82376	-3.80397e-10	5.27922e-05	-1.8238	-3.80397e-10
51538840	chr12:51538840:G:A	3.61667e-09	-1.95781e-10	-0.319355	0.000255783	-1.95781e-10	-0.200912	0.000269809	-1.95781e-10	-0.192448
51538929	chr12:51538929:C:T	1.29555e-09	-1.95781e-10	-1.34597	8.05599e-05	-1.95781e-10	-1.35624	8.4268e-05	-1.95781e-10	-1.35616
51539354	chr12:51539354:T:C	1.5275e-08	-1.95781e-10	1.12131	0.000773744	-1.95781e-10	0.906	0.000813352	-1.95781e-10	0.911001
51539506	chr12:51539506:G:A	2.23213e-10	-1.71427	-1.39026	1.43285e-05	-1.69087	-1.39212	1.49471e-05	-1.6936	-1.39204
51539944	chr12:51539944:T:A	3.68909e-10	-1.80383	-0.798283	2.35625e-05	-1.77462	-0.810968	2.47945e-05	-1.77635	-0.803187
51540085	chr12:51540085:T:C	2.21265e-10	-1.72352	-1.38978	1.43641e-05	-1.69487	-1.38564	1.49855e-05	-1.69759	-1.38549
51540164	chr12:51540164:C:T	1.58382e-09	-1.95781e-10	-1.14507	0.000100665	-1.95781e-10	-1.13344	0.000104903	-1.95781e-10	-1.13713
51540911	chr12:51540911:G:A	1.82526e-09	-1.95781e-10	-1.00319	0.000136117	-1.95781e-10	-0.831723	0.000147229	-1.95781e-10	-0.798174
51541273	chr12:51541273:C:T	2.21031e-10	-1.74297	-1.37139	1.5399e-05	-1.68298	-1.32795	1.60765e-05	-1.68671	-1.32609
51541420	chr12:51541420:G:A	2.97423e-09	-1.95781e-10	-0.514923	0.000186979	-1.95781e-10	-0.514243	0.000196316	-1.95781e-10	-0.510439
51541454	chr12:51541454:T:C	1.31373e-09	-1.95781e-10	-1.33204	8.12153e-05	-1.95781e-10	-1.34814	8.50095e-05	-1.95781e-10	-1.3474
51541773	chr12:51541773:A:G	1.2391e-09	-1.95781e-10	-1.39052	7.80145e-05	-1.95781e-10	-1.38835	8.15991e-05	-1.95781e-10	-1.38834
51541916	chr12:51541916:A:G	7.90742e-10	-1.83969	-3.80397e-10	5.00098e-05	-1.83302	-3.80397e-10	5.23002e-05	-1.83316	-3.80397e-10
51542315	chr12:51542315:C:T	4.58196e-09	-1.82518	1.74239	0.000309876	-1.82499	1.81592	0.000330262	-1.82583	1.83555
51542361	chr12:51542361:C:T	1.2582e-09	-1.95781e-10	-1.37523	7.91121e-05	-1.95781e-10	-1.37438	8.27412e-05	-1.95781e-10	-1.37445
51542417	chr12:51542417:C:T	1.25893e-09	-1.95781e-10	-1.37465	7.91589e-05	-1.95781e-10	-1.37378	8.279e-05	-1.95781e-10	-1.37386
51542442	chr12:51542442:G:A	3.11938e-10	-1.80807	-0.961787	1.97323e-05	-1.80476	-0.958219	2.06652e-05	-1.80492	-0.956787
51542509	chr12:51542509:G:A	1.24068e-09	-1.95781e-10	-1.38925	7.82522e-05	-1.95781e-10	-1.3853	8.1809e-05	-1.95781e-10	-1.38578
51542624	chr12:51542624:G:A	5.38688e-09	-1.95781e-10	0.0790584	0.000319067	-1.95781e-10	0.0201595	0.000334769	-1.95781e-10	0.0232793
51542724	chr12:51542724:G:T	2.33206e-10	-1.69164	-1.3691	1.48245e-05	-1.70676	-1.3422	1.54855e-05	-1.70942	-1.34084
51542808	chr12:51542808:T:G	8.37487e-09	-1.95781e-10	0.520329	0.000458779	-1.95781e-10	0.383328	0.000481923	-1.95781e-10	0.387621
51543164	chr12:51543164:A:G	1.31075e-09	-1.95781e-10	-1.33431	8.23745e-05	-1.95781e-10	-1.33396	8.61372e-05	-1.95781e-10	-1.33422
51543683	chr12:51543683:G:C	5.77941e-09	-1.95781e-10	0.149394	0.000332744	-1.95781e-10	0.0621321	0.00034863	-1.95781e-10	0.0638493
51543737	chr12:51543737:C:T	4.28536e-09	-1.95781e-10	-0.149702	0.000248527	-1.95781e-10	-0.229692	0.000260679	-1.95781e-10	-0.226873
51543802	chr12:51543802:T:A	4.30592e-09	-1.95781e-10	-0.144916	0.000249855	-1.95781e-10	-0.224362	0.000262091	-1.95781e-10	-0.221471
51544536	chr12:51544536:A:C	1.27445e-09	-1.95781e-10	-1.36239	8.01937e-05	-1.95781e-10	-1.3608	8.38698e-05	-1.95781e-10	-1.3609
51544727	chr12:51544727:G:A	1.38328e-09	-1.95781e-10	-1.28045	8.54223e-05	-1.95781e-10	-1.29763	8.93518e-05	-1.95781e-10	-1.29758
51544781	chr12:51544781:A:T	2.15608e-09	-1.95781e-10	-0.836616	0.000152556	-1.95781e-10	-0.717709	0.000160457	-1.95781e-10	-0.712134
51545107	chr12:51545107:T:C	1.35733e-09	-1.95781e-10	-1.29939	8.62689e-05	-1.95781e-10	-1.28777	9.02309e-05	-1.95781e-10	-1.28779
51545284	chr12:51545284:C:T	1.36071e-09	-1.2969	-3.80397e-10	0.00011196	-1.0271	-3.80397e-10	0.000117194	-1.02634	-3.80397e-10
51545463	chr12:51545463:C:T	2.49522e-09	-1.95781e-10	-0.690532	0.000146393	-1.95781e-10	-0.758945	0.000152913	-1.95781e-10	-0.760295
51545567	chr12:51545567:C:T	1.25502e-09	-1.95781e-10	-1.37776	7.88998e-05	-1.95781e-10	-1.37706	8.25184e-05	-1.95781e-10	-1.37714
51546079	chr12:51546079:G:A	1.23977e-09	-1.95781e-10	-1.38998	7.79039e-05	-1.95781e-10	-1.38977	8.14791e-05	-1.95781e-10	-1.38982
51546740	chr12:51546740:A:C	7.03831e-09	-1.95781e-10	0.346461	0.000390543	-1.95781e-10	0.222297	0.000410201	-1.95781e-10	0.226484
51547281	chr12:51547281:A:G	2.15563e-10	-1.76226	-1.37715	1.35329e-05	-1.76898	-1.37114	1.41354e-05	-1.77089	-1.37059
51547320	chr12:51547320:G:A	1.24318e-09	-1.95781e-10	-1.38724	7.82599e-05	-1.95781e-10	-1.38521	8.17962e-05	-1.95781e-10	-1.38593
51547909	chr12:51547909:C:T	1.62414e-09	-1.95781e-10	-1.11993	9.96454e-05	-1.95781e-10	-1.14362	0.000104401	-1.95781e-10	-1.14192
51547995	chr12:51547995:A:G	1.78305e-09	-1.95781e-10	-1.02658	0.000106852	-1.95781e-10	-1.0738	0.000112053	-1.95781e-10	-1.07119
51548818	chr12:51548818:A:G	4.82414e-09	-1.95781e-10	-0.0312752	0.000281839	-1.95781e-10	-0.103906	0.000295283	-1.95781e-10	-0.10223
51549049	chr12:51549049:T:C	3.74244e-10	-1.83805	-0.749702	2.66723e-05	-1.82352	-0.638096	2.8068e-05	-1.82357	-0.631961
51549337	chr12:51549337:G:A	2.07606e-10	-1.78859	-1.38843	1.82963e-05	-1.44927	-1.38927	1.90568e-05	-1.45373	-1.38901
51550064	chr12:51550064:T:G	8.11495e-10	-1.81378	-3.80397e-10	6.98083e-05	-1.49949	-3.80397e-10	7.26898e-05	-1.50396	-3.80397e-10
51550067	chr12:51550067:T:G	3.6585e-09	-1.95781e-10	-0.307855	0.000222137	-1.95781e-10	-0.341945	0.000232931	-1.95781e-10	-0.339421
51550495	chr12:51550495:G:A	1.29382e-09	-1.95781e-10	-1.34731	8.14627e-05	-1.95781e-10	-1.3451	8.52894e-05	-1.95781e-10	-1.34411
51551066	chr12:51551066:A:G	1.61651e-09	-1.95781e-10	-1.12464	0.000103332	-1.95781e-10	-1.1073	0.000108361	-1.95781e-10	-1.10469
51551447	chr12:51551447:A:G	2.08481e-10	-1.83839	-1.33442	1.29402e-05	-1.83389	-1.35101	1.35204e-05	-1.83416	-1.3518
51551504	chr12:51551504:A:G	1.6477e-09	-1.95781e-10	-1.10553	9.93646e-05	-1.95781e-10	-1.14645	0.000104007	-1.95781e-10	-1.14571
51551561	chr12:51551561:T:C	2.89267e-10	-1.75352	-1.09179	2.08991e-05	-1.70926	-0.99628	2.19975e-05	-1.7096	-0.989632
51551702	chr12:51551702:C:T	3.01598e-09	-1.95781e-10	-0.500983	0.000183568	-1.95781e-10	-0.532654	0.000191869	-1.95781e-10	-0.53335
51552323	chr12:51552323:G:C	2.94286e-09	-1.95781e-10	-0.525526	0.000178186	-1.95781e-10	-0.562411	0.00018648	-1.95781e-10	-0.561841
51552710	chr12:51552710:A:G	3.28865e-09	-1.95781e-10	-0.414431	0.000212058	-1.95781e-10	-0.388382	0.000221739	-1.95781e-10	-0.38866
51552876	chr12:51552876:A:G	2.1075e-10	-1.79562	-1.36637	1.35654e-05	-1.77464	-1.36308	1.41903e-05	-1.77456	-1.36304
51554019	chr12:51554019:A:T	8.21313e-10	-1.80176	-3.80397e-10	5.28317e-05	-1.77813	-3.80397e-10	5.52503e-05	-1.77829	-3.80397e-10
51554317	chr12:51554317:T:C	2.04458e-10	-1.8334	-1.3589	1.30303e-05	-1.82541	-1.35255	1.36449e-05	-1.82531	-1.35149
51554672	chr12:51554672:A:G	4.26201e-09	-1.95781e-10	-0.155167	0.000264216	-1.95781e-10	-0.168474	0.000277422	-1.95781e-10	-0.164623
51554933	chr12:51554933:T:C	1.60136e-09	-1.13405	-3.80397e-10	7.23152e-05	-1.46421	-3.80397e-10	7.55692e-05	-1.46511	-3.80397e-10
51555002	chr12:51555002:G:A	2.16498e-10	-1.74811	-1.38697	1.38744e-05	-1.72501	-1.39019	1.45059e-05	-1.72507	-1.39054
51555013	chr12:51555013:AC:A	2.1733e-10	-1.74427	-1.38697	1.39309e-05	-1.72094	-1.39019	1.45649e-05	-1.72101	-1.39054
51555020	chr12:51555020:A:G	2.16633e-10	-1.747	-1.38746	1.38845e-05	-1.72398	-1.39049	1.45168e-05	-1.72405	-1.39081
51555065	chr12:51555065:T:C	3.52068e-09	-1.95781e-10	-0.346252	0.000227764	-1.95781e-10	-0.316933	0.000238196	-1.95781e-10	-0.317069
51555268	chr12:51555268:G:T	2.16923e-10	-1.74781	-1.38531	1.3891e-05	-1.7249	-1.3891	1.4522e-05	-1.72497	-1.38953
51555635	chr12:51555635:G:C	2.19115e-10	-1.76062	-1.36245	1.39439e-05	-1.73952	-1.37067	1.45665e-05	-1.73959	-1.37185
51555834	chr12:51555834:C:T	1.44212e-09	-1.95781e-10	-1.23879	9.12836e-05	-1.95781e-10	-1.23127	9.5465e-05	-1.95781e-10	-1.2314
51555984	chr12:51555984:T:C	1.2382e-09	-1.95781e-10	-1.39125	7.77758e-05	-1.95781e-10	-1.39141	8.13661e-05	-1.95781e-10	-1.3912
51556053	chr12:51556053:G:C	2.22245e-10	-1.75626	-1.35262	1.41385e-05	-1.73417	-1.36217	1.47665e-05	-1.73423	-1.36356
51556109	chr12:51556109:A:G	1.28522e-09	-1.95781e-10	-1.35398	8.0835e-05	-1.95781e-10	-1.35283	8.45249e-05	-1.95781e-10	-1.35312
51556320	chr12:51556320:T:A	2.10183e-10	-1.80045	-1.36424	1.3499e-05	-1.78188	-1.36075	1.41199e-05	-1.78181	-1.36076
51556378	chr12:51556378:T:A	2.11418e-10	-1.79553	-1.3633	1.35928e-05	-1.77594	-1.35976	1.42181e-05	-1.77588	-1.35977
51556556	chr12:51556556:A:G	2.00678e-10	-1.81883	-1.39213	1.28532e-05	-1.80601	-1.38564	1.34514e-05	-1.80583	-1.38525
51556683	chr12:51556683:G:A	2.3309e-10	-1.66933	-1.39191	1.49062e-05	-1.65212	-1.39134	1.55951e-05	-1.65209	-1.39111
51556787	chr12:51556787:G:A	2.10804e-10	-1.79701	-1.36472	1.3548e-05	-1.77773	-1.36128	1.41713e-05	-1.77766	-1.36129
51557006	chr12:51557006:G:C	2.61368e-09	-1.95781e-10	-0.644148	0.000160133	-1.95781e-10	-0.669234	0.000167965	-1.95781e-10	-0.66641
51557161	chr12:51557161:C:T	8.64462e-10	-1.75055	-3.80397e-10	5.5712e-05	-1.72505	-3.80397e-10	5.82767e-05	-1.72496	-3.80397e-10
51557447	chr12:51557447:A:G	1.62626e-09	-1.95781e-10	-1.11863	0.000104384	-1.95781e-10	-1.09717	0.000109316	-1.95781e-10	-1.09592
51557611	chr12:51557611:G:A	2.21752e-10	-1.79394	-1.31716	1.42747e-05	-1.77391	-1.31284	1.49313e-05	-1.77384	-1.31286
51557654	chr12:51557654:C:T	1.59011e-09	-1.95781e-10	-1.14111	9.96538e-05	-1.95781e-10	-1.14354	0.000104295	-1.95781e-10	-1.14294
51558016	chr12:51558016:C:T	1.52419e-09	-1.18344	-3.80397e-10	0.000100673	-1.13336	-3.80397e-10	0.000105389	-1.13251	-3.80397e-10
51558139	chr12:51558139:A:T	1.28528e-09	-1.95781e-10	-1.35393	8.0615e-05	-1.95781e-10	-1.35556	8.43444e-05	-1.95781e-10	-1.35525
51558273	chr12:51558273:T:C	8.05219e-10	-1.82155	-3.80397e-10	5.13296e-05	-1.80697	-3.80397e-10	5.36829e-05	-1.80707	-3.80397e-10
51558548	chr12:51558548:C:A	3.39125e-09	-1.95781e-10	-0.38371	0.000219121	-1.95781e-10	-0.355619	0.000229166	-1.95781e-10	-0.355714
51558760	chr12:51558760:CTT:C	2.02267e-10	-1.83726	-1.36581	1.31687e-05	-1.80132	-1.36608	1.37873e-05	-1.80118	-1.36524
51558787	chr12:51558787:C:T	2.5807e-10	-1.82714	-1.13229	1.76217e-05	-1.83941	-1.0367	1.8476e-05	-1.83944	-1.03426
51559096	chr12:51559096:T:C	2.65955e-10	-1.82051	-1.10882	1.81861e-05	-1.83765	-1.00694	1.90713e-05	-1.83771	-1.00427
51559201	chr12:51559201:T:C	1.23756e-09	-1.95781e-10	-1.39176	7.77057e-05	-1.95781e-10	-1.39231	8.12762e-05	-1.95781e-10	-1.39231
51559336	chr12:51559336:C:T	1.23837e-09	-1.95781e-10	-1.39111	7.79579e-05	-1.95781e-10	-1.38907	8.15549e-05	-1.95781e-10	-1.38889
51559395	chr12:51559395:T:C	2.61732e-10	-1.56237	-1.38297	1.56983e-05	-1.61491	-1.37678	1.64239e-05	-1.61502	-1.3764
51559793	chr12:51559793:G:A	2.97553e-09	-1.95781e-10	-0.514485	0.000192051	-1.95781e-10	-0.487479	0.000200858	-1.95781e-10	-0.487566
51559914	chr12:51559914:A:G	2.13774e-10	-1.75808	-1.38967	1.37008e-05	-1.73608	-1.3917	1.43268e-05	-1.73615	-1.39188
51560037	chr12:51560037:C:T	7.98196e-10	-1.83031	-3.80397e-10	6.50892e-05	-1.56948	-3.80397e-10	6.78078e-05	-1.57349	-3.80397e-10
51560155	chr12:51560155:T:C	1.32909e-09	-1.95781e-10	-1.32042	8.19988e-05	-1.95781e-10	-1.33854	8.57978e-05	-1.95781e-10	-1.33817
51560272	chr12:51560272:C:T	3.84625e-09	-0.257809	-3.80397e-10	0.000240895	-0.260878	-3.80397e-10	0.000252084	-0.260401	-3.80397e-10
51560507	chr12:51560507:T:G	1.58296e-09	-1.95781e-10	-1.14561	0.000102144	-1.95781e-10	-1.11886	0.000106903	-1.95781e-10	-1.11824
51560744	chr12:51560744:T:C	2.11242e-10	-1.78358	-1.37608	1.34073e-05	-1.76727	-1.38217	1.40113e-05	-1.76735	-1.38294
51561185	chr12:51561185:A:G	1.63402e-09	-1.95781e-10	-1.11386	9.87502e-05	-1.95781e-10	-1.15265	0.000103285	-1.95781e-10	-1.15267
51561718	chr12:51561718:T:A	1.8645e-09	-1.95781e-10	-0.981915	0.000114562	-1.95781e-10	-1.00412	0.000119767	-1.95781e-10	-1.00462
51562087	chr12:51562087:G:A	1.97832e-10	-1.83722	-1.38803	1.28969e-05	-1.80053	-1.38773	1.34871e-05	-1.80038	-1.38805
51562136	chr12:51562136:A:G	1.62632e-09	-1.95781e-10	-1.11859	9.80306e-05	-1.95781e-10	-1.15996	0.000102537	-1.95781e-10	-1.15994
51566902	chr12:51566902:T:C	2.4315e-09	-1.95781e-10	-0.7164	0.000150086	-1.95781e-10	-0.734034	0.000155952	-1.95781e-10	-0.740615
51568404	chr12:51568404:G:GC	2.85385e-10	-1.61588	-1.24294	1.8978e-05	-1.58264	-1.21931	1.99097e-05	-1.58272	-1.21624
51568703	chr12:51568703:C:T	1.92397e-09	-1.95781e-10	-0.950517	0.000124023	-1.95781e-10	-0.92477	0.000129666	-1.95781e-10	-0.925201
51569331	chr12:51569331:T:C	2.41772e-10	-1.75526	-1.26941	1.52319e-05	-1.73368	-1.28817	1.58943e-05	-1.73375	-1.29045
51569436	chr12:51569436:A:G	8.42048e-10	-1.77683	-3.80397e-10	5.45196e-05	-1.74668	-3.80397e-10	5.7023e-05	-1.74671	-3.80397e-10
51570378	chr12:51570378:G:A	1.56146e-09	-1.95781e-10	-1.15929	9.82567e-05	-1.95781e-10	-1.15766	0.000102849	-1.95781e-10	-1.1569
51570604	chr12:51570604:C:T	4.22849e-10	-1.07735	-1.38829	3.22621e-05	-0.899087	-1.37226	3.35617e-05	-0.903878	-1.3729
51570607	chr12:51570607:G:A	2.76691e-10	-1.7451	-1.14467	1.85175e-05	-1.78058	-1.04594	1.94117e-05	-1.78107	-1.04321
51570819	chr12:51570819:T:G	1.23861e-09	-1.95781e-10	-1.39091	7.78255e-05	-1.95781e-10	-1.39077	8.14086e-05	-1.95781e-10	-1.39068
51570824	chr12:51570824:G:T	3.55231e-09	-1.95781e-10	-0.337309	0.000229336	-1.95781e-10	-0.310051	0.000239853	-1.95781e-10	-0.310138
51570842	chr12:51570842:T:G	3.06289e-09	-1.95781e-10	-0.485549	0.000197774	-1.95781e-10	-0.458119	0.000206831	-1.95781e-10	-0.458263
51571096	chr12:51571096:G:A	4.75636e-09	-1.95781e-10	-0.0454253	0.000308692	-1.95781e-10	-0.0128983	0.000322844	-1.95781e-10	-0.0129927
51571281	chr12:51571281:G:A	1.66981e-09	-1.95781e-10	-1.0922	0.000104824	-1.95781e-10	-1.09296	0.000109751	-1.95781e-10	-1.09195
51571316	chr12:51571316:G:A	1.81492e-09	-1.95781e-10	-1.00887	0.000109321	-1.95781e-10	-1.05095	0.000114406	-1.95781e-10	-1.05041
51571409	chr12:51571409:C:G	2.19263e-10	-1.74747	-1.37492	1.3997e-05	-1.72529	-1.38111	1.4627e-05	-1.72536	-1.38193
51571429	chr12:51571429:G:A	3.17263e-09	-1.95781e-10	-0.450348	0.000205066	-1.95781e-10	-0.421907	0.000214469	-1.95781e-10	-0.421998
51571496	chr12:51571496:C:T	5.84093e-10	-1.80908	-0.333525	3.60602e-05	-1.7942	-0.365854	3.77927e-05	-1.79407	-0.363977
51571746	chr12:51571746:C:T	2.13991e-10	-1.76727	-1.37946	1.36332e-05	-1.74805	-1.38468	1.42488e-05	-1.74814	-1.38535
51571776	chr12:51571776:A:G	2.77901e-10	-1.75644	-1.12895	1.75669e-05	-1.721	-1.15822	1.84092e-05	-1.72079	-1.15652
51572076	chr12:51572076:G:A	1.59353e-09	-1.95781e-10	-1.13895	0.000100045	-1.95781e-10	-1.13962	0.000104739	-1.95781e-10	-1.1387
51572293	chr12:51572293:A:G	2.95763e-09	-1.95781e-10	-0.520518	0.000179199	-1.95781e-10	-0.556744	0.00018755	-1.95781e-10	-0.556115
51572384	chr12:51572384:C:T	5.80805e-09	-1.95781e-10	0.154338	0.000338951	-1.95781e-10	0.0806152	0.000354847	-1.95781e-10	0.0815225
51572640	chr12:51572640:G:A	2.18952e-10	-1.82449	-1.29932	1.48328e-05	-1.80182	-1.24657	1.55752e-05	-1.80201	-1.24248
51572884	chr12:51572884:C:T	2.07216e-10	-1.81631	-1.36259	1.37782e-05	-1.7929	-1.32925	1.44488e-05	-1.79312	-1.32643
51573019	chr12:51573019:T:G	1.59713e-09	-1.95781e-10	-1.1367	0.000102975	-1.95781e-10	-1.11075	0.000107779	-1.95781e-10	-1.11008
51573166	chr12:51573166:C:T	3.27274e-10	-1.71034	-1.01152	1.89564e-05	-1.77219	-1.03091	1.9827e-05	-1.77253	-1.03059
51573407	chr12:51573407:G:T	3.22594e-09	-1.95781e-10	-0.433681	0.000208126	-1.95781e-10	-0.407099	0.000217631	-1.95781e-10	-0.40736
51573642	chr12:51573642:C:T	1.3247e-09	-1.95781e-10	-1.32372	8.27736e-05	-1.95781e-10	-1.32913	8.66072e-05	-1.95781e-10	-1.32878
51573650	chr12:51573650:A:C	3.08969e-09	-1.95781e-10	-0.476837	0.000199334	-1.95781e-10	-0.450259	0.000208448	-1.95781e-10	-0.450472
51574004	chr12:51574004:A:G	1.69078e-09	-1.95781e-10	-1.07971	0.000107465	-1.95781e-10	-1.06807	0.000112708	-1.95781e-10	-1.06536
51574005	chr12:51574005:T:C	2.99247e-09	-1.95781e-10	-0.508807	0.000193125	-1.95781e-10	-0.481902	0.000201952	-1.95781e-10	-0.482134
51574453	chr12:51574453:C:T	1.27843e-09	-1.95781e-10	-1.35927	8.01688e-05	-1.95781e-10	-1.36111	8.38531e-05	-1.95781e-10	-1.3611
51574765	chr12:51574765:C:T	3.14977e-09	-1.95781e-10	-0.457576	0.000203207	-1.95781e-10	-0.431017	0.000212482	-1.95781e-10	-0.431307
51574966	chr12:51574966:G:A	1.81195e-09	-1.95781e-10	-1.0105	0.000109138	-1.95781e-10	-1.05263	0.000114215	-1.95781e-10	-1.05208
51575015	chr12:51575015:AT:A	7.92086e-10	-1.83799	-3.80397e-10	4.96809e-05	-1.83962	-3.80397e-10	5.19632e-05	-1.83963	-3.80397e-10
51575465	chr12:51575465:A:C	1.23697e-09	-1.95781e-10	-1.39224	7.7723e-05	-1.95781e-10	-1.39209	8.12924e-05	-1.95781e-10	-1.39211
51575613	chr12:51575613:G:A	2.37171e-10	-1.77163	-1.27226	1.47104e-05	-1.79569	-1.261	1.5395e-05	-1.79577	-1.26035
51575704	chr12:51575704:A:G	2.09287e-10	-1.80833	-1.36062	1.4027e-05	-1.7782	-1.32606	1.47095e-05	-1.77844	-1.32323
51576153	chr12:51576153:A:G	3.15365e-09	-1.95781e-10	-0.456346	0.000203717	-1.95781e-10	-0.428511	0.000213026	-1.95781e-10	-0.42875
51576362	chr12:51576362:C:T	1.23744e-09	-1.95781e-10	-1.39186	7.77221e-05	-1.95781e-10	-1.3921	8.12954e-05	-1.95781e-10	-1.39207
51576419	chr12:51576419:A:G	1.23722e-09	-1.95781e-10	-1.39204	7.77132e-05	-1.95781e-10	-1.39222	8.12853e-05	-1.95781e-10	-1.3922
51576431	chr12:51576431:G:A	1.23721e-09	-1.95781e-10	-1.39205	7.77127e-05	-1.95781e-10	-1.39222	8.12848e-05	-1.95781e-10	-1.3922
51576458	chr12:51576458:A:G	2.85246e-10	-1.62368	-1.23563	2.05312e-05	-1.57576	-1.14754	2.1601e-05	-1.57654	-1.14089
51576821	chr12:51576821:G:A	1.23725e-09	-1.95781e-10	-1.39202	7.77142e-05	-1.95781e-10	-1.3922	8.12865e-05	-1.95781e-10	-1.39218
51576849	chr12:51576849:A:G	2.46368e-10	-1.72615	-1.27968	1.59204e-05	-1.76589	-1.21175	1.66762e-05	-1.76641	-1.20977
51577192	chr12:51577192:A:G	3.13277e-09	-1.95781e-10	-0.46299	0.000202278	-1.95781e-10	-0.4356	0.000211538	-1.95781e-10	-0.435757
51577544	chr12:51577544:A:G	8.14589e-10	-1.80998	-3.80397e-10	5.20156e-05	-1.7937	-3.80397e-10	5.44093e-05	-1.79363	-3.80397e-10
51577665	chr12:51577665:A:T	1.26855e-09	-1.95781e-10	-1.36703	7.98086e-05	-1.95781e-10	-1.36561	8.34484e-05	-1.95781e-10	-1.36593
51577826	chr12:51577826:C:G	2.1511e-09	-1.95781e-10	-0.838928	0.000131198	-1.95781e-10	-0.868532	0.000137158	-1.95781e-10	-0.869033
51578555	chr12:51578555:T:C	1.26855e-09	-1.95781e-10	-1.36703	7.98086e-05	-1.95781e-10	-1.36561	8.34484e-05	-1.95781e-10	-1.36593
51578752	chr12:51578752:A:G	1.26029e-09	-1.95781e-10	-1.37356	8.00763e-05	-1.95781e-10	-1.36226	8.37188e-05	-1.95781e-10	-1.3627
51578768	chr12:51578768:A:C	2.256e-10	-1.71328	-1.38062	1.44908e-05	-1.68629	-1.38544	1.51456e-05	-1.68638	-1.38607
51578937	chr12:51578937:CA:C	2.14441e-09	-1.95781e-10	-0.842045	0.000130885	-1.95781e-10	-0.870919	0.000136834	-1.95781e-10	-0.871392
51579052	chr12:51579052:G:A	8.08879e-10	-1.81701	-3.80397e-10	5.15582e-05	-1.80253	-3.80397e-10	5.39305e-05	-1.80247	-3.80397e-10
51579350	chr12:51579350:C:T	2.76827e-10	-1.75652	-1.13275	1.69628e-05	-1.8011	-1.11312	1.77749e-05	-1.80138	-1.111
51579545	chr12:51579545:T:C	8.29009e-10	-1.79243	-3.80397e-10	5.31368e-05	-1.77237	-3.80397e-10	5.5583e-05	-1.77229	-3.80397e-10
51579651	chr12:51579651:A:G	1.23714e-09	-1.95781e-10	-1.39211	7.77102e-05	-1.95781e-10	-1.39226	8.12818e-05	-1.95781e-10	-1.39224
51579840	chr12:51579840:G:A	1.23765e-09	-1.95781e-10	-1.39169	7.77834e-05	-1.95781e-10	-1.39131	8.13525e-05	-1.95781e-10	-1.39137
51580058	chr12:51580058:G:T	2.44374e-09	-1.95781e-10	-0.711379	0.000159377	-1.95781e-10	-0.673966	0.000166763	-1.95781e-10	-0.673591
51580132	chr12:51580132:A:G	2.14252e-09	-1.95781e-10	-0.842926	0.000130708	-1.95781e-10	-0.872273	0.000136645	-1.95781e-10	-0.872775
51580203	chr12:51580203:C:G	1.27219e-09	-1.95781e-10	-1.36417	7.9783e-05	-1.95781e-10	-1.36593	8.34484e-05	-1.95781e-10	-1.36593
51580442	chr12:51580442:T:C	1.64417e-09	-1.95781e-10	-1.10767	0.000100277	-1.95781e-10	-1.13731	0.000105082	-1.95781e-10	-1.13542
51581552	chr12:51581552:T:G	1.23725e-09	-1.95781e-10	-1.39202	7.77142e-05	-1.95781e-10	-1.3922	8.12865e-05	-1.95781e-10	-1.39218
51581707	chr12:51581707:C:T	2.43088e-10	-1.6364	-1.38284	1.5717e-05	-1.60335	-1.38715	1.64282e-05	-1.60346	-1.3877
51582697	chr12:51582697:C:G	3.34806e-09	-1.95781e-10	-0.396525	0.00020857	-1.95781e-10	-0.404967	0.000218945	-1.95781e-10	-0.401343
51582714	chr12:51582714:C:T	1.23696e-09	-1.95781e-10	-1.39225	7.77064e-05	-1.95781e-10	-1.3923	8.12772e-05	-1.95781e-10	-1.3923
51583095	chr12:51583095:G:A	3.18187e-10	-1.53155	-1.21848	2.02728e-05	-1.59516	-1.1408	2.12296e-05	-1.59612	-1.13865
51583269	chr12:51583269:T:A	1.27461e-09	-1.95781e-10	-1.36226	8.02121e-05	-1.95781e-10	-1.36057	8.38698e-05	-1.95781e-10	-1.3609
51583336	chr12:51583336:T:C	1.26399e-09	-1.95781e-10	-1.37063	7.94345e-05	-1.95781e-10	-1.37031	8.30585e-05	-1.95781e-10	-1.37062
51583610	chr12:51583610:GAA:G	8.02093e-10	-1.82544	-3.80397e-10	5.10025e-05	-1.81337	-3.80397e-10	5.33487e-05	-1.81331	-3.80397e-10
51583636	chr12:51583636:T:C	1.23724e-09	-1.95781e-10	-1.39202	7.7714e-05	-1.95781e-10	-1.39221	8.12862e-05	-1.95781e-10	-1.39219
51584217	chr12:51584217:G:A	1.23916e-09	-1.95781e-10	-1.39047	7.78034e-05	-1.95781e-10	-1.39106	8.13834e-05	-1.95781e-10	-1.39099
51584230	chr12:51584230:T:C	2.15886e-09	-1.95781e-10	-0.835329	0.00012606	-1.95781e-10	-0.908481	0.000132047	-1.95781e-10	-0.907002
51584232	chr12:51584232:A:G	2.1952e-10	-1.82982	-1.2914	1.38256e-05	-1.82091	-1.29781	1.44952e-05	-1.82086	-1.29549
51584481	chr12:51584481:C:T	8.9719e-10	-1.71339	-3.80397e-10	6.06311e-05	-1.64043	-3.80397e-10	6.33759e-05	-1.64108	-3.80397e-10
51585189	chr12:51585189:G:A	1.23718e-09	-1.95781e-10	-1.39207	7.77116e-05	-1.95781e-10	-1.39224	8.12835e-05	-1.95781e-10	-1.39222
51585536	chr12:51585536:C:T	5.81882e-09	-1.95781e-10	0.15619	0.000343375	-1.95781e-10	0.0935814	0.000360129	-1.95781e-10	0.0962982
51585644	chr12:51585644:C:A	4.01531e-10	-1.14768	-1.3697	2.58444e-05	-1.11098	-1.38217	2.69496e-05	-1.11363	-1.38256
51586114	chr12:51586114:AG:A	1.23724e-09	-1.95781e-10	-1.39203	7.77137e-05	-1.95781e-10	-1.39221	8.12859e-05	-1.95781e-10	-1.39219
51586611	chr12:51586611:C:T	1.60093e-09	-1.95781e-10	-1.13432	0.000103214	-1.95781e-10	-1.10844	0.000108024	-1.95781e-10	-1.10781
51586675	chr12:51586675:A:C	2.55854e-10	-1.58368	-1.38438	1.4631e-05	-1.678	-1.3841	1.5294e-05	-1.67855	-1.38416
51587203	chr12:51587203:C:A	2.03247e-09	-1.95781e-10	-0.895657	0.000120176	-1.95781e-10	-0.956282	0.000125531	-1.95781e-10	-0.957612
51587594	chr12:51587594:A:G	3.08969e-09	-1.95781e-10	-0.476837	0.000199334	-1.95781e-10	-0.450259	0.000208448	-1.95781e-10	-0.450472
51588566	chr12:51588566:T:C	1.74869e-09	-1.95781e-10	-1.04604	0.000111146	-1.95781e-10	-1.0344	0.000116574	-1.95781e-10	-1.03163
51588926	chr12:51588926:C:T	1.24583e-09	-1.95781e-10	-1.38511	7.83408e-05	-1.95781e-10	-1.38417	8.19272e-05	-1.95781e-10	-1.38433
51588962	chr12:51588962:CAGG:C	1.72521e-09	-1.95781e-10	-1.05956	0.000109607	-1.95781e-10	-1.04834	0.000114955	-1.95781e-10	-1.04563
51589088	chr12:51589088:C:T	1.64739e-09	-1.95781e-10	-1.10571	0.000104684	-1.95781e-10	-1.0943	0.000109777	-1.95781e-10	-1.09172
51589120	chr12:51589120:A:T	1.25805e-08	-1.95781e-10	0.92724	0.000764724	-1.95781e-10	0.894273	0.000796386	-1.95781e-10	0.889921
51589175	chr12:51589175:A:G	7.97813e-10	-1.83079	-3.80397e-10	5.06157e-05	-1.82098	-3.80397e-10	5.29436e-05	-1.82094	-3.80397e-10
51589643	chr12:51589643:C:T	8.96614e-10	-0.328366	-1.38567	8.26451e-05	0.0614359	-1.39212	8.62899e-05	0.0596829	-1.39213
51590124	chr12:51590124:G:A	1.40559e-09	-1.95781e-10	-1.26445	8.81836e-05	-1.95781e-10	-1.26582	9.23729e-05	-1.95781e-10	-1.26433
51590462	chr12:51590462:C:A	1.23725e-09	-1.95781e-10	-1.39202	7.77142e-05	-1.95781e-10	-1.3922	8.12865e-05	-1.95781e-10	-1.39218
51590565	chr12:51590565:T:C	2.36205e-10	-1.72676	-1.3212	1.50854e-05	-1.76747	-1.26404	1.57963e-05	-1.76801	-1.26237
51590888	chr12:51590888:C:T	1.09582e-08	-1.95781e-10	0.789178	0.000626471	-1.95781e-10	0.694861	0.000658285	-1.95781e-10	0.699475
51592339	chr12:51592339:CTG:C	1.94122e-09	-0.941593	-3.80397e-10	0.000127288	-0.898792	-3.80397e-10	0.000133033	-0.899566	-3.80397e-10
51592642	chr12:51592642:C:T	2.01151e-09	-0.906019	-3.80397e-10	0.000122678	-0.935676	-3.80397e-10	0.000128317	-0.935658	-3.80397e-10
51592766	chr12:51592766:C:T	2.28306e-10	-1.78928	-1.2927	1.65609e-05	-1.7088	-1.2294	1.73622e-05	-1.70964	-1.22623
51592826	chr12:51592826:T:C	2.54284e-10	-1.68558	-1.28863	1.67263e-05	-1.65537	-1.27288	1.75346e-05	-1.65549	-1.27049
51592986	chr12:51592986:A:G	2.57484e-09	-1.95781e-10	-0.659121	0.000168378	-1.95781e-10	-0.619028	0.000176199	-1.95781e-10	-0.61855
51593034	chr12:51593034:G:A	1.1151e-08	-1.95781e-10	0.806618	0.000647904	-1.95781e-10	0.728501	0.000680325	-1.95781e-10	0.732408
51593555	chr12:51593555:T:A	2.61004e-10	-1.71194	-1.23619	1.64896e-05	-1.77798	-1.16454	1.73716e-05	-1.77774	-1.15758
51593576	chr12:51593576:T:C	7.9097e-10	-1.8394	-3.80397e-10	5.85071e-05	-1.67609	-3.80397e-10	6.10073e-05	-1.67917	-3.80397e-10
51593693	chr12:51593693:G:C	8.6421e-10	-1.75085	-3.80397e-10	5.62025e-05	-1.71628	-3.80397e-10	5.87816e-05	-1.71633	-3.80397e-10
51593694	chr12:51593694:C:T	2.58394e-10	-1.67855	-1.27963	1.66883e-05	-1.59723	-1.3333	1.73955e-05	-1.59957	-1.33438
51593831	chr12:51593831:T:C	8.34756e-10	-1.78552	-3.80397e-10	5.14221e-05	-1.80517	-3.80397e-10	5.37933e-05	-1.80501	-3.80397e-10
51594057	chr12:51594057:A:G	7.90852e-10	-1.83955	-3.80397e-10	6.00352e-05	-1.65031	-3.80397e-10	6.25857e-05	-1.65363	-3.80397e-10
51594077	chr12:51594077:A:G	2.028e-10	-1.81905	-1.38139	1.28724e-05	-1.83022	-1.35994	1.34853e-05	-1.83014	-1.35842
51594184	chr12:51594184:T:G	1.72938e-09	-1.05714	-3.80397e-10	0.000102638	-1.11404	-3.80397e-10	0.00010715	-1.11593	-3.80397e-10
51594734	chr12:51594734:A:C	2.01885e-10	-1.8397	-1.36526	1.30679e-05	-1.82909	-1.34599	1.36892e-05	-1.82954	-1.34402
51594885	chr12:51594885:AG:A	2.67774e-09	-1.95781e-10	-0.619933	0.000162531	-1.95781e-10	-0.654374	0.000170077	-1.95781e-10	-0.653912
51595493	chr12:51595493:A:G	9.8511e-10	-1.61991	-3.80397e-10	4.97477e-05	-1.83828	-3.80397e-10	5.20491e-05	-1.83798	-3.80397e-10
51595551	chr12:51595551:G:T	6.01466e-09	-1.95781e-10	0.189293	0.000444321	-1.95781e-10	0.351306	0.000482122	-1.95781e-10	0.388033
51595776	chr12:51595776:C:T	8.43676e-10	-1.77489	-3.80397e-10	5.4717e-05	-1.74307	-3.80397e-10	5.72283e-05	-1.74311	-3.80397e-10
51596446	chr12:51596446:T:C	1.47278e-09	-1.95781e-10	-1.21775	9.03275e-05	-1.95781e-10	-1.2418	9.44549e-05	-1.95781e-10	-1.24204
51596808	chr12:51596808:C:T	8.25201e-10	-1.79704	-3.80397e-10	5.31851e-05	-1.77146	-3.80397e-10	5.56262e-05	-1.77151	-3.80397e-10
51596871	chr12:51596871:AG:A	1.30559e-09	-1.95781e-10	-1.33826	8.20934e-05	-1.95781e-10	-1.33738	8.57368e-05	-1.95781e-10	-1.33888
51597233	chr12:51597233:G:C	1.31632e-09	-1.95781e-10	-1.33007	8.27604e-05	-1.95781e-10	-1.32929	8.64245e-05	-1.95781e-10	-1.33089
51597438	chr12:51597438:T:C	8.31442e-09	0.513084	-3.80397e-10	0.000359848	0.140442	-3.80397e-10	0.00037772	0.143991	-3.80397e-10
51597444	chr12:51597444:C:T	2.40771e-09	-1.95781e-10	-0.72623	0.000184868	-1.95781e-10	-0.525598	0.000201372	-1.95781e-10	-0.48501
51597537	chr12:51597537:A:G	8.8673e-10	-1.72512	-3.80397e-10	5.80055e-05	-1.6847	-3.80397e-10	6.06662e-05	-1.68478	-3.80397e-10
51597548	chr12:51597548:C:T	5.11943e-10	-1.60377	-0.670683	3.5546e-05	-1.74688	-0.427539	3.7314e-05	-1.7461	-0.424691
51597670	chr12:51597670:GTTC:G	2.13131e-09	-1.95781e-10	-0.84817	0.000136903	-1.95781e-10	-0.825971	0.000143172	-1.95781e-10	-0.826118
51597920	chr12:51597920:G:A	8.71669e-10	-1.74225	-3.80397e-10	5.68584e-05	-1.70468	-3.80397e-10	5.94665e-05	-1.70475	-3.80397e-10
51598050	chr12:51598050:T:C	1.46965e-09	-1.95781e-10	-1.21988	9.15678e-05	-1.95781e-10	-1.22816	9.58284e-05	-1.95781e-10	-1.2276
51598779	chr12:51598779:A:G	8.75683e-10	-1.73766	-3.80397e-10	5.71814e-05	-1.69901	-3.80397e-10	5.98046e-05	-1.69908	-3.80397e-10
51598806	chr12:51598806:C:T	3.98764e-09	-1.95781e-10	-0.221709	0.000275464	-1.95781e-10	-0.126783	0.000288312	-1.95781e-10	-0.12612
51598824	chr12:51598824:CT:C	1.82807e-09	-1.95781e-10	-1.00165	0.000116497	-1.95781e-10	-0.987377	0.000122052	-1.95781e-10	-0.985714
51598827	chr12:51598827:T:C	2.5448e-10	-1.77346	-1.19998	1.622e-05	-1.79926	-1.15974	1.69701e-05	-1.79929	-1.15942
51599221	chr12:51599221:T:C	2.06955e-09	-1.95781e-10	-0.877575	0.000130035	-1.95781e-10	-0.877435	0.000136298	-1.95781e-10	-0.875318
51599896	chr12:51599896:T:C	1.28257e-09	-1.95781e-10	-1.35604	8.00827e-05	-1.95781e-10	-1.36218	8.38365e-05	-1.95781e-10	-1.36129
51599966	chr12:51599966:T:C	2.84295e-09	-1.95781e-10	-0.560065	0.000180824	-1.95781e-10	-0.547718	0.000189338	-1.95781e-10	-0.546629
51600397	chr12:51600397:C:T	9.9582e-10	-1.6091	-3.80397e-10	4.98058e-05	-1.83711	-3.80397e-10	5.21149e-05	-1.83671	-3.80397e-10
51600593	chr12:51600593:C:T	9.8646e-10	-1.61854	-3.80397e-10	4.9759e-05	-1.83805	-3.80397e-10	5.20619e-05	-1.83773	-3.80397e-10
51600647	chr12:51600647:A:G	1.88474e-09	-1.95781e-10	-0.97112	0.000120914	-1.95781e-10	-0.950166	0.000126439	-1.95781e-10	-0.950403
51600727	chr12:51600727:G:T	2.13327e-09	-1.95781e-10	-0.847251	0.000137033	-1.95781e-10	-0.825017	0.000143308	-1.95781e-10	-0.825165
51600966	chr12:51600966:A:G	1.52452e-09	-1.95781e-10	-1.18323	9.47669e-05	-1.95781e-10	-1.19382	9.91772e-05	-1.95781e-10	-1.19325
51601722	chr12:51601722:C:T	2.24451e-09	-1.95781e-10	-0.796418	0.000144734	-1.95781e-10	-0.770342	0.000151352	-1.95781e-10	-0.770552
51601726	chr12:51601726:CTT:C	3.74136e-09	-1.95781e-10	-0.285458	0.000259118	-1.95781e-10	-0.187956	0.000270699	-1.95781e-10	-0.189154
51601819	chr12:51601819:G:GC	6.81985e-09	-1.95781e-10	0.314931	0.000406102	-1.95781e-10	0.261364	0.000425823	-1.95781e-10	0.26386
51601866	chr12:51601866:T:G	1.46868e-09	-1.95781e-10	-1.22055	9.18693e-05	-1.95781e-10	-1.22487	9.6022e-05	-1.95781e-10	-1.22559
51602085	chr12:51602085:C:G	5.61788e-09	-1.95781e-10	0.121047	0.000336696	-1.95781e-10	0.0739384	0.000352913	-1.95781e-10	0.076058
51602628	chr12:51602628:A:G	2.58011e-10	-1.7725	-1.18716	1.63618e-05	-1.79938	-1.15091	1.7117e-05	-1.79942	-1.15067
51602760	chr12:51602760:G:A	2.08295e-09	-1.95781e-10	-0.871123	0.000123393	-1.95781e-10	-0.929866	0.00012918	-1.95781e-10	-0.928953
51602773	chr12:51602773:T:G	2.04239e-10	-1.81368	-1.37969	1.33256e-05	-1.78624	-1.36931	1.39138e-05	-1.787	-1.37028
51603019	chr12:51603019:T:C	2.55571e-10	-1.77042	-1.19874	1.62779e-05	-1.79701	-1.15842	1.70308e-05	-1.79704	-1.1581
51603112	chr12:51603112:A:G	6.60051e-09	-1.95781e-10	0.28224	0.00045684	-1.95781e-10	0.379092	0.000479065	-1.95781e-10	0.381673
51603393	chr12:51603393:A:G	2.20619e-09	-1.95781e-10	-0.813642	0.000135188	-1.95781e-10	-0.838574	0.000141346	-1.95781e-10	-0.838951
51603947	chr12:51603947:G:A	1.00242e-09	-1.60249	-3.80397e-10	4.98394e-05	-1.83644	-3.80397e-10	5.21526e-05	-1.83599	-3.80397e-10
51603964	chr12:51603964:A:G	2.07861e-09	-1.95781e-10	-0.87321	0.00013061	-1.95781e-10	-0.873025	0.000136902	-1.95781e-10	-0.8709
51604009	chr12:51604009:C:T	1.59014e-09	-1.95781e-10	-1.14109	0.000104528	-1.95781e-10	-1.09578	0.0001093	-1.95781e-10	-1.09607
51604342	chr12:51604342:A:G	1.47382e-09	-1.95781e-10	-1.21705	9.49738e-05	-1.95781e-10	-1.19164	9.93053e-05	-1.95781e-10	-1.19196
51604640	chr12:51604640:G:T	2.67776e-08	-1.95781e-10	1.68266	0.00187858	-1.95781e-10	1.79303	0.00196422	-1.95781e-10	1.79269
51604641	chr12:51604641:C:T	2.6766e-08	-1.95781e-10	1.68223	0.00187784	-1.95781e-10	1.79264	0.00196344	-1.95781e-10	1.79229
51604826	chr12:51604826:C:T	1.96959e-09	-1.95781e-10	-0.927084	0.000126548	-1.95781e-10	-0.904619	0.000132344	-1.95781e-10	-0.904761
51604906	chr12:51604906:A:G	2.07886e-10	-1.83972	-1.33596	1.3431e-05	-1.78756	-1.36012	1.40423e-05	-1.78836	-1.35973
51605044	chr12:51605044:C:G	6.10867e-10	-1.83898	-0.258807	3.77209e-05	-1.79885	-0.316178	3.94259e-05	-1.79964	-0.316105
51605230	chr12:51605230:C:G	1.95684e-09	-1.95781e-10	-0.933575	0.000125708	-1.95781e-10	-0.911276	0.000131463	-1.95781e-10	-0.911434
51605700	chr12:51605700:C:T	1.90097e-09	-1.95781e-10	-0.962544	0.000114922	-1.95781e-10	-1.00099	0.000119649	-1.95781e-10	-1.0056
51605701	chr12:51605701:G:A	1.93608e-09	-1.95781e-10	-0.944241	0.000120574	-1.95781e-10	-0.952974	0.000126042	-1.95781e-10	-0.953546
51605952	chr12:51605952:T:C	2.04977e-09	-1.95781e-10	-0.88718	0.000128795	-1.95781e-10	-0.887023	0.000134995	-1.95781e-10	-0.884926
51606546	chr12:51606546:G:A	1.52202e-09	-1.95781e-10	-1.18487	9.31252e-05	-1.95781e-10	-1.2113	9.73723e-05	-1.95781e-10	-1.21162
51606748	chr12:51606748:C:T	1.11582e-09	-1.49532	-3.80397e-10	6.80207e-05	-1.52543	-3.80397e-10	7.11317e-05	-1.52563	-3.80397e-10
51606863	chr12:51606863:A:G	8.77905e-10	-1.73512	-3.80397e-10	5.73296e-05	-1.69642	-3.80397e-10	5.9959e-05	-1.6965	-3.80397e-10
51606969	chr12:51606969:C:T	1.91859e-09	-1.95781e-10	-0.953317	0.000119501	-1.95781e-10	-0.961915	0.000124922	-1.95781e-10	-0.962476
51606973	chr12:51606973:C:CT	2.08472e-09	-1.95781e-10	-0.870274	0.000130997	-1.95781e-10	-0.870069	0.000137309	-1.95781e-10	-0.867932
51607075	chr12:51607075:G:T	2.00161e-10	-1.83682	-1.37673	1.27847e-05	-1.80919	-1.38781	1.33656e-05	-1.80982	-1.38766
51607089	chr12:51607089:G:T	1.93048e-09	-1.95781e-10	-0.947137	0.000122583	-1.95781e-10	-0.936456	0.000128292	-1.95781e-10	-0.935856
51607177	chr12:51607177:G:A	5.20967e-09	-1.95781e-10	0.0456099	0.000311737	-1.95781e-10	-0.00308244	0.000326761	-1.95781e-10	-0.000932426
51607277	chr12:51607277:G:A	2.37014e-09	-1.95781e-10	-0.741956	0.000139833	-1.95781e-10	-0.80479	0.000146033	-1.95781e-10	-0.806328
51607674	chr12:51607674:G:A	2.21812e-10	-1.83972	-1.27111	1.41648e-05	-1.78834	-1.30615	1.48131e-05	-1.78915	-1.3055
51607975	chr12:51607975:T:C	1.28701e-09	-1.95781e-10	-1.35259	8.09274e-05	-1.95781e-10	-1.35169	8.45354e-05	-1.95781e-10	-1.35299
51608000	chr12:51608000:T:C	9.94829e-10	-1.61009	-3.80397e-10	4.97967e-05	-1.83729	-3.80397e-10	5.21046e-05	-1.83691	-3.80397e-10
51608106	chr12:51608106:C:T	2.60309e-10	-1.79215	-1.15864	1.66494e-05	-1.78683	-1.14603	1.74398e-05	-1.78593	-1.14547
51608457	chr12:51608457:T:C	1.31339e-09	-1.95781e-10	-1.33229	8.07496e-05	-1.95781e-10	-1.35389	8.44385e-05	-1.95781e-10	-1.35414
51608483	chr12:51608483:C:T	8.74062e-10	-1.73951	-3.80397e-10	5.70383e-05	-1.70152	-3.80397e-10	5.96549e-05	-1.70159	-3.80397e-10
51608574	chr12:51608574:T:C	8.8006e-10	-1.73267	-3.80397e-10	5.74783e-05	-1.69383	-3.80397e-10	6.01147e-05	-1.69391	-3.80397e-10
51608603	chr12:51608603:T:A	3.36337e-09	-1.95781e-10	-0.391962	0.000228507	-1.95781e-10	-0.313673	0.000239371	-1.95781e-10	-0.312149
51608677	chr12:51608677:C:A	1.53876e-09	-1.95781e-10	-1.17393	9.33885e-05	-1.95781e-10	-1.20847	9.76622e-05	-1.95781e-10	-1.20865
51608921	chr12:51608921:G:A	4.98573e-09	-1.95781e-10	0.00167263	0.000343049	-1.95781e-10	0.0926322	0.000359498	-1.95781e-10	0.094547
51609393	chr12:51609393:C:T	3.28005e-10	-1.67512	-1.04451	1.99359e-05	-1.63129	-1.12143	2.07695e-05	-1.63353	-1.12315
51609475	chr12:51609475:G:A	2.38054e-09	-1.95781e-10	-0.737579	0.000143738	-1.95781e-10	-0.777246	0.000150128	-1.95781e-10	-0.778675
51610043	chr12:51610043:G:T	2.08597e-09	-1.95781e-10	-0.869674	0.000133625	-1.95781e-10	-0.850208	0.000139766	-1.95781e-10	-0.850195
51610409	chr12:51610409:C:T	2.22721e-09	-0.804159	-3.80397e-10	0.000107873	-1.06428	-3.80397e-10	0.000112768	-1.06483	-3.80397e-10
51610562	chr12:51610562:T:C	8.70659e-10	-1.74341	-3.80397e-10	5.67855e-05	-1.70596	-3.80397e-10	5.93907e-05	-1.70602	-3.80397e-10
51610778	chr12:51610778:G:C	2.03607e-09	-1.95781e-10	-0.893888	0.000130357	-1.95781e-10	-0.874965	0.000136348	-1.95781e-10	-0.874952
51610952	chr12:51610952:C:G	8.09324e-10	-1.81646	-3.80397e-10	5.15547e-05	-1.8026	-3.80397e-10	5.39266e-05	-1.80254	-3.80397e-10
51611405	chr12:51611405:G:A	2.35385e-09	-1.95781e-10	-0.748856	0.000139254	-1.95781e-10	-0.808943	0.000145428	-1.95781e-10	-0.81048
51611470	chr12:51611470:G:C	1.26372e-09	-1.95781e-10	-1.37085	7.92037e-05	-1.95781e-10	-1.37322	8.2856e-05	-1.95781e-10	-1.37306
51611714	chr12:51611714:G:A	3.71272e-09	-0.293143	-3.80397e-10	0.0002517	-0.217002	-3.80397e-10	0.000263081	-0.217701	-3.80397e-10
51612224	chr12:51612224:C:T	1.2577e-09	-1.95781e-10	-1.37562	7.90557e-05	-1.95781e-10	-1.37509	8.26173e-05	-1.95781e-10	-1.37594
51612253	chr12:51612253:C:T	1.26594e-09	-1.95781e-10	-1.3691	7.90302e-05	-1.95781e-10	-1.37541	8.27106e-05	-1.95781e-10	-1.37482
51612488	chr12:51612488:T:G	1.45307e-09	-1.95781e-10	-1.23123	8.90662e-05	-1.95781e-10	-1.25586	9.31428e-05	-1.95781e-10	-1.25603
51612635	chr12:51612635:T:C	2.36911e-09	-1.95781e-10	-0.742395	0.000143721	-1.95781e-10	-0.777367	0.000150542	-1.95781e-10	-0.775921
51612662	chr12:51612662:G:A	1.87885e-09	-1.95781e-10	-0.974248	0.000122266	-1.95781e-10	-0.939039	0.000128003	-1.95781e-10	-0.938112
51612778	chr12:51612778:A:G	9.66862e-10	-1.63861	-3.80397e-10	4.96922e-05	-1.83939	-3.80397e-10	5.19831e-05	-1.83924	-3.80397e-10
51612825	chr12:51612825:G:A	1.12781e-09	-1.48463	-3.80397e-10	6.47188e-05	-1.57519	-3.80397e-10	6.76678e-05	-1.57555	-3.80397e-10
51612826	chr12:51612826:A:G	1.27601e-09	-1.95781e-10	-1.36117	8.02209e-05	-1.95781e-10	-1.36046	8.38878e-05	-1.95781e-10	-1.36068
51612991	chr12:51612991:A:G	2.04389e-10	-1.83759	-1.35505	1.29947e-05	-1.80712	-1.37358	1.35869e-05	-1.80775	-1.37331
51613042	chr12:51613042:G:A	2.83503e-09	-1.95781e-10	-0.562854	0.000194245	-1.95781e-10	-0.476123	0.000202837	-1.95781e-10	-0.47776
51613676	chr12:51613676:G:A	4.75833e-10	-1.79114	-0.556458	3.02551e-05	-1.7952	-0.540375	3.1621e-05	-1.79523	-0.541116
51614040	chr12:51614040:A:G	1.67668e-09	-1.95781e-10	-1.08809	0.000102916	-1.95781e-10	-1.11133	0.00010758	-1.95781e-10	-1.11193
51614403	chr12:51614403:C:T	6.50004e-09	-1.95781e-10	0.266902	0.000451296	-1.95781e-10	0.366882	0.000473208	-1.95781e-10	0.369372
51614495	chr12:51614495:T:G	3.07068e-10	-1.83047	-0.955119	2.05163e-05	-1.81074	-0.913281	2.13743e-05	-1.81131	-0.91667
51614887	chr12:51614887:T:G	1.23689e-09	-1.95781e-10	-1.39231	7.77978e-05	-1.95781e-10	-1.39113	8.13668e-05	-1.95781e-10	-1.3912
51614936	chr12:51614936:G:A	1.24193e-09	-1.95781e-10	-1.38824	7.86124e-05	-1.95781e-10	-1.38071	8.21775e-05	-1.95781e-10	-1.38128
51615198	chr12:51615198:T:C	8.72064e-10	-1.7418	-3.80397e-10	5.68897e-05	-1.70413	-3.80397e-10	5.94997e-05	-1.70419	-3.80397e-10
51615557	chr12:51615557:A:C	2.09659e-09	-1.95781e-10	-0.864596	0.000140691	-1.95781e-10	-0.798673	0.000147134	-1.95781e-10	-0.798816
51615807	chr12:51615807:T:A	4.44907e-09	-1.95781e-10	-0.112211	0.000370631	-1.95781e-10	0.169967	0.000411583	-1.95781e-10	0.229847
51615998	chr12:51615998:G:A	1.00148e-09	-1.60343	-3.80397e-10	4.98365e-05	-1.83649	-3.80397e-10	5.21495e-05	-1.83605	-3.80397e-10
51616401	chr12:51616401:G:T	1.41227e-09	-1.95781e-10	-1.25971	8.78e-05	-1.95781e-10	-1.27018	9.18279e-05	-1.95781e-10	-1.27025
51616564	chr12:51616564:A:G	2.32066e-09	-1.95781e-10	-0.763057	0.000137164	-1.95781e-10	-0.824063	0.000143249	-1.95781e-10	-0.825578
51617242	chr12:51617242:G:A	3.03935e-09	-1.95781e-10	-0.493263	0.000183645	-1.95781e-10	-0.532239	0.000192172	-1.95781e-10	-0.531772
51617277	chr12:51617277:T:G	1.34975e-09	-1.95781e-10	-1.30498	8.47439e-05	-1.95781e-10	-1.30561	8.87446e-05	-1.95781e-10	-1.3044
51617323	chr12:51617323:C:A	2.79767e-09	-1.95781e-10	-0.576122	0.000169372	-1.95781e-10	-0.613145	0.000177234	-1.95781e-10	-0.612693
51617400	chr12:51617400:A:T	1.24236e-09	-1.95781e-10	-1.38789	7.77229e-05	-1.95781e-10	-1.39209	8.13026e-05	-1.95781e-10	-1.39198
51617539	chr12:51617539:A:G	8.20776e-10	-1.80241	-3.80397e-10	6.48223e-05	-1.57359	-3.80397e-10	6.76311e-05	-1.57609	-3.80397e-10
51618010	chr12:51618010:C:T	1.69524e-09	-1.95781e-10	-1.07709	0.000107917	-1.95781e-10	-1.06388	0.000112855	-1.95781e-10	-1.06406
51618167	chr12:51618167:C:T	9.54756e-10	-1.65121	-3.80397e-10	4.96772e-05	-1.83969	-3.80397e-10	5.19624e-05	-1.83964	-3.80397e-10
51618379	chr12:51618379:T:C	3.73818e-09	-1.95781e-10	-0.286308	0.000240123	-1.95781e-10	-0.264092	0.000252006	-1.95781e-10	-0.26071
51618848	chr12:51618848:A:G	7.98408e-10	-1.83004	-3.80397e-10	4.9746e-05	-1.83831	-3.80397e-10	5.20332e-05	-1.83828	-3.80397e-10
51619748	chr12:51619748:C:T	2.11759e-09	-1.95781e-10	-0.85463	0.000135602	-1.95781e-10	-0.83552	0.00014183	-1.95781e-10	-0.835535
51619749	chr12:51619749:A:G	2.00878e-10	-1.83895	-1.37102	1.29545e-05	-1.79945	-1.38434	1.35428e-05	-1.80014	-1.38416
51619799	chr12:51619799:G:T	4.73388e-10	-1.12125	-1.2315	3.98957e-05	-0.890679	-1.16829	4.13089e-05	-0.897933	-1.17115
51620036	chr12:51620036:T:G	1.46895e-09	-1.95781e-10	-1.22036	9.13262e-05	-1.95781e-10	-1.2308	9.54303e-05	-1.95781e-10	-1.23177
51620469	chr12:51620469:T:C	2.00914e-09	-1.95781e-10	-0.9072	0.000126209	-1.95781e-10	-0.907304	0.000132275	-1.95781e-10	-0.90528
51620476	chr12:51620476:T:C	2.33478e-09	-1.95781e-10	-0.75699	0.00015315	-1.95781e-10	-0.713823	0.000159727	-1.95781e-10	-0.716695
51620736	chr12:51620736:C:T	1.49981e-09	-1.19957	-3.80397e-10	0.000118039	-0.974226	-3.80397e-10	0.000123474	-0.974133	-3.80397e-10
51620920	chr12:51620920:G:A	1.54853e-09	-1.95781e-10	-1.1676	9.63433e-05	-1.95781e-10	-1.17732	0.000100835	-1.95781e-10	-1.17668
51621663	chr12:51621663:G:A	2.13876e-09	-1.95781e-10	-0.844681	0.000143696	-1.95781e-10	-0.777539	0.000150277	-1.95781e-10	-0.777683
51621970	chr12:51621970:C:T	9.85599e-10	-1.61941	-3.80397e-10	4.97562e-05	-1.83811	-3.80397e-10	5.20587e-05	-1.83779	-3.80397e-10
51621979	chr12:51621979:A:G	2.01676e-10	-1.82892	-1.37708	1.25908e-05	-1.82433	-1.38794	1.31651e-05	-1.82478	-1.38781
51622393	chr12:51622393:T:C	2.67166e-10	-1.83572	-1.08907	1.77086e-05	-1.82152	-1.04967	1.8447e-05	-1.82197	-1.05329
51623130	chr12:51623130:C:G	1.48054e-09	-1.95781e-10	-1.2125	9.19711e-05	-1.95781e-10	-1.22377	9.60833e-05	-1.95781e-10	-1.22495
51623255	chr12:51623255:C:T	7.47463e-09	-1.95781e-10	0.406607	0.000521476	-1.95781e-10	0.511421	0.000546957	-1.95781e-10	0.514208
51624026	chr12:51624026:G:A	2.76946e-09	-1.95781e-10	-0.586257	0.000167623	-1.95781e-10	-0.623524	0.000175403	-1.95781e-10	-0.623075
51624201	chr12:51624201:G:T	1.23976e-09	-1.95781e-10	-1.38999	7.79009e-05	-1.95781e-10	-1.3898	8.14549e-05	-1.95781e-10	-1.39011
51624438	chr12:51624438:C:T	1.44959e-09	-1.95781e-10	-1.23363	9.00722e-05	-1.95781e-10	-1.24463	9.41051e-05	-1.95781e-10	-1.24575
51624652	chr12:51624652:G:A	1.06259e-09	-1.5442	-3.80397e-10	6.77038e-05	-1.5301	-3.80397e-10	7.07678e-05	-1.53076	-3.80397e-10
51625199	chr12:51625199:C:T	1.02407e-09	-1.58112	-3.80397e-10	4.99857e-05	-1.8335	-3.80397e-10	5.23141e-05	-1.8329	-3.80397e-10
51625314	chr12:51625314:T:A	8.87688e-10	-1.72404	-3.80397e-10	5.80239e-05	-1.68439	-3.80397e-10	6.06855e-05	-1.68446	-3.80397e-10
51625375	chr12:51625375:C:T	1.99461e-10	-1.83666	-1.38039	1.24256e-05	-1.83346	-1.39203	1.29977e-05	-1.8335	-1.39189
51625622	chr12:51625622:C:T	1.77734e-09	-1.02979	-3.80397e-10	0.000113464	-1.01376	-3.80397e-10	0.000118466	-1.01553	-3.80397e-10
51625702	chr12:51625702:T:C	1.2451e-09	-1.95781e-10	-1.38569	7.89342e-05	-1.95781e-10	-1.37663	8.25358e-05	-1.95781e-10	-1.37693
51625752	chr12:51625752:G:T	1.75974e-09	-1.95781e-10	-1.03974	0.000112259	-1.95781e-10	-1.02443	0.000117599	-1.95781e-10	-1.02288
51626132	chr12:51626132:G:A	1.26322e-09	-1.95781e-10	-1.37125	7.88732e-05	-1.95781e-10	-1.3774	8.25408e-05	-1.95781e-10	-1.37687
51626134	chr12:51626134:G:A	1.01325e-09	-1.59175	-3.80397e-10	4.99074e-05	-1.83507	-3.80397e-10	5.22279e-05	-1.83455	-3.80397e-10
51626866	chr12:51626866:T:A	9.74478e-10	-1.63076	-3.80397e-10	5.85012e-05	-1.67619	-3.80397e-10	6.12341e-05	-1.67546	-3.80397e-10
51626929	chr12:51626929:C:T	1.27846e-09	-1.95781e-10	-1.35925	7.96894e-05	-1.95781e-10	-1.36711	8.34076e-05	-1.95781e-10	-1.36642
51627752	chr12:51627752:AT:A	3.46863e-09	-0.361148	-3.80397e-10	0.00019994	-0.447224	-3.80397e-10	0.000209392	-0.445953	-3.80397e-10
51628487	chr12:51628487:C:A	1.26973e-09	-1.95781e-10	-1.36611	7.92085e-05	-1.95781e-10	-1.37316	8.28976e-05	-1.95781e-10	-1.37256
51628566	chr12:51628566:G:A	2.24988e-09	-1.95781e-10	-0.794031	0.000133122	-1.95781e-10	-0.853975	0.000139025	-1.95781e-10	-0.855508
51628854	chr12:51628854:T:C	9.08064e-10	-1.70135	-3.80397e-10	5.95905e-05	-1.65775	-3.80397e-10	6.23243e-05	-1.65781	-3.80397e-10
51628865	chr12:51628865:C:T	1.6282e-09	-1.95781e-10	-1.11744	0.000103646	-1.95781e-10	-1.10426	0.000108397	-1.95781e-10	-1.10436
51628912	chr12:51628912:A:G	9.23303e-10	-1.68471	-3.80397e-10	6.07349e-05	-1.63872	-3.80397e-10	6.3521e-05	-1.63879	-3.80397e-10
51628951	chr12:51628951:A:AGT	1.48496e-09	-1.95781e-10	-1.20952	9.22384e-05	-1.95781e-10	-1.22086	9.63612e-05	-1.95781e-10	-1.22206
51629014	chr12:51629014:A:G	1.23811e-09	-1.95781e-10	-1.39132	7.78011e-05	-1.95781e-10	-1.39109	8.13574e-05	-1.95781e-10	-1.39131
51629035	chr12:51629035:G:T	2.01005e-10	-1.83011	-1.37922	1.23667e-05	-1.83846	-1.39178	1.29369e-05	-1.83848	-1.3916
51629354	chr12:51629354:T:C	2.12192e-09	-1.95781e-10	-0.852585	0.000136293	-1.95781e-10	-0.830433	0.000142534	-1.95781e-10	-0.830582
51629361	chr12:51629361:T:C	8.70187e-10	-1.74395	-3.80397e-10	5.67452e-05	-1.70667	-3.80397e-10	5.93487e-05	-1.70673	-3.80397e-10
51629813	chr12:51629813:A:G	2.19523e-09	-1.95781e-10	-0.818619	0.000147659	-1.95781e-10	-0.750337	0.000154418	-1.95781e-10	-0.750498
51629858	chr12:51629858:T:G	1.25926e-09	-1.95781e-10	-1.37438	7.91619e-05	-1.95781e-10	-1.37375	8.27262e-05	-1.95781e-10	-1.37463
51630141	chr12:51630141:A:G	1.95611e-09	-0.933951	-3.80397e-10	0.000104447	-1.09657	-3.80397e-10	0.000109169	-1.09726	-3.80397e-10
51630385	chr12:51630385:G:A	4.57674e-10	-1.78243	-0.604072	2.90489e-05	-1.78697	-0.58929	3.03624e-05	-1.787	-0.589963
51630548	chr12:51630548:T:C	2.09363e-09	-1.95781e-10	-0.866008	0.000130443	-1.95781e-10	-0.874308	0.000136726	-1.95781e-10	-0.872186
51630851	chr12:51630851:A:T	1.00462e-09	-1.6003	-3.80397e-10	4.98541e-05	-1.83614	-3.80397e-10	5.21688e-05	-1.83568	-3.80397e-10
51630953	chr12:51630953:C:A	9.9167e-10	-1.61327	-3.80397e-10	4.97823e-05	-1.83758	-3.80397e-10	5.20884e-05	-1.83722	-3.80397e-10
51631150	chr12:51631150:T:C	8.46161e-10	-1.72346	-0.0484926	5.07011e-05	-1.71912	-0.100178	5.30219e-05	-1.71908	-0.100375
51631248	chr12:51631248:C:T	1.39195e-09	-1.95781e-10	-1.2742	8.58499e-05	-1.95781e-10	-1.29264	8.98346e-05	-1.95781e-10	-1.29219
51631436	chr12:51631436:T:C	1.39305e-09	-1.95781e-10	-1.27341	8.66979e-05	-1.95781e-10	-1.28281	9.06732e-05	-1.95781e-10	-1.2829
51632045	chr12:51632045:A:G	1.27622e-09	-1.95781e-10	-1.36101	8.02865e-05	-1.95781e-10	-1.35964	8.3874e-05	-1.95781e-10	-1.36085
51632281	chr12:51632281:C:T	1.74148e-09	-1.95781e-10	-1.05017	0.000107735	-1.95781e-10	-1.06557	0.000112774	-1.95781e-10	-1.06478
51632357	chr12:51632357:A:G	1.38357e-09	-1.95781e-10	-1.28024	8.53971e-05	-1.95781e-10	-1.29793	8.93569e-05	-1.95781e-10	-1.29752
51632567	chr12:51632567:C:T	2.34739e-10	-1.66208	-1.39211	1.54851e-05	-1.61786	-1.3875	1.61657e-05	-1.61943	-1.38784
51632760	chr12:51632760:T:C	3.03322e-10	-1.57699	-1.22088	1.62061e-05	-1.70829	-1.25156	1.69718e-05	-1.70618	-1.25243
51632881	chr12:51632881:T:C	1.24338e-09	-1.95781e-10	-1.38707	7.80705e-05	-1.95781e-10	-1.38763	8.16517e-05	-1.95781e-10	-1.3877
51632886	chr12:51632886:A:G	1.64086e-09	-1.95781e-10	-1.10969	0.000100534	-1.95781e-10	-1.13475	0.000105114	-1.95781e-10	-1.13512
51633009	chr12:51633009:C:G	9.25543e-10	-1.68228	-3.80397e-10	5.47523e-05	-1.74242	-3.80397e-10	5.72978e-05	-1.7419	-3.80397e-10
51633011	chr12:51633011:T:C	1.30689e-09	-1.95781e-10	-1.33725	8.19772e-05	-1.95781e-10	-1.3388	8.57337e-05	-1.95781e-10	-1.33892
51633420	chr12:51633420:A:T	3.80944e-10	-1.59339	-0.976623	2.4354e-05	-1.52118	-1.03137	2.54742e-05	-1.52335	-1.02914
51633641	chr12:51633641:T:C	3.19967e-10	-1.3741	-1.37034	1.90082e-05	-1.41559	-1.38478	1.98662e-05	-1.41729	-1.38385
51633680	chr12:51633680:G:A	1.32625e-09	-1.95781e-10	-1.32255	8.46098e-05	-1.95781e-10	-1.30719	8.84287e-05	-1.95781e-10	-1.30797
51633757	chr12:51633757:G:A	1.29512e-09	-1.95781e-10	-1.3463	8.23255e-05	-1.95781e-10	-1.33456	8.60388e-05	-1.95781e-10	-1.33536
51633817	chr12:51633817:T:C	1.39342e-09	-1.95781e-10	-1.27314	8.75672e-05	-1.95781e-10	-1.27284	9.15605e-05	-1.95781e-10	-1.27316
51634254	chr12:51634254:T:C	3.08054e-10	-1.39364	-1.38875	1.87776e-05	-1.43384	-1.37873	1.95842e-05	-1.43552	-1.37991
51634619	chr12:51634619:C:G	1.31741e-09	-1.95781e-10	-1.32924	8.34159e-05	-1.95781e-10	-1.3214	8.72107e-05	-1.95781e-10	-1.32184
51635147	chr12:51635147:C:T	1.51028e-09	-1.19261	-3.80397e-10	0.00010449	-1.09615	-3.80397e-10	0.000109285	-1.09621	-3.80397e-10
51635674	chr12:51635674:C:T	1.32546e-09	-1.95781e-10	-1.32315	8.39472e-05	-1.95781e-10	-1.31505	8.77646e-05	-1.95781e-10	-1.3155
51635886	chr12:51635886:A:G	1.3114e-09	-1.95781e-10	-1.33381	8.39214e-05	-1.95781e-10	-1.31536	8.76226e-05	-1.95781e-10	-1.31712
51635889	chr12:51635889:A:T	2.33409e-10	-1.83193	-1.22794	1.44137e-05	-1.83725	-1.23981	1.50371e-05	-1.8373	-1.24234
51635911	chr12:51635911:C:T	2.20788e-09	-1.95781e-10	-0.812874	0.000144095	-1.95781e-10	-0.774767	0.000150827	-1.95781e-10	-0.774032
51636324	chr12:51636324:T:C	8.29476e-10	-1.79187	-3.80397e-10	5.17777e-05	-1.79828	-3.80397e-10	5.4115e-05	-1.79905	-3.80397e-10
51636384	chr12:51636384:C:T	1.27078e-09	-1.95781e-10	-1.36528	8.02652e-05	-1.95781e-10	-1.35991	8.39271e-05	-1.95781e-10	-1.36021
51636456	chr12:51636456:A:G	1.35631e-09	-1.95781e-10	-1.30014	8.70712e-05	-1.95781e-10	-1.27852	9.10146e-05	-1.95781e-10	-1.27914
51636590	chr12:51636590:G:T	2.38222e-10	-1.74157	-1.29789	1.50632e-05	-1.7671	-1.26588	1.56919e-05	-1.76786	-1.26916
51636746	chr12:51636746:T:C	1.31996e-09	-1.95781e-10	-1.3273	8.24085e-05	-1.95781e-10	-1.33355	8.62409e-05	-1.95781e-10	-1.33302
51636993	chr12:51636993:C:T	1.30737e-09	-1.95781e-10	-1.33689	8.31741e-05	-1.95781e-10	-1.32431	8.69893e-05	-1.95781e-10	-1.32438
51637315	chr12:51637315:G:A	6.17065e-10	-0.837736	-1.24995	3.02159e-05	-1.20616	-1.13072	3.1679e-05	-1.20433	-1.13017
51637468	chr12:51637468:C:T	1.80974e-09	0.37722	-1.38895	0.000180547	0.827569	-1.37682	0.000188409	0.825102	-1.37665
51637625	chr12:51637625:A:G	1.48367e-09	-1.95781e-10	-1.21039	9.06041e-05	-1.95781e-10	-1.23874	9.48087e-05	-1.95781e-10	-1.2383
51637716	chr12:51637716:A:G	2.20175e-10	-1.83153	-1.28671	1.362e-05	-1.83757	-1.29613	1.42164e-05	-1.83763	-1.29814
51637930	chr12:51637930:G:A	9.01257e-10	-1.70887	-3.80397e-10	7.39161e-05	-1.44231	-3.80397e-10	7.71421e-05	-1.44451	-3.80397e-10
51637989	chr12:51637989:A:G	1.30523e-09	-1.95781e-10	-1.33853	8.35149e-05	-1.95781e-10	-1.32022	8.72004e-05	-1.95781e-10	-1.32195
51638225	chr12:51638225:ATGT:A	1.8306e-09	-1.95781e-10	-1.00026	0.000112707	-1.95781e-10	-1.02045	0.000117982	-1.95781e-10	-1.01963
51638411	chr12:51638411:C:T	1.31883e-09	-1.95781e-10	-1.32816	8.43169e-05	-1.95781e-10	-1.31066	8.81452e-05	-1.95781e-10	-1.31118
51638675	chr12:51638675:C:T	1.26441e-09	-1.95781e-10	-1.3703	8.01928e-05	-1.95781e-10	-1.36081	8.3779e-05	-1.95781e-10	-1.36198
51638720	chr12:51638720:C:T	1.96156e-09	-1.95781e-10	-0.931166	0.00011995	-1.95781e-10	-0.958164	0.000125471	-1.95781e-10	-0.958091
51638785	chr12:51638785:G:A	1.24519e-09	-1.95781e-10	-1.38562	7.82457e-05	-1.95781e-10	-1.38539	8.18166e-05	-1.95781e-10	-1.38568
51638951	chr12:51638951:A:G	2.76064e-10	-1.57208	-1.31995	1.89822e-05	-1.49502	-1.30672	1.97909e-05	-1.49724	-1.3077
51639062	chr12:51639062:C:T	1.28308e-09	-1.95781e-10	-1.35564	8.00825e-05	-1.95781e-10	-1.36218	8.38559e-05	-1.95781e-10	-1.36106
51639234	chr12:51639234:C:T	3.11915e-10	-1.37762	-1.39231	1.8934e-05	-1.41512	-1.38916	1.97598e-05	-1.41679	-1.38973
51639294	chr12:51639294:C:A	2.79647e-10	-1.50101	-1.37813	1.92932e-05	-1.4142	-1.37129	2.01176e-05	-1.41667	-1.3719
51639500	chr12:51639500:G:A	2.11686e-10	-1.80725	-1.35031	1.27576e-05	-1.83696	-1.36215	1.33302e-05	-1.83689	-1.36325
51639563	chr12:51639563:C:T	2.98597e-09	-1.95781e-10	-0.510984	0.000180403	-1.95781e-10	-0.550046	0.000187701	-1.95781e-10	-0.55531
51640450	chr12:51640450:C:A	1.251e-09	-1.95781e-10	-1.38097	7.86171e-05	-1.95781e-10	-1.38065	8.21963e-05	-1.95781e-10	-1.38105
51640782	chr12:51640782:T:C	1.33168e-09	-1.95781e-10	-1.31847	8.31101e-05	-1.95781e-10	-1.32508	8.69747e-05	-1.95781e-10	-1.32455
51641174	chr12:51641174:T:C	1.26557e-09	-1.95781e-10	-1.36938	7.99072e-05	-1.95781e-10	-1.36438	8.35545e-05	-1.95781e-10	-1.36466
51641249	chr12:51641249:C:T	1.32789e-09	-1.95781e-10	-1.32131	8.46744e-05	-1.95781e-10	-1.30643	8.84962e-05	-1.95781e-10	-1.3072
51641454	chr12:51641454:A:C	1.33186e-09	-1.95781e-10	-1.31833	8.31232e-05	-1.95781e-10	-1.32492	8.69892e-05	-1.95781e-10	-1.32438
51641640	chr12:51641640:C:T	1.58737e-09	-1.14283	-3.80397e-10	0.000110312	-1.04193	-3.80397e-10	0.000115367	-1.04205	-3.80397e-10
51641729	chr12:51641729:G:C	1.33252e-09	-1.95781e-10	-1.31784	8.31631e-05	-1.95781e-10	-1.32444	8.70311e-05	-1.95781e-10	-1.3239
51641864	chr12:51641864:C:A	2.67201e-10	-1.59527	-1.32939	1.82929e-05	-1.52174	-1.31699	1.90743e-05	-1.52391	-1.31791
51641974	chr12:51641974:C:T	4.06294e-09	-1.95781e-10	-0.203001	0.000241724	-1.95781e-10	-0.257444	0.000253301	-1.95781e-10	-0.255586
51642078	chr12:51642078:G:A	3.63707e-10	-1.51147	-1.10484	2.2851e-05	-1.52823	-1.08801	2.38007e-05	-1.52979	-1.09066
51643567	chr12:51643567:A:G	2.34069e-09	-1.95781e-10	-0.754462	0.000147305	-1.95781e-10	-0.752739	0.000154479	-1.95781e-10	-0.750106
51643719	chr12:51643719:A:G	2.28216e-10	-1.80011	-1.28226	1.37082e-05	-1.83562	-1.29163	1.43097e-05	-1.83554	-1.29368
51643723	chr12:51643723:C:T	1.33274e-09	-1.95781e-10	-1.31767	8.31765e-05	-1.95781e-10	-1.32428	8.7045e-05	-1.95781e-10	-1.32374
51643734	chr12:51643734:T:C	1.16638e-09	-1.451	-3.80397e-10	5.84676e-05	-1.67677	-3.80397e-10	6.11189e-05	-1.67734	-3.80397e-10
51644417	chr12:51644417:A:G	3.91276e-09	-1.95781e-10	-0.240664	0.000233651	-1.95781e-10	-0.291413	0.000244794	-1.95781e-10	-0.289747
51645316	chr12:51645316:G:A	8.85316e-10	-1.72672	-3.80397e-10	5.51191e-05	-1.73574	-3.80397e-10	5.75834e-05	-1.73693	-3.80397e-10
51645399	chr12:51645399:C:T	1.25022e-09	-1.95781e-10	-1.38159	7.85526e-05	-1.95781e-10	-1.38147	8.21314e-05	-1.95781e-10	-1.38184
51645476	chr12:51645476:C:T	2.24754e-10	-1.7081	-1.38956	1.38274e-05	-1.73633	-1.38226	1.44363e-05	-1.73723	-1.38319
51645762	chr12:51645762:C:G	2.22168e-10	-1.8108	-1.29843	1.33425e-05	-1.83795	-1.31634	1.39317e-05	-1.83789	-1.3181
51645962	chr12:51645962:A:AT	2.42549e-10	-1.83797	-1.18349	1.62752e-05	-1.78654	-1.16906	1.70873e-05	-1.78721	-1.16462
51645978	chr12:51645978:A:T	2.36314e-10	-1.70634	-1.34116	1.35938e-05	-1.78361	-1.35202	1.42039e-05	-1.78328	-1.35336
51646598	chr12:51646598:T:A	2.1803e-10	-1.77847	-1.34956	1.29608e-05	-1.82853	-1.35479	1.355e-05	-1.8284	-1.35538
51646605	chr12:51646605:A:G	4.49521e-09	-1.95781e-10	-0.101896	0.000266925	-1.95781e-10	-0.158273	0.000279687	-1.95781e-10	-0.156493
51646813	chr12:51646813:G:A	1.29589e-09	-1.95781e-10	-1.34571	8.2812e-05	-1.95781e-10	-1.32867	8.64752e-05	-1.95781e-10	-1.3303
51646893	chr12:51646893:T:C	3.23299e-09	-1.95781e-10	-0.431501	0.000194817	-1.95781e-10	-0.473181	0.000202642	-1.95781e-10	-0.478721
51647073	chr12:51647073:G:C	2.45863e-10	-1.70686	-1.30103	1.54654e-05	-1.73763	-1.26901	1.61096e-05	-1.73852	-1.27223
51647088	chr12:51647088:A:G	2.37683e-10	-1.72388	-1.31784	1.49411e-05	-1.75249	-1.28863	1.55673e-05	-1.75333	-1.29166
51647216	chr12:51647216:G:A	2.18434e-09	-1.95781e-10	-0.823594	0.000142115	-1.95781e-10	-0.788606	0.000148754	-1.95781e-10	-0.787871
51647434	chr12:51647434:G:T	2.73366e-10	-1.59347	-1.30838	1.87557e-05	-1.51997	-1.29377	1.95568e-05	-1.52215	-1.29469
51647485	chr12:51647485:G:A	3.74663e-09	-1.95781e-10	-0.28405	0.000224004	-1.95781e-10	-0.333578	0.000234709	-1.95781e-10	-0.331816
51647503	chr12:51647503:A:G	1.296e-09	-1.95781e-10	-1.34563	8.28013e-05	-1.95781e-10	-1.3288	8.64638e-05	-1.95781e-10	-1.33044
51648045	chr12:51648045:CTG:C	2.25012e-10	-1.70643	-1.39008	1.38125e-05	-1.73845	-1.38122	1.44197e-05	-1.73933	-1.38223
51648054	chr12:51648054:G:C	3.17997e-10	-1.57691	-1.17371	1.65883e-05	-1.70111	-1.23544	1.73546e-05	-1.70015	-1.23616
51648064	chr12:51648064:A:G	1.24048e-09	-1.95781e-10	-1.38941	7.79413e-05	-1.95781e-10	-1.38929	8.15064e-05	-1.95781e-10	-1.38948
51648308	chr12:51648308:C:T	1.32016e-09	-1.32715	-3.80397e-10	7.79726e-05	-1.38888	-3.80397e-10	8.1187e-05	-1.39341	-3.80397e-10
51648358	chr12:51648358:C:T	2.70129e-10	-1.60358	-1.31019	1.84933e-05	-1.53185	-1.29598	1.92841e-05	-1.53399	-1.29689
51648416	chr12:51648416:T:C	4.09494e-10	-1.81492	-0.682818	2.27519e-05	-1.83248	-0.788115	2.37597e-05	-1.83212	-0.790056
51649296	chr12:51649296:T:C	1.24668e-09	-1.95781e-10	-1.38442	7.83382e-05	-1.95781e-10	-1.38421	8.19103e-05	-1.95781e-10	-1.38454
51649573	chr12:51649573:G:T	2.98153e-10	-1.423	-1.39206	1.81662e-05	-1.45863	-1.38705	1.89562e-05	-1.46025	-1.38778
51649659	chr12:51649659:A:G	1.34357e-09	-1.95781e-10	-1.30958	8.57342e-05	-1.95781e-10	-1.29399	8.96652e-05	-1.95781e-10	-1.29408
51649968	chr12:51649968:G:A	1.27342e-09	-1.95781e-10	-1.3632	8.05554e-05	-1.95781e-10	-1.3563	8.4277e-05	-1.95781e-10	-1.35605
51650048	chr12:51650048:A:G	1.57952e-09	-1.14779	-3.80397e-10	0.000111197	-1.03394	-3.80397e-10	0.000116313	-1.03388	-3.80397e-10
51650580	chr12:51650580:T:C	2.34515e-09	-1.95781e-10	-0.752556	0.000146581	-1.95781e-10	-0.757664	0.000153631	-1.95781e-10	-0.75561
51651093	chr12:51651093:C:T	1.16092e-09	-1.4557	-3.80397e-10	5.80133e-05	-1.68457	-3.80397e-10	6.06427e-05	-1.68516	-3.80397e-10
51651253	chr12:51651253:G:A	3.50213e-09	-1.95781e-10	-0.351535	0.00020971	-1.95781e-10	-0.399514	0.00021972	-1.95781e-10	-0.397808
51651447	chr12:51651447:T:C	2.63727e-10	-1.60308	-1.33466	1.79828e-05	-1.53378	-1.32205	1.87526e-05	-1.53589	-1.32294
51651561	chr12:51651561:T:C	2.90723e-09	-1.95781e-10	-0.537706	0.000175622	-1.95781e-10	-0.576909	0.000182732	-1.95781e-10	-0.582141
51651591	chr12:51651591:T:C	5.84432e-10	-1.20372	-0.938298	3.15462e-05	-1.28646	-1.00733	3.30317e-05	-1.28662	-1.00607
51651623	chr12:51651623:G:A	2.17001e-10	-1.82518	-1.30758	1.32361e-05	-1.83965	-1.32264	1.38215e-05	-1.83966	-1.32428
51652863	chr12:51652863:A:G	1.36099e-09	-1.95781e-10	-1.29669	8.69794e-05	-1.95781e-10	-1.27957	9.08911e-05	-1.95781e-10	-1.2805
51652907	chr12:51652907:T:C	2.50694e-09	-1.95781e-10	-0.685845	0.000163757	-1.95781e-10	-0.646855	0.000171421	-1.95781e-10	-0.646038
51653082	chr12:51653082:G:A	1.94662e-09	-0.938813	-3.80397e-10	7.02815e-05	-1.49273	-3.80397e-10	7.38167e-05	-1.48858	-3.80397e-10
51653522	chr12:51653522:A:G	2.5789e-10	-1.68591	-1.27422	1.63004e-05	-1.71891	-1.23514	1.69695e-05	-1.71986	-1.23888
51653599	chr12:51653599:G:A	1.48782e-09	-1.2076	-3.80397e-10	0.000104294	-1.09803	-3.80397e-10	0.000109095	-1.09795	-3.80397e-10
51654395	chr12:51654395:C:T	1.79637e-09	-1.95781e-10	-1.01914	0.000116267	-1.95781e-10	-0.989355	0.000121672	-1.95781e-10	-0.988835
51655002	chr12:51655002:C:T	8.15232e-10	-1.80919	-3.80397e-10	5.0459e-05	-1.82408	-3.80397e-10	5.27832e-05	-1.82397	-3.80397e-10
51655619	chr12:51655619:C:T	1.23804e-09	-1.95781e-10	-1.39137	7.77786e-05	-1.95781e-10	-1.39137	8.13432e-05	-1.95781e-10	-1.39149
51655737	chr12:51655737:C:T	2.44021e-10	-1.70144	-1.31397	1.53472e-05	-1.73173	-1.28258	1.59855e-05	-1.73265	-1.28583
51656115	chr12:51656115:T:A	4.00409e-09	-1.95781e-10	-0.21759	0.00023831	-1.95781e-10	-0.271668	0.000249719	-1.95781e-10	-0.269825
51657207	chr12:51657207:G:A	2.31118e-10	-1.69139	-1.37834	1.51923e-05	-1.65706	-1.36739	1.58501e-05	-1.65869	-1.3683
51657346	chr12:51657346:T:C	1.53364e-09	-0.0106068	-1.16665	7.47349e-05	-0.429996	-1.0013	7.82503e-05	-0.430248	-1
51657373	chr12:51657373:C:T	1.24759e-09	-1.95781e-10	-1.38369	7.89124e-05	-1.95781e-10	-1.3769	8.25668e-05	-1.95781e-10	-1.37656
51657852	chr12:51657852:C:T	7.90803e-10	-1.83961	-3.80397e-10	5.3034e-05	-1.77431	-3.80397e-10	5.55031e-05	-1.77372	-3.80397e-10
51657952	chr12:51657952:T:C	2.17066e-10	-1.75634	-1.37612	1.42303e-05	-1.72636	-1.3635	1.48439e-05	-1.72767	-1.36491
51658428	chr12:51658428:A:G	2.24674e-10	-1.72501	-1.373	1.39693e-05	-1.75589	-1.35249	1.45714e-05	-1.75667	-1.35443
51658452	chr12:51658452:C:T	3.38398e-09	-1.95781e-10	-0.385854	0.000201958	-1.95781e-10	-0.437182	0.000211587	-1.95781e-10	-0.435527
51658524	chr12:51658524:G:A	1.8446e-09	-1.95781e-10	-0.992648	0.000112335	-1.95781e-10	-1.02375	0.000117578	-1.95781e-10	-1.02306
51660340	chr12:51660340:C:T	7.98911e-10	-1.82941	-3.80397e-10	4.98751e-05	-1.83572	-3.80397e-10	5.21688e-05	-1.83568	-3.80397e-10
51660645	chr12:51660645:T:A	1.33824e-09	-1.95781e-10	-1.31356	8.53315e-05	-1.95781e-10	-1.2987	8.92465e-05	-1.95781e-10	-1.29876
51661325	chr12:51661325:A:G	1.30853e-09	-1.95781e-10	-1.336	8.2866e-05	-1.95781e-10	-1.32802	8.66312e-05	-1.95781e-10	-1.3285
51661422	chr12:51661422:C:T	1.46361e-09	-1.95781e-10	-1.224	9.46385e-05	-1.95781e-10	-1.19518	9.89037e-05	-1.95781e-10	-1.19602
51661477	chr12:51661477:A:G	2.51899e-09	-1.95781e-10	-0.681051	0.000163038	-1.95781e-10	-0.651258	0.000170719	-1.95781e-10	-0.650146
51661517	chr12:51661517:T:C	1.48187e-09	-1.95781e-10	-1.2116	9.15985e-05	-1.95781e-10	-1.22783	9.59732e-05	-1.95781e-10	-1.22609
51661618	chr12:51661618:G:A	4.03055e-09	-1.95781e-10	-0.211003	0.000239832	-1.95781e-10	-0.265303	0.000251316	-1.95781e-10	-0.263453
51662113	chr12:51662113:T:C	1.89551e-09	-1.95781e-10	-0.965417	0.000122844	-1.95781e-10	-0.934325	0.000128546	-1.95781e-10	-0.933877
51662120	chr12:51662120:A:G	1.27203e-09	-1.95781e-10	-1.3643	8.06035e-05	-1.95781e-10	-1.3557	8.43036e-05	-1.95781e-10	-1.35574
51663249	chr12:51663249:G:A	1.27197e-09	-1.95781e-10	-1.36434	8.05998e-05	-1.95781e-10	-1.35575	8.42998e-05	-1.95781e-10	-1.35578
51663821	chr12:51663821:C:T	1.28175e-09	-1.95781e-10	-1.35668	8.13149e-05	-1.95781e-10	-1.34691	8.50469e-05	-1.95781e-10	-1.34696
51663876	chr12:51663876:C:T	2.18522e-10	-1.73526	-1.39052	1.42051e-05	-1.70617	-1.38547	1.4829e-05	-1.70756	-1.38602
51664424	chr12:51664424:T:C	1.28177e-09	-1.95781e-10	-1.35666	8.13187e-05	-1.95781e-10	-1.34686	8.50508e-05	-1.95781e-10	-1.34691
51664476	chr12:51664476:G:A	1.86238e-09	-1.95781e-10	-0.983051	0.000120723	-1.95781e-10	-0.951744	0.000126339	-1.95781e-10	-0.951196
51664887	chr12:51664887:C:T	6.79773e-10	-1.11564	-0.875265	3.64887e-05	-1.19927	-0.948974	3.82054e-05	-1.19948	-0.947705
51665064	chr12:51665064:A:G	2.22799e-09	-1.95781e-10	-0.803807	0.000145716	-1.95781e-10	-0.763585	0.000152568	-1.95781e-10	-0.762556
51665111	chr12:51665111:T:C	1.79186e-09	-1.95781e-10	-1.02165	0.000111175	-1.95781e-10	-1.03414	0.000116337	-1.95781e-10	-1.03367
51665356	chr12:51665356:C:T	1.34629e-09	-1.95781e-10	-1.30755	8.55367e-05	-1.95781e-10	-1.2963	8.94495e-05	-1.95781e-10	-1.29649
51665829	chr12:51665829:T:C	2.44295e-10	-1.62202	-1.39227	1.646e-05	-1.55305	-1.39126	1.71787e-05	-1.5551	-1.39139
51665888	chr12:51665888:C:T	1.24904e-09	-1.95781e-10	-1.38253	7.80652e-05	-1.95781e-10	-1.3877	8.16941e-05	-1.95781e-10	-1.38718
51666046	chr12:51666046:A:T	1.89921e-09	-0.963471	-3.80397e-10	0.00011193	-1.02737	-3.80397e-10	0.000117328	-1.02519	-3.80397e-10
51666135	chr12:51666135:A:T	1.86918e-09	-1.95781e-10	-0.97941	0.000115297	-1.95781e-10	-0.997733	0.000120592	-1.95781e-10	-0.99775
51666170	chr12:51666170:G:A	2.3877e-10	-1.80276	-1.2344	1.43653e-05	-1.83638	-1.24405	1.49887e-05	-1.83631	-1.24656
51666375	chr12:51666375:A:G	1.33954e-09	-1.95781e-10	-1.31258	8.36145e-05	-1.95781e-10	-1.31902	8.75083e-05	-1.95781e-10	-1.31843
51666551	chr12:51666551:C:T	2.30068e-10	-1.80376	-1.27053	1.38683e-05	-1.83667	-1.27896	1.44747e-05	-1.83661	-1.28116
51666575	chr12:51666575:C:T	3.01222e-10	-1.41624	-1.38857	1.84076e-05	-1.45469	-1.37779	1.91988e-05	-1.45629	-1.37903
51667066	chr12:51667066:G:C	2.2473e-10	-1.82003	-1.27774	1.35962e-05	-1.83957	-1.29589	1.41933e-05	-1.83955	-1.29785
51667187	chr12:51667187:A:G	2.25435e-10	-1.82843	-1.2662	1.37839e-05	-1.83924	-1.2825	1.43865e-05	-1.83927	-1.2846
51667259	chr12:51667259:A:G	2.19602e-09	-1.95781e-10	-0.818261	0.000138695	-1.95781e-10	-0.812962	0.000145448	-1.95781e-10	-0.810345
51667315	chr12:51667315:T:C	1.38221e-09	-1.95781e-10	-1.28123	8.84448e-05	-1.95781e-10	-1.26286	9.24208e-05	-1.95781e-10	-1.26381
51667370	chr12:51667370:A:G	2.48628e-10	-1.66743	-1.32928	1.56105e-05	-1.70067	-1.29663	1.62575e-05	-1.7017	-1.29991
51667451	chr12:51667451:C:G	2.06392e-09	-0.8803	-3.80397e-10	0.000119445	-0.962383	-3.80397e-10	0.000125271	-0.959679	-3.80397e-10
51668304	chr12:51668304:A:G	2.37563e-10	-1.67876	-1.36347	1.57103e-05	-1.6432	-1.34772	1.63844e-05	-1.64489	-1.34895
51668333	chr12:51668333:C:T	4.76841e-09	-1.95781e-10	-0.0428954	0.000323841	-1.95781e-10	0.0350104	0.000337282	-1.95781e-10	0.0307559
51668560	chr12:51668560:A:G	2.1518e-09	-1.95781e-10	-0.838601	0.000139915	-1.95781e-10	-0.804207	0.000146424	-1.95781e-10	-0.803653
51668873	chr12:51668873:G:A	3.53008e-09	-0.343588	-3.80397e-10	0.000168557	-0.617966	-3.80397e-10	0.000176334	-0.617784	-3.80397e-10
51668880	chr12:51668880:G:A	2.15182e-10	-1.77557	-1.36561	1.4122e-05	-1.74774	-1.34976	1.47292e-05	-1.74892	-1.3514
51669770	chr12:51669770:A:G	1.24202e-09	-1.95781e-10	-1.38817	7.77996e-05	-1.95781e-10	-1.39111	8.13961e-05	-1.95781e-10	-1.39084
51670750	chr12:51670750:A:G	1.36234e-09	-1.95781e-10	-1.2957	8.70744e-05	-1.95781e-10	-1.27848	9.09898e-05	-1.95781e-10	-1.27942
51671176	chr12:51671176:A:AT	1.253e-09	-1.95781e-10	-1.37937	7.90573e-05	-1.95781e-10	-1.37507	8.26279e-05	-1.95781e-10	-1.37582
51671578	chr12:51671578:A:G	4.16052e-10	-1.64282	-0.839032	2.67763e-05	-1.67162	-0.786107	2.77737e-05	-1.6728	-0.793277
51671670	chr12:51671670:T:G	1.30352e-09	-1.95781e-10	-1.33984	8.25256e-05	-1.95781e-10	-1.33213	8.6277e-05	-1.95781e-10	-1.3326
51673208	chr12:51673208:A:G	8.79928e-10	-1.73282	-3.80397e-10	5.55751e-05	-1.72751	-3.80397e-10	5.80262e-05	-1.72927	-3.80397e-10
51674085	chr12:51674085:A:G	1.23755e-09	-1.95781e-10	-1.39177	7.77093e-05	-1.95781e-10	-1.39227	8.12767e-05	-1.95781e-10	-1.3923
51674419	chr12:51674419:G:A	1.28205e-09	-1.35645	-3.80397e-10	5.67548e-05	-1.7065	-3.80397e-10	5.95223e-05	-1.70381	-3.80397e-10
51674523	chr12:51674523:C:T	2.95109e-10	-1.54271	-1.2826	2.50571e-05	-1.25831	-1.26577	2.61382e-05	-1.26051	-1.26625
51674586	chr12:51674586:C:T	1.44222e-09	-1.23873	-3.80397e-10	0.000100893	-1.13118	-3.80397e-10	0.000105539	-1.13108	-3.80397e-10
51674629	chr12:51674629:C:G	4.84266e-09	-1.95781e-10	-0.0274425	0.000286211	-1.95781e-10	-0.0885132	0.000299956	-1.95781e-10	-0.0865255
51675000	chr12:51675000:T:C	1.27782e-09	-1.95781e-10	-1.35975	7.97913e-05	-1.95781e-10	-1.36583	8.35461e-05	-1.95781e-10	-1.36476
51675683	chr12:51675683:C:T	2.81762e-10	-1.774	-1.0976	1.65985e-05	-1.8254	-1.11052	1.73162e-05	-1.82526	-1.11326
51675894	chr12:51675894:C:T	1.32281e-09	-1.95781e-10	-1.32515	8.4548e-05	-1.95781e-10	-1.30792	8.83878e-05	-1.95781e-10	-1.30843
51677206	chr12:51677206:C:T	1.17622e-09	-1.4426	-3.80397e-10	7.00491e-05	-1.49605	-3.80397e-10	7.29789e-05	-1.49999	-3.80397e-10
51678400	chr12:51678400:A:C	2.02872e-09	-1.95781e-10	-0.897502	0.00013157	-1.95781e-10	-0.865701	0.000137679	-1.95781e-10	-0.86524
51678548	chr12:51678548:C:T	3.0731e-09	-1.00898	0.526755	0.000148829	-1.53703	0.794584	0.000164122	-1.53311	0.84356
51678863	chr12:51678863:G:A	1.28425e-09	-1.95781e-10	-1.35473	8.12094e-05	-1.95781e-10	-1.34821	8.4907e-05	-1.95781e-10	-1.34861
51679265	chr12:51679265:A:C	2.20232e-09	-1.95781e-10	-0.815395	0.000143511	-1.95781e-10	-0.778828	0.000150195	-1.95781e-10	-0.778228
51680178	chr12:51680178:C:T	2.17556e-10	-1.75953	-1.37068	1.42455e-05	-1.73142	-1.35738	1.4865e-05	-1.73268	-1.35847
51680401	chr12:51680401:C:T	2.70687e-10	-1.79448	-1.11722	1.61626e-05	-1.83413	-1.12841	1.6863e-05	-1.83405	-1.13099
51680788	chr12:51680788:A:G	2.20281e-10	-1.74576	-1.372	1.44265e-05	-1.71712	-1.35905	1.50531e-05	-1.71847	-1.36011
51681413	chr12:51681413:G:A	2.2219e-10	-1.74392	-1.36521	1.45879e-05	-1.71429	-1.35076	1.52201e-05	-1.71564	-1.35191
51681916	chr12:51681916:T:C	1.30377e-09	-1.95781e-10	-1.33964	8.31902e-05	-1.95781e-10	-1.32411	8.69704e-05	-1.95781e-10	-1.3246
51682924	chr12:51682924:C:T	3.23717e-10	-1.34556	-1.38723	1.97391e-05	-1.38731	-1.37533	2.05827e-05	-1.38905	-1.37667
51683293	chr12:51683293:C:T	6.16451e-09	-1.95781e-10	0.213902	0.0003625	-1.95781e-10	0.147784	0.000379909	-1.95781e-10	0.14977
51684413	chr12:51684413:C:T	2.7349e-09	-1.95781e-10	-0.598813	0.000178581	-1.95781e-10	-0.560201	0.000186932	-1.95781e-10	-0.559417
51684533	chr12:51684533:TG:T	2.81089e-10	-1.78782	-1.08617	1.6711e-05	-1.83192	-1.09726	1.74311e-05	-1.83182	-1.10008
51684619	chr12:51684619:G:A	1.34143e-09	-1.95781e-10	-1.31117	8.36848e-05	-1.95781e-10	-1.31818	8.75823e-05	-1.95781e-10	-1.31758
51684839	chr12:51684839:AC:A	1.33176e-09	-1.95781e-10	-1.3184	8.31376e-05	-1.95781e-10	-1.32474	8.70063e-05	-1.95781e-10	-1.32418
51685140	chr12:51685140:G:T	2.25986e-10	-1.7322	-1.35999	1.48774e-05	-1.70012	-1.34527	1.55205e-05	-1.70153	-1.34647
51685346	chr12:51685346:A:T	2.19455e-09	-1.95781e-10	-0.818931	0.000142887	-1.95781e-10	-0.783185	0.000149549	-1.95781e-10	-0.782539
51687181	chr12:51687181:C:T	2.34845e-10	-1.70257	-1.35117	1.55251e-05	-1.6688	-1.33399	1.61907e-05	-1.67038	-1.33534
51687480	chr12:51687480:A:T	1.32778e-09	-1.95781e-10	-1.3214	8.45834e-05	-1.95781e-10	-1.3075	8.8465e-05	-1.95781e-10	-1.30756
51687532	chr12:51687532:C:T	2.06437e-09	-1.95781e-10	-0.88008	0.000130553	-1.95781e-10	-0.873462	0.000136497	-1.95781e-10	-0.873862
51688192	chr12:51688192:AT:A	1.52158e-09	-1.18516	-3.80397e-10	0.000106789	-1.07439	-3.80397e-10	0.000111706	-1.0743	-3.80397e-10
51688569	chr12:51688569:C:T	1.30256e-09	-1.95781e-10	-1.34058	8.13817e-05	-1.95781e-10	-1.34609	8.51621e-05	-1.95781e-10	-1.34561
51689313	chr12:51689313:T:C	2.8619e-09	-1.95781e-10	-0.55342	0.000173297	-1.95781e-10	-0.590232	0.000181456	-1.95781e-10	-0.589148
51690641	chr12:51690641:C:T	1.31957e-09	-1.95781e-10	-1.3276	8.38935e-05	-1.95781e-10	-1.31569	8.76823e-05	-1.95781e-10	-1.31644
51690884	chr12:51690884:C:T	1.27956e-09	-1.95781e-10	-1.35839	8.11613e-05	-1.95781e-10	-1.3488	8.48865e-05	-1.95781e-10	-1.34885
51691082	chr12:51691082:C:T	2.46913e-10	-1.72624	-1.27739	1.64254e-05	-1.69749	-1.24892	1.71165e-05	-1.69891	-1.25121
51691584	chr12:51691584:C:T	1.47243e-09	-1.95781e-10	-1.21799	9.48426e-05	-1.95781e-10	-1.19302	9.90951e-05	-1.95781e-10	-1.19408
51691891	chr12:51691891:C:T	2.67138e-09	-1.95781e-10	-0.622313	0.000179555	-1.95781e-10	-0.554762	0.000187185	-1.95781e-10	-0.558067
51692150	chr12:51692150:G:A	1.81396e-09	-1.95781e-10	-1.0094	0.000112082	-1.95781e-10	-1.02601	0.000117267	-1.95781e-10	-1.02571
51692234	chr12:51692234:A:G	1.31413e-09	-0.876623	-0.455112	7.67408e-05	-0.897578	-0.50723	8.02635e-05	-0.898983	-0.505864
51692345	chr12:51692345:C:T	1.36355e-09	-1.95781e-10	-1.29482	8.35173e-05	-1.95781e-10	-1.32019	8.74227e-05	-1.95781e-10	-1.31941
51693038	chr12:51693038:C:G	7.93862e-10	-1.83575	-3.80397e-10	4.9699e-05	-1.83926	-3.80397e-10	5.19851e-05	-1.83921	-3.80397e-10
51693955	chr12:51693955:G:A	8.68643e-10	-1.74573	-3.80397e-10	5.40836e-05	-1.75471	-3.80397e-10	5.65061e-05	-1.75581	-3.80397e-10
51693962	chr12:51693962:C:T	1.52809e-09	-1.95781e-10	-1.18089	0.000101818	-1.95781e-10	-1.12206	0.000106894	-1.95781e-10	-1.11833
51695764	chr12:51695764:C:G	1.23692e-09	-1.95781e-10	-1.39229	7.77472e-05	-1.95781e-10	-1.39178	8.13232e-05	-1.95781e-10	-1.39173
51695890	chr12:51695890:A:G	1.88187e-09	-1.95781e-10	-0.972641	0.00012572	-1.95781e-10	-0.911186	0.00013073	-1.95781e-10	-0.917028
51696462	chr12:51696462:C:A	1.38912e-09	-1.95781e-10	-1.27624	8.71607e-05	-1.95781e-10	-1.27749	9.11949e-05	-1.95781e-10	-1.27716
51696589	chr12:51696589:G:T	2.94054e-10	-1.83683	-0.992073	2.00619e-05	-1.82886	-0.917565	2.08546e-05	-1.82914	-0.923454
51696890	chr12:51696890:T:C	1.38269e-09	-1.95781e-10	-1.28087	8.67977e-05	-1.95781e-10	-1.28166	9.07582e-05	-1.95781e-10	-1.28196
51697097	chr12:51697097:G:A	7.22543e-10	-0.693525	-1.23636	4.76377e-05	-0.69589	-1.18573	4.9737e-05	-0.69744	-1.18597
51697354	chr12:51697354:G:T	1.71093e-09	-1.95781e-10	-1.06787	0.000107216	-1.95781e-10	-1.0704	0.000112344	-1.95781e-10	-1.06859
51697718	chr12:51697718:C:T	1.43963e-09	-1.95781e-10	-1.24052	9.25145e-05	-1.95781e-10	-1.21788	9.67195e-05	-1.95781e-10	-1.21835
51697993	chr12:51697993:A:G	8.04454e-10	-1.8225	-3.80397e-10	5.04362e-05	-1.82453	-3.80397e-10	5.27568e-05	-1.82447	-3.80397e-10
51698015	chr12:51698015:G:A	2.70711e-10	-1.62219	-1.28942	1.605e-05	-1.69019	-1.27934	1.68157e-05	-1.69016	-1.27769
51698207	chr12:51698207:C:A	3.62847e-10	-1.83788	-0.780804	2.48965e-05	-1.83966	-0.690856	2.58771e-05	-1.83968	-0.697124
51698295	chr12:51698295:T:C	3.99665e-10	-1.83943	-0.682603	2.78007e-05	-1.83507	-0.58511	2.88747e-05	-1.83525	-0.591943
51698742	chr12:51698742:G:C	6.39081e-10	-1.83968	-0.212955	4.71217e-05	-1.83859	-0.0539208	4.88529e-05	-1.83868	-0.0626721
51698744	chr12:51698744:A:T	1.39961e-09	-1.95781e-10	-1.26871	8.69217e-05	-1.95781e-10	-1.28023	9.07687e-05	-1.95781e-10	-1.28185
51699024	chr12:51699024:A:G	2.16655e-10	-1.81797	-1.31638	1.42662e-05	-1.78921	-1.29814	1.48975e-05	-1.78984	-1.29913
51699041	chr12:51699041:A:G	1.46521e-09	-1.95781e-10	-1.22291	9.43311e-05	-1.95781e-10	-1.19843	9.86137e-05	-1.95781e-10	-1.19895
51699286	chr12:51699286:A:T	1.4645e-09	-1.95781e-10	-1.22339	9.42888e-05	-1.95781e-10	-1.19888	9.85696e-05	-1.95781e-10	-1.1994
51699800	chr12:51699800:C:T	1.4645e-09	-1.95781e-10	-1.22339	9.42888e-05	-1.95781e-10	-1.19888	9.85696e-05	-1.95781e-10	-1.1994
51699955	chr12:51699955:T:C	2.06146e-09	-0.881491	-3.80397e-10	0.000121659	-0.944021	-3.80397e-10	0.000127538	-0.941747	-3.80397e-10
51700186	chr12:51700186:A:C	1.81519e-09	-1.95781e-10	-1.00872	0.0001178	-1.95781e-10	-0.976251	0.000123202	-1.95781e-10	-0.976336
51700262	chr12:51700262:C:T	8.9299e-10	-1.71809	-3.80397e-10	5.60838e-05	-1.71839	-3.80397e-10	5.8651e-05	-1.71856	-3.80397e-10
51700277	chr12:51700277:T:C	2.80619e-10	-1.57364	-1.30202	1.64835e-05	-1.64932	-1.29356	1.72761e-05	-1.64929	-1.29155
51700689	chr12:51700689:G:A	1.2699e-09	-1.95781e-10	-1.36597	8.06324e-05	-1.95781e-10	-1.35534	8.43143e-05	-1.95781e-10	-1.35561
51700731	chr12:51700731:A:G	7.68209e-10	-1.82744	-0.0411559	5.8797e-05	-1.83405	0.162896	6.0968e-05	-1.83383	0.15402
51701084	chr12:51701084:C:T	1.35016e-09	-1.95781e-10	-1.30469	8.63006e-05	-1.95781e-10	-1.2874	9.02208e-05	-1.95781e-10	-1.2879
51701586	chr12:51701586:G:A	3.82003e-10	-1.2461	-1.32113	2.6906e-05	-1.20911	-1.24378	2.81023e-05	-1.21173	-1.24258
51701605	chr12:51701605:C:T	2.76336e-10	-1.60616	-1.28488	1.63239e-05	-1.67747	-1.27514	1.71031e-05	-1.67742	-1.27348
51701755	chr12:51701755:C:T	2.84144e-10	-1.59241	-1.27077	1.67639e-05	-1.66568	-1.26033	1.75658e-05	-1.66564	-1.25857
51701773	chr12:51701773:A:G	4.81952e-10	-1.83945	-0.495366	3.46465e-05	-1.83914	-0.360904	3.59655e-05	-1.8392	-0.3684
51702006	chr12:51702006:G:A	1.98339e-09	-1.95781e-10	-0.920098	0.000124318	-1.95781e-10	-0.922396	0.000130326	-1.95781e-10	-0.920127
51702024	chr12:51702024:T:C	1.99815e-10	-1.83005	-1.38522	1.2508e-05	-1.8396	-1.37927	1.30783e-05	-1.83963	-1.37958
51702262	chr12:51702262:C:T	1.47567e-09	-1.95781e-10	-1.21579	9.53427e-05	-1.95781e-10	-1.18776	9.94255e-05	-1.95781e-10	-1.19075
51702358	chr12:51702358:G:A	5.09801e-10	-1.83957	-0.439072	3.66295e-05	-1.83675	-0.307636	3.80176e-05	-1.83689	-0.31522
51702411	chr12:51702411:A:G	2.18939e-09	-1.95781e-10	-0.821285	0.000143077	-1.95781e-10	-0.781857	0.000149676	-1.95781e-10	-0.781688
51702656	chr12:51702656:GGTTATTTATTATCTCCAAGGTCATGGAGTAAATAGAATTAT:G	2.65289e-10	-1.61034	-1.32151	1.56705e-05	-1.68081	-1.31265	1.6413e-05	-1.68077	-1.31131
51702715	chr12:51702715:A:G	1.31024e-09	-1.95781e-10	-1.3347	8.36278e-05	-1.95781e-10	-1.31887	8.73123e-05	-1.95781e-10	-1.32067
51703242	chr12:51703242:G:T	2.24623e-09	-1.95781e-10	-0.795653	0.000154792	-1.95781e-10	-0.703156	0.000161863	-1.95781e-10	-0.703413
51703997	chr12:51703997:A:G	1.5129e-09	-1.95781e-10	-1.19088	9.95985e-05	-1.95781e-10	-1.14409	0.000104152	-1.95781e-10	-1.14431
51704249	chr12:51704249:C:T	1.97131e-10	-1.83876	-1.39003	1.2586e-05	-1.82758	-1.38508	1.31571e-05	-1.82787	-1.38533
51705369	chr12:51705369:C:T	2.17144e-10	-1.83705	-1.29505	1.39791e-05	-1.83704	-1.27063	1.4568e-05	-1.83716	-1.27418
51705831	chr12:51705831:T:C	1.39937e-09	-1.95781e-10	-1.26889	8.98171e-05	-1.95781e-10	-1.24747	9.38955e-05	-1.95781e-10	-1.24798
51705969	chr12:51705969:A:G	1.31148e-09	-1.95781e-10	-1.33375	8.32688e-05	-1.95781e-10	-1.32317	8.707e-05	-1.95781e-10	-1.32345
51706966	chr12:51706966:A:G	9.36552e-10	-1.67046	-3.80397e-10	5.86786e-05	-1.67317	-3.80397e-10	6.13741e-05	-1.67318	-3.80397e-10
51707516	chr12:51707516:G:A	1.28289e-09	-1.95781e-10	-1.35579	7.99515e-05	-1.95781e-10	-1.36382	8.36309e-05	-1.95781e-10	-1.36375
51707804	chr12:51707804:C:G	1.44186e-09	-1.95781e-10	-1.23897	9.25099e-05	-1.95781e-10	-1.21793	9.6634e-05	-1.95781e-10	-1.21923
51707865	chr12:51707865:G:A	2.65046e-10	-1.81107	-1.12169	1.76684e-05	-1.81216	-1.06131	1.83715e-05	-1.81254	-1.06682
51707885	chr12:51707885:G:A	2.10758e-10	-1.81493	-1.34702	1.35307e-05	-1.81309	-1.32719	1.41123e-05	-1.81347	-1.32965
51708767	chr12:51708767:C:T	1.54467e-09	-1.95781e-10	-1.1701	0.000101671	-1.95781e-10	-1.1235	0.000106339	-1.95781e-10	-1.12353
51708930	chr12:51708930:T:C	2.11835e-09	-1.95781e-10	-0.854269	0.000139906	-1.95781e-10	-0.804271	0.00014634	-1.95781e-10	-0.804232
51709068	chr12:51709068:A:G	2.26312e-10	-1.71707	-1.37368	1.34841e-05	-1.76247	-1.38126	1.40992e-05	-1.76243	-1.38162
51709637	chr12:51709637:G:T	2.89913e-10	-1.82021	-1.02287	1.95644e-05	-1.82197	-0.949564	2.0327e-05	-1.82226	-0.955953
51710201	chr12:51710201:A:G	1.23689e-09	-1.95781e-10	-1.39231	7.77101e-05	-1.95781e-10	-1.39226	8.12808e-05	-1.95781e-10	-1.39225
51710321	chr12:51710321:A:G	1.40382e-09	-1.95781e-10	-1.26571	8.67093e-05	-1.95781e-10	-1.28268	9.0884e-05	-1.95781e-10	-1.28058
51710409	chr12:51710409:A:G	1.52816e-09	-1.95781e-10	-1.18085	9.52813e-05	-1.95781e-10	-1.18841	9.97003e-05	-1.95781e-10	-1.18799
51710519	chr12:51710519:C:T	1.23701e-09	-1.95781e-10	-1.39221	7.77059e-05	-1.95781e-10	-1.39231	8.12762e-05	-1.95781e-10	-1.39231
51710670	chr12:51710670:G:A	2.04771e-10	-1.83785	-1.35291	1.32299e-05	-1.82455	-1.33822	1.38204e-05	-1.82488	-1.33913
51710884	chr12:51710884:A:G	8.08125e-10	-1.81795	-3.80397e-10	5.01056e-05	-1.83111	-3.80397e-10	5.24186e-05	-1.8309	-3.80397e-10
51711004	chr12:51711004:CTT:C	2.63451e-10	-1.80387	-1.13492	1.7468e-05	-1.80536	-1.07952	1.81642e-05	-1.80577	-1.08494
51711110	chr12:51711110:A:G	2.10269e-09	-1.95781e-10	-0.861689	0.000135785	-1.95781e-10	-0.834168	0.000142102	-1.95781e-10	-0.833621
51712977	chr12:51712977:A:G	1.26648e-09	-1.95781e-10	-1.36866	8.037e-05	-1.95781e-10	-1.3586	8.40477e-05	-1.95781e-10	-1.35878
51713076	chr12:51713076:A:G	3.47465e-10	-1.81951	-0.84249	2.43558e-05	-1.82801	-0.724466	2.53231e-05	-1.82823	-0.73021
51713199	chr12:51713199:A:G	2.43194e-09	-1.95781e-10	-0.716218	0.00015783	-1.95781e-10	-0.68372	0.000165163	-1.95781e-10	-0.683231
51713592	chr12:51713592:T:C	2.21265e-10	-1.76746	-1.34584	1.48352e-05	-1.71905	-1.32919	1.54868e-05	-1.71999	-1.33019
51713889	chr12:51713889:AT:A	2.33674e-09	-1.95781e-10	-0.756149	0.000152991	-1.95781e-10	-0.714863	0.00016033	-1.95781e-10	-0.712926
51714246	chr12:51714246:C:T	3.31192e-10	-1.77497	-0.934991	2.29012e-05	-1.78284	-0.831214	2.37624e-05	-1.78337	-0.838688
51714253	chr12:51714253:A:G	1.6374e-09	-1.95781e-10	-1.1118	0.000100655	-1.95781e-10	-1.13354	0.000105286	-1.95781e-10	-1.13348
51714363	chr12:51714363:A:AATTTTC	3.18027e-10	-1.79415	-0.956377	2.1315e-05	-1.7951	-0.890726	2.21428e-05	-1.79555	-0.897104
51714462	chr12:51714462:G:A	2.37871e-09	-1.95781e-10	-0.738348	0.000151175	-1.95781e-10	-0.726806	0.000158157	-1.95781e-10	-0.726572
51714465	chr12:51714465:A:G	2.29151e-10	-1.74025	-1.33803	1.48702e-05	-1.7255	-1.32038	1.55138e-05	-1.72622	-1.32221
51714557	chr12:51714557:T:G	1.2401e-09	-1.95781e-10	-1.38971	7.85738e-05	-1.95781e-10	-1.3812	8.21635e-05	-1.95781e-10	-1.38145
51714914	chr12:51714914:A:G	2.90415e-10	-1.78641	-1.05495	1.98541e-05	-1.79259	-0.964239	2.06188e-05	-1.79308	-0.97088
51715043	chr12:51715043:G:T	3.05063e-10	-1.78513	-1.00702	2.09887e-05	-1.79147	-0.90979	2.17887e-05	-1.79194	-0.916827
51715366	chr12:51715366:T:C	1.31185e-09	-1.95781e-10	-1.33347	8.16326e-05	-1.95781e-10	-1.34301	8.53889e-05	-1.95781e-10	-1.34295
51715920	chr12:51715920:T:C	1.88486e-09	-1.95781e-10	-0.971055	0.000126862	-1.95781e-10	-0.902144	0.000132634	-1.95781e-10	-0.902572
51715954	chr12:51715954:A:C	1.88486e-09	-1.95781e-10	-0.971055	0.000126862	-1.95781e-10	-0.902144	0.000132634	-1.95781e-10	-0.902572
51716016	chr12:51716016:A:G	2.25284e-09	-1.95781e-10	-0.792715	0.000145905	-1.95781e-10	-0.762283	0.000152676	-1.95781e-10	-0.761842
51716277	chr12:51716277:C:T	1.93085e-09	-1.95781e-10	-0.946949	0.000131384	-1.95781e-10	-0.867117	0.000137298	-1.95781e-10	-0.86801
51716959	chr12:51716959:C:G	5.51178e-09	-1.95781e-10	0.10198	0.000456544	-1.95781e-10	0.378445	0.000507413	-1.95781e-10	0.439162
51717373	chr12:51717373:C:T	2.86248e-10	-1.74765	-1.10815	1.94884e-05	-1.75771	-1.01771	2.02733e-05	-1.75834	-1.02252
51718895	chr12:51718895:A:C	7.9145e-10	-1.8388	-3.80397e-10	5.01165e-05	-1.83089	-3.80397e-10	5.2416e-05	-1.83095	-3.80397e-10
51718957	chr12:51718957:A:G	1.23711e-09	-1.95781e-10	-1.39213	7.77848e-05	-1.95781e-10	-1.3913	8.13847e-05	-1.95781e-10	-1.39098
51718989	chr12:51718989:A:G	1.67293e-09	-1.95781e-10	-1.09033	0.000103661	-1.95781e-10	-1.10412	0.00010852	-1.95781e-10	-1.10323
51719040	chr12:51719040:A:T	7.92566e-10	-1.83739	-3.80397e-10	4.97514e-05	-1.8382	-3.80397e-10	5.20335e-05	-1.83828	-3.80397e-10
51719803	chr12:51719803:G:A	3.71272e-10	-1.27047	-1.32526	2.58605e-05	-1.24069	-1.25184	2.69915e-05	-1.2435	-1.25114
51719865	chr12:51719865:A:G	1.43338e-09	-1.95781e-10	-1.24487	9.24275e-05	-1.95781e-10	-1.21882	9.66346e-05	-1.95781e-10	-1.21923
51720159	chr12:51720159:A:G	2.3488e-10	-1.66486	-1.38873	1.5125e-05	-1.64673	-1.38217	1.57946e-05	-1.64764	-1.38286
51720216	chr12:51720216:A:G	1.77712e-09	-1.95781e-10	-1.02991	0.000109182	-1.95781e-10	-1.05223	0.000114309	-1.95781e-10	-1.05125
51720337	chr12:51720337:G:C	1.24455e-09	-1.95781e-10	-1.38614	7.79924e-05	-1.95781e-10	-1.38863	8.15294e-05	-1.95781e-10	-1.3892
51721028	chr12:51721028:C:T	1.32017e-09	-1.95781e-10	-1.32715	8.42441e-05	-1.95781e-10	-1.31152	8.80924e-05	-1.95781e-10	-1.31178
51721309	chr12:51721309:G:A	1.62291e-09	-1.95781e-10	-1.12069	0.000105328	-1.95781e-10	-1.08817	0.000109897	-1.95781e-10	-1.09062
51722415	chr12:51722415:T:C	1.35681e-09	-1.95781e-10	-1.29977	8.69978e-05	-1.95781e-10	-1.27936	9.09748e-05	-1.95781e-10	-1.27958
51722424	chr12:51722424:C:T	9.84648e-10	-1.62038	-3.80397e-10	6.06603e-05	-1.63995	-3.80397e-10	6.34635e-05	-1.6397	-3.80397e-10
51722702	chr12:51722702:T:G	5.02377e-10	-1.56673	-0.726581	3.46208e-05	-1.55567	-0.645117	3.59724e-05	-1.55676	-0.650653
51723309	chr12:51723309:C:A	2.01969e-10	-1.8219	-1.38265	1.246e-05	-1.83587	-1.38685	1.30292e-05	-1.83585	-1.38711
51723444	chr12:51723444:A:C	1.52648e-09	-1.95781e-10	-1.18194	9.48887e-05	-1.95781e-10	-1.19254	9.92879e-05	-1.95781e-10	-1.19214
51724133	chr12:51724133:C:A	1.23702e-09	-1.95781e-10	-1.3922	7.77059e-05	-1.95781e-10	-1.39231	8.1277e-05	-1.95781e-10	-1.3923
51724936	chr12:51724936:A:G	8.16206e-10	-1.808	-3.80397e-10	5.05115e-05	-1.82304	-3.80397e-10	5.28379e-05	-1.82293	-3.80397e-10
51725020	chr12:51725020:CACTT:C	2.46452e-09	-1.95781e-10	-0.702909	0.000151044	-1.95781e-10	-0.72767	0.000158022	-1.95781e-10	-0.727427
51725091	chr12:51725091:G:A	2.5065e-09	-1.95781e-10	-0.68602	0.000162602	-1.95781e-10	-0.653937	0.000170161	-1.95781e-10	-0.653418
51725574	chr12:51725574:T:A	1.23967e-09	-1.95781e-10	-1.39006	7.77123e-05	-1.95781e-10	-1.39223	8.12787e-05	-1.95781e-10	-1.39228
51725937	chr12:51725937:C:T	3.07529e-09	-1.95781e-10	-0.481508	0.000200287	-1.95781e-10	-0.445489	0.000209469	-1.95781e-10	-0.445588
51726125	chr12:51726125:TATTC:T	7.3553e-09	-1.95781e-10	0.390514	0.000408286	-1.95781e-10	0.266727	0.000425593	-1.95781e-10	0.26332
51726260	chr12:51726260:C:A	1.28241e-09	-1.95781e-10	-1.35616	8.1915e-05	-1.95781e-10	-1.33956	8.56209e-05	-1.95781e-10	-1.34023
51726479	chr12:51726479:C:T	1.98276e-10	-1.83733	-1.38567	1.2397e-05	-1.83627	-1.39152	1.2969e-05	-1.83637	-1.39123
51726885	chr12:51726885:A:C	1.25037e-09	-1.95781e-10	-1.38147	7.82248e-05	-1.95781e-10	-1.38565	8.18534e-05	-1.95781e-10	-1.38523
51726907	chr12:51726907:G:A	1.2848e-09	-1.95781e-10	-1.35431	8.3508e-05	-1.95781e-10	-1.3203	8.73342e-05	-1.95781e-10	-1.32042
51726996	chr12:51726996:A:C	1.4885e-09	-1.95781e-10	-1.20714	9.59329e-05	-1.95781e-10	-1.18159	0.00010029	-1.95781e-10	-1.18209
51727418	chr12:51727418:C:A	2.09803e-10	-1.77573	-1.39077	1.33614e-05	-1.76057	-1.3923	1.39689e-05	-1.76101	-1.39231
51728280	chr12:51728280:A:G	1.2711e-09	-1.95781e-10	-1.36503	7.93366e-05	-1.95781e-10	-1.37154	8.30472e-05	-1.95781e-10	-1.37075
51728883	chr12:51728883:T:C	3.00483e-09	-1.95781e-10	-0.504686	0.000196754	-1.95781e-10	-0.463286	0.000205758	-1.95781e-10	-0.463461
51729061	chr12:51729061:G:A	8.45107e-10	-1.7732	-3.80397e-10	5.27985e-05	-1.77876	-3.80397e-10	5.52153e-05	-1.77892	-3.80397e-10
51729204	chr12:51729204:C:T	1.26841e-09	-1.95781e-10	-1.36714	8.09004e-05	-1.95781e-10	-1.35202	8.45706e-05	-1.95781e-10	-1.35258
51729239	chr12:51729239:G:A	2.12596e-09	-1.95781e-10	-0.850682	0.000130263	-1.95781e-10	-0.875688	0.000136285	-1.95781e-10	-0.875415
51729649	chr12:51729649:A:G	1.39189e-09	-1.95781e-10	-1.27425	8.59038e-05	-1.95781e-10	-1.29201	8.99042e-05	-1.95781e-10	-1.29142
51730018	chr12:51730018:A:G	9.09534e-10	-1.69973	-3.80397e-10	6.11519e-05	-1.63188	-3.80397e-10	6.39044e-05	-1.63277	-3.80397e-10
51730934	chr12:51730934:C:A	2.56239e-10	-1.72969	-1.23686	1.76839e-05	-1.66946	-1.20313	1.84466e-05	-1.67057	-1.20471
51730984	chr12:51730984:CT:C	1.25897e-09	-1.95781e-10	-1.37461	7.82287e-05	-1.95781e-10	-1.38561	8.18359e-05	-1.95781e-10	-1.38545
51731088	chr12:51731088:A:G	1.50081e-09	-1.1989	-3.80397e-10	6.11682e-05	-1.63161	-3.80397e-10	6.42035e-05	-1.62811	-3.80397e-10
51732003	chr12:51732003:T:G	1.24674e-09	-1.95781e-10	-1.38437	7.80531e-05	-1.95781e-10	-1.38785	8.16676e-05	-1.95781e-10	-1.38751
51732470	chr12:51732470:T:C	1.36277e-09	-1.95781e-10	-1.29539	8.49739e-05	-1.95781e-10	-1.3029	8.88727e-05	-1.95781e-10	-1.30296
51732484	chr12:51732484:A:G	1.43645e-09	-1.95781e-10	-1.24273	9.23705e-05	-1.95781e-10	-1.21943	9.65843e-05	-1.95781e-10	-1.21975
51732859	chr12:51732859:T:C	1.28883e-09	-1.95781e-10	-1.35117	8.20289e-05	-1.95781e-10	-1.33817	8.57793e-05	-1.95781e-10	-1.33839
51733035	chr12:51733035:G:A	2.48902e-10	-1.74392	-1.25168	1.70882e-05	-1.68764	-1.21921	1.78276e-05	-1.6887	-1.22071
51733079	chr12:51733079:C:T	2.3216e-10	-1.8174	-1.24784	1.53704e-05	-1.81702	-1.19578	1.60048e-05	-1.81727	-1.2
51733485	chr12:51733485:G:A	2.54448e-10	-1.71798	-1.25559	1.75725e-05	-1.65536	-1.22355	1.83312e-05	-1.65653	-1.22503
51733605	chr12:51733605:C:A	1.36843e-09	-1.95781e-10	-1.29124	8.53146e-05	-1.95781e-10	-1.2989	8.9229e-05	-1.95781e-10	-1.29896
51734229	chr12:51734229:C:T	8.63069e-10	-1.75217	-3.80397e-10	5.13081e-05	-1.80739	-3.80397e-10	5.36616e-05	-1.80747	-3.80397e-10
51734277	chr12:51734277:G:A	2.61496e-10	-1.79262	-1.15363	1.78849e-05	-1.79583	-1.06546	1.86155e-05	-1.79618	-1.06998
51734320	chr12:51734320:A:G	2.30977e-10	-1.79741	-1.27293	1.4943e-05	-1.75874	-1.28226	1.56502e-05	-1.7591	-1.28058
51734379	chr12:51734379:A:G	1.99467e-10	-1.83023	-1.38679	1.24978e-05	-1.82779	-1.3919	1.30724e-05	-1.82798	-1.39168
51734509	chr12:51734509:A:G	1.02668e-08	0.724008	-3.80397e-10	0.000428557	0.315181	-3.80397e-10	0.000448166	0.315001	-3.80397e-10
51734843	chr12:51734843:C:G	1.25533e-09	-1.95781e-10	-1.3775	7.84773e-05	-1.95781e-10	-1.38243	8.21249e-05	-1.95781e-10	-1.38192
51734918	chr12:51734918:G:A	3.5768e-10	-1.8063	-0.826726	2.51734e-05	-1.80661	-0.712845	2.61151e-05	-1.80692	-0.72073
51735879	chr12:51735879:A:G	2.02646e-10	-1.81314	-1.38806	1.30976e-05	-1.78304	-1.38978	1.36981e-05	-1.78337	-1.38953
51736140	chr12:51736140:C:T	1.23724e-09	-1.95781e-10	-1.39202	7.77097e-05	-1.95781e-10	-1.39226	8.12781e-05	-1.95781e-10	-1.39229
51736177	chr12:51736177:T:C	1.43492e-09	-1.95781e-10	-1.2438	9.22669e-05	-1.95781e-10	-1.22056	9.64762e-05	-1.95781e-10	-1.22087
51737086	chr12:51737086:A:G	1.43707e-09	-1.95781e-10	-1.2423	9.24128e-05	-1.95781e-10	-1.21898	9.66285e-05	-1.95781e-10	-1.21929
51737363	chr12:51737363:G:A	2.05888e-10	-1.79308	-1.39225	1.31286e-05	-1.78081	-1.38964	1.37217e-05	-1.7812	-1.38999
51737401	chr12:51737401:T:C	3.19917e-10	-1.77361	-0.970992	2.19408e-05	-1.76627	-0.890629	2.28266e-05	-1.76671	-0.895524
51738242	chr12:51738242:G:A	1.4775e-09	-1.95781e-10	-1.21455	9.51858e-05	-1.95781e-10	-1.18941	9.95235e-05	-1.95781e-10	-1.18977
51738371	chr12:51738371:C:T	1.4108e-09	-1.95781e-10	-1.26075	8.87567e-05	-1.95781e-10	-1.25934	9.28118e-05	-1.95781e-10	-1.25959
51738524	chr12:51738524:G:A	1.62144e-09	-1.95781e-10	-1.12159	0.000105266	-1.95781e-10	-1.08875	0.000110041	-1.95781e-10	-1.08931
51738740	chr12:51738740:G:A	1.01358e-09	-1.59141	-3.80397e-10	6.32458e-05	-1.59821	-3.80397e-10	6.61489e-05	-1.59825	-3.80397e-10
51739375	chr12:51739375:T:C	2.73893e-10	-1.69559	-1.20434	1.91e-05	-1.62934	-1.16621	1.99194e-05	-1.63055	-1.16791
51739628	chr12:51739628:G:A	2.73156e-10	-1.78665	-1.11597	1.88166e-05	-1.79124	-1.01926	1.95791e-05	-1.79162	-1.02408
51739651	chr12:51739651:G:A	1.23854e-09	-1.95781e-10	-1.39097	7.79224e-05	-1.95781e-10	-1.38953	8.1496e-05	-1.95781e-10	-1.38961
51739803	chr12:51739803:G:A	1.52821e-09	-1.95781e-10	-1.18081	9.86738e-05	-1.95781e-10	-1.15342	0.00010316	-1.95781e-10	-1.15388
51739905	chr12:51739905:G:A	2.11464e-10	-1.83141	-1.32719	1.27289e-05	-1.83489	-1.36648	1.33069e-05	-1.83502	-1.36686
51740070	chr12:51740070:A:G	3.15396e-09	-1.95781e-10	-0.456249	0.000206685	-1.95781e-10	-0.414046	0.000216154	-1.95781e-10	-0.41417
51740208	chr12:51740208:G:A	1.36086e-09	-1.95781e-10	-1.29679	8.48606e-05	-1.95781e-10	-1.30423	8.87543e-05	-1.95781e-10	-1.30429
51740537	chr12:51740537:T:G	1.41467e-09	-1.95781e-10	-1.25801	9.09675e-05	-1.95781e-10	-1.23474	9.51083e-05	-1.95781e-10	-1.23515
51740718	chr12:51740718:A:G	2.50817e-09	-1.95781e-10	-0.685354	0.000156654	-1.95781e-10	-0.691201	0.0001638	-1.95781e-10	-0.691517
51741151	chr12:51741151:C:T	1.24025e-09	-1.95781e-10	-1.3896	7.77073e-05	-1.95781e-10	-1.39229	8.1276e-05	-1.95781e-10	-1.39231
51741779	chr12:51741779:C:T	3.51406e-10	-1.46341	-1.18731	2.00114e-05	-1.59454	-1.1544	2.08079e-05	-1.5937	-1.16113
51741892	chr12:51741892:C:T	3.02754e-10	-1.78449	-1.01525	2.06789e-05	-1.77732	-0.938809	2.15185e-05	-1.77772	-0.943527
51741947	chr12:51741947:G:A	1.5643e-09	-1.95781e-10	-1.15747	0.000101166	-1.95781e-10	-1.12848	0.000105755	-1.95781e-10	-1.12904
51742247	chr12:51742247:A:G	2.24782e-10	-1.80113	-1.2964	1.45142e-05	-1.76553	-1.30459	1.51988e-05	-1.76587	-1.30308
51742491	chr12:51742491:C:T	2.04999e-09	-1.95781e-10	-0.887075	0.000126594	-1.95781e-10	-0.904257	0.000132554	-1.95781e-10	-0.903173
51742746	chr12:51742746:G:A	1.24633e-09	-1.95781e-10	-1.38471	7.80508e-05	-1.95781e-10	-1.38788	8.16676e-05	-1.95781e-10	-1.38751
51742808	chr12:51742808:C:T	2.88135e-10	-1.79993	-1.04931	1.97743e-05	-1.80121	-0.959654	2.05424e-05	-1.80155	-0.966122
51743789	chr12:51743789:G:T	2.30962e-10	-1.78441	-1.286	1.49948e-05	-1.743	-1.29454	1.57025e-05	-1.74338	-1.29296
51743873	chr12:51743873:A:G	1.32466e-09	-1.95781e-10	-1.32375	8.20674e-05	-1.95781e-10	-1.3377	8.59289e-05	-1.95781e-10	-1.33664
51744411	chr12:51744411:G:A	3.42723e-09	-1.95781e-10	-0.373154	0.000203295	-1.95781e-10	-0.430583	0.00021227	-1.95781e-10	-0.432302
51744794	chr12:51744794:G:A	1.4885e-09	-1.95781e-10	-1.20714	9.59329e-05	-1.95781e-10	-1.18159	0.00010029	-1.95781e-10	-1.18209
51745259	chr12:51745259:G:A	1.36805e-09	-1.95781e-10	-1.29152	8.5215e-05	-1.95781e-10	-1.30006	8.9124e-05	-1.95781e-10	-1.30013
51746061	chr12:51746061:A:C	1.36805e-09	-1.95781e-10	-1.29152	8.5215e-05	-1.95781e-10	-1.30006	8.9124e-05	-1.95781e-10	-1.30013
51746142	chr12:51746142:A:T	1.53673e-09	-1.95781e-10	-1.17525	9.92243e-05	-1.95781e-10	-1.14786	0.000103725	-1.95781e-10	-1.14842
51747422	chr12:51747422:T:C	2.17171e-09	-1.95781e-10	-0.829392	0.000133755	-1.95781e-10	-0.849228	0.000140048	-1.95781e-10	-0.848178
51749282	chr12:51749282:T:G	1.25836e-09	-1.95781e-10	-1.3751	7.86327e-05	-1.95781e-10	-1.38045	8.2293e-05	-1.95781e-10	-1.37988
51749918	chr12:51749918:T:C	1.30913e-09	-1.95781e-10	-1.33555	8.19195e-05	-1.95781e-10	-1.3395	8.5673e-05	-1.95781e-10	-1.33963
51750398	chr12:51750398:G:A	1.74775e-09	-1.95781e-10	-1.04658	0.00011533	-1.95781e-10	-0.997444	0.000120577	-1.95781e-10	-0.997871
51750876	chr12:51750876:T:G	9.41034e-10	-1.66568	-3.80397e-10	5.54399e-05	-1.72994	-3.80397e-10	5.8007e-05	-1.7296	-3.80397e-10
51750944	chr12:51750944:G:A	2.35052e-10	-1.81761	-1.23524	1.60867e-05	-1.74513	-1.22211	1.67869e-05	-1.74578	-1.22378
51752011	chr12:51752011:C:T	1.31612e-09	-1.95781e-10	-1.33022	8.08116e-05	-1.95781e-10	-1.35312	8.45574e-05	-1.95781e-10	-1.35273
51752184	chr12:51752184:C:T	2.29444e-10	-1.82232	-1.25468	1.56049e-05	-1.7554	-1.24226	1.62861e-05	-1.75602	-1.24384
51752838	chr12:51752838:T:C	2.08955e-10	-1.83964	-1.33091	1.30343e-05	-1.83048	-1.34717	1.36436e-05	-1.83058	-1.34632
51753116	chr12:51753116:G:A	3.65607e-09	-0.30852	-3.80397e-10	0.000211215	-0.392367	-3.80397e-10	0.000221095	-0.391571	-3.80397e-10
51753882	chr12:51753882:G:A	1.25648e-09	-1.95781e-10	-1.3766	7.80883e-05	-1.95781e-10	-1.3874	8.17174e-05	-1.95781e-10	-1.3869
51753960	chr12:51753960:A:G	1.34686e-09	-1.95781e-10	-1.30713	8.64275e-05	-1.95781e-10	-1.28594	9.03482e-05	-1.95781e-10	-1.28649
51754278	chr12:51754278:A:G	2.58419e-09	-1.95781e-10	-0.655495	0.000170626	-1.95781e-10	-0.605765	0.000178363	-1.95781e-10	-0.606343
51754404	chr12:51754404:A:T	1.30534e-09	-1.95781e-10	-1.33845	8.09773e-05	-1.95781e-10	-1.35107	8.48142e-05	-1.95781e-10	-1.3497
51754412	chr12:51754412:A:G	2.41798e-10	-1.77958	-1.24498	1.66792e-05	-1.73491	-1.19617	1.73864e-05	-1.7353	-1.19918
51754745	chr12:51754745:T:G	1.40622e-09	-1.95781e-10	-1.264	8.65177e-05	-1.95781e-10	-1.28489	9.06753e-05	-1.95781e-10	-1.28288
51754853	chr12:51754853:C:T	2.13984e-10	-1.81017	-1.3366	1.43674e-05	-1.78333	-1.29695	1.4976e-05	-1.78364	-1.30007
51755216	chr12:51755216:A:G	2.49263e-10	-1.79826	-1.1959	1.73596e-05	-1.71031	-1.18078	1.811e-05	-1.71105	-1.18265
51755223	chr12:51755223:A:G	2.50292e-09	-1.95781e-10	-0.687451	0.000152664	-1.95781e-10	-0.716999	0.000159489	-1.95781e-10	-0.718185
51755352	chr12:51755352:G:A	1.4505e-09	-1.95781e-10	-1.233	9.01803e-05	-1.95781e-10	-1.24343	9.41077e-05	-1.95781e-10	-1.24572
51755775	chr12:51755775:A:G	1.39691e-09	-1.95781e-10	-1.27064	8.55544e-05	-1.95781e-10	-1.29609	8.95669e-05	-1.95781e-10	-1.29518
51755860	chr12:51755860:A:G	2.0732e-10	-1.83765	-1.34075	1.30349e-05	-1.82224	-1.35536	1.3643e-05	-1.82238	-1.35455
51756082	chr12:51756082:G:A	2.33537e-10	-1.67151	-1.38781	1.40613e-05	-1.72942	-1.37239	1.47328e-05	-1.72837	-1.37172
51756087	chr12:51756087:C:T	1.34657e-09	-1.95781e-10	-1.30734	8.5885e-05	-1.95781e-10	-1.29223	8.97851e-05	-1.95781e-10	-1.29274
51756191	chr12:51756191:G:A	1.32377e-09	-1.95781e-10	-1.32442	8.19427e-05	-1.95781e-10	-1.33922	8.58346e-05	-1.95781e-10	-1.33774
51756225	chr12:51756225:A:G	1.27552e-09	-1.95781e-10	-1.36156	7.94458e-05	-1.95781e-10	-1.37017	8.31242e-05	-1.95781e-10	-1.36983
51757187	chr12:51757187:C:T	1.29927e-09	-1.95781e-10	-1.3431	8.06312e-05	-1.95781e-10	-1.35536	8.44412e-05	-1.95781e-10	-1.35411
51757230	chr12:51757230:G:A	4.24641e-09	-1.95781e-10	-0.158833	0.000282937	-1.95781e-10	-0.100015	0.00029594	-1.95781e-10	-0.100006
51758032	chr12:51758032:C:T	2.15385e-10	-1.82644	-1.31379	1.44644e-05	-1.80604	-1.26752	1.5072e-05	-1.80628	-1.27104
51758280	chr12:51758280:C:G	2.39002e-10	-1.81266	-1.22353	1.643e-05	-1.73589	-1.21024	1.71437e-05	-1.73659	-1.21195
51758408	chr12:51758408:G:A	2.39285e-10	-1.82349	-1.21152	1.62726e-05	-1.75821	-1.19755	1.69799e-05	-1.75882	-1.19931
51758507	chr12:51758507:G:A	6.67399e-09	-1.95781e-10	0.29331	0.000444311	-1.95781e-10	0.351284	0.000465471	-1.95781e-10	0.352888
51758541	chr12:51758541:G:A	2.22345e-10	-1.81882	-1.28961	1.50869e-05	-1.7944	-1.23702	1.57133e-05	-1.79468	-1.24097
51758590	chr12:51758590:A:G	1.23819e-09	-1.95781e-10	-1.39126	7.7723e-05	-1.95781e-10	-1.39209	8.12925e-05	-1.95781e-10	-1.39211
51758634	chr12:51758634:C:T	8.13492e-10	-1.81133	-3.80397e-10	5.19275e-05	-1.79539	-3.80397e-10	5.42879e-05	-1.79586	-3.80397e-10
51758681	chr12:51758681:A:G	1.23955e-09	-1.95781e-10	-1.39016	7.77704e-05	-1.95781e-10	-1.39148	8.13407e-05	-1.95781e-10	-1.39152
51758715	chr12:51758715:G:A	1.29381e-09	-1.95781e-10	-1.34732	8.09272e-05	-1.95781e-10	-1.35169	8.46293e-05	-1.95781e-10	-1.35188
51758731	chr12:51758731:C:G	2.40629e-10	-1.80827	-1.22113	1.66002e-05	-1.72883	-1.207	1.73204e-05	-1.72955	-1.20873
51758797	chr12:51758797:G:GTTGTGATA	4.56063e-09	-1.95781e-10	-0.0874465	0.000363802	-1.95781e-10	0.151369	0.000400748	-1.95781e-10	0.20317
51759266	chr12:51759266:G:A	1.48904e-09	-1.95781e-10	-1.20677	9.11076e-05	-1.95781e-10	-1.2332	9.55268e-05	-1.95781e-10	-1.23076
51759295	chr12:51759295:G:T	7.93121e-10	-1.83669	-3.80397e-10	5.03188e-05	-1.82686	-3.80397e-10	5.2626e-05	-1.82695	-3.80397e-10
51759487	chr12:51759487:C:G	1.35471e-09	-1.95781e-10	-1.30132	8.6508e-05	-1.95781e-10	-1.285	9.0435e-05	-1.95781e-10	-1.28553
51759583	chr12:51759583:A:G	1.54303e-09	-1.95781e-10	-1.17116	9.60085e-05	-1.95781e-10	-1.1808	0.000100514	-1.95781e-10	-1.17987
51759837	chr12:51759837:C:T	2.73134e-10	-1.79503	-1.10767	1.69744e-05	-1.81529	-1.09824	1.77906e-05	-1.81513	-1.09636
51759978	chr12:51759978:A:G	6.4404e-09	-1.95781e-10	0.257683	0.000428162	-1.95781e-10	0.31426	0.000448509	-1.95781e-10	0.315766
51760523	chr12:51760523:A:G	1.47438e-09	-1.95781e-10	-1.21667	9.0331e-05	-1.95781e-10	-1.24176	9.47072e-05	-1.95781e-10	-1.23937
51760788	chr12:51760788:T:C	2.78363e-10	-1.82552	-1.05822	1.72407e-05	-1.79869	-1.09928	1.80716e-05	-1.7989	-1.09692
51760865	chr12:51760865:A:G	1.23702e-09	-1.95781e-10	-1.39221	7.77761e-05	-1.95781e-10	-1.39141	8.13527e-05	-1.95781e-10	-1.39137
51761560	chr12:51761560:G:A	1.31853e-09	-1.95781e-10	-1.32839	8.24033e-05	-1.95781e-10	-1.33362	8.61696e-05	-1.95781e-10	-1.33385
51762758	chr12:51762758:AT:A	1.29554e-09	-1.95781e-10	-1.34598	8.31522e-05	-1.95781e-10	-1.32457	8.69182e-05	-1.95781e-10	-1.3252
51762860	chr12:51762860:T:C	2.43628e-09	-1.95781e-10	-0.714437	0.000144258	-1.95781e-10	-0.773636	0.000151105	-1.95781e-10	-0.772188
51763703	chr12:51763703:C:T	3.4267e-09	0.543557	-0.916868	0.000207721	0.537872	-0.946916	0.000216971	0.534958	-0.945357
51764165	chr12:51764165:A:C	2.47614e-10	-1.80464	-1.19616	1.71865e-05	-1.72164	-1.17948	1.79313e-05	-1.72234	-1.18127
51764214	chr12:51764214:G:C	1.2653e-09	-1.95781e-10	-1.3696	7.92847e-05	-1.95781e-10	-1.3722	8.29179e-05	-1.95781e-10	-1.37231
51764683	chr12:51764683:A:G	1.3905e-09	-1.95781e-10	-1.27525	8.94628e-05	-1.95781e-10	-1.25142	9.35196e-05	-1.95781e-10	-1.25199
51764705	chr12:51764705:C:T	1.26573e-09	-1.95781e-10	-1.36926	7.97463e-05	-1.95781e-10	-1.36639	8.35554e-05	-1.95781e-10	-1.36465
51764910	chr12:51764910:G:A	1.26699e-09	-1.95781e-10	-1.36826	7.93846e-05	-1.95781e-10	-1.37094	8.30222e-05	-1.95781e-10	-1.37105
51765061	chr12:51765061:C:T	2.03506e-09	-1.95781e-10	-0.894384	0.000123734	-1.95781e-10	-0.927106	0.000128867	-1.95781e-10	-0.931378
51766193	chr12:51766193:A:G	2.0937e-09	-0.865976	-3.80397e-10	0.000110359	-1.0415	-3.80397e-10	0.000115334	-1.04233	-3.80397e-10
51766304	chr12:51766304:T:C	1.70466e-09	-1.95781e-10	-1.07154	0.000103562	-1.95781e-10	-1.10507	0.000108665	-1.95781e-10	-1.10189
51767116	chr12:51767116:A:G	2.43385e-10	-1.82109	-1.19693	1.66542e-05	-1.75162	-1.18096	1.73776e-05	-1.75222	-1.18276
51767630	chr12:51767630:A:T	3.2505e-10	-1.83271	-0.895974	1.96146e-05	-1.8397	-0.929266	2.05914e-05	-1.8397	-0.925595
51767973	chr12:51767973:T:C	1.42228e-09	-1.95781e-10	-1.25264	8.75245e-05	-1.95781e-10	-1.27332	9.17447e-05	-1.95781e-10	-1.27115
51768020	chr12:51768020:G:A	1.42627e-09	-1.95781e-10	-1.24985	9.1514e-05	-1.95781e-10	-1.22875	9.59695e-05	-1.95781e-10	-1.22613
51768024	chr12:51768024:A:G	1.73163e-09	-1.95781e-10	-1.05584	0.000104986	-1.95781e-10	-1.09141	0.000109941	-1.95781e-10	-1.09022
51768303	chr12:51768303:C:T	1.39224e-09	-1.95781e-10	-1.27399	8.58329e-05	-1.95781e-10	-1.29284	8.99552e-05	-1.95781e-10	-1.29085
51768364	chr12:51768364:TTAAAA:T	4.72015e-10	-1.08952	-1.26613	2.49456e-05	-1.28616	-1.24239	2.59742e-05	-1.28547	-1.24758
51768655	chr12:51768655:A:G	1.28714e-09	-1.95781e-10	-1.35249	8.12161e-05	-1.95781e-10	-1.34813	8.49619e-05	-1.95781e-10	-1.34796
51769464	chr12:51769464:A:G	2.0961e-10	-1.83789	-1.32952	1.38917e-05	-1.82841	-1.28554	1.44894e-05	-1.82856	-1.28819
51769538	chr12:51769538:G:C	2.41548e-10	-1.83841	-1.18719	1.60102e-05	-1.80188	-1.17014	1.67095e-05	-1.8023	-1.17189
51770005	chr12:51770005:G:A	2.33106e-10	-1.76052	-1.30065	1.59904e-05	-1.70481	-1.26844	1.66745e-05	-1.70531	-1.27098
51770795	chr12:51770795:G:A	8.07076e-09	-1.95781e-10	0.483341	0.000533296	-1.95781e-10	0.533836	0.000558404	-1.95781e-10	0.534919
51770948	chr12:51770948:A:G	1.53289e-09	-1.95781e-10	-1.17775	9.34822e-05	-1.95781e-10	-1.20747	9.78628e-05	-1.95781e-10	-1.2066
51771262	chr12:51771262:A:G	1.46601e-09	-1.95781e-10	-1.22236	9.00386e-05	-1.95781e-10	-1.245	9.43067e-05	-1.95781e-10	-1.24361
51771313	chr12:51771313:C:T	1.45392e-09	-1.95781e-10	-1.23064	8.93021e-05	-1.95781e-10	-1.25322	9.35268e-05	-1.95781e-10	-1.25191
51771900	chr12:51771900:G:A	5.97547e-10	-1.57968	-0.54015	2.79303e-05	-1.76516	-0.650372	2.93412e-05	-1.76479	-0.646381
51771929	chr12:51771929:A:G	5.92425e-10	-1.53111	-0.597326	2.71453e-05	-1.73957	-0.704473	2.85523e-05	-1.73912	-0.699309
51772150	chr12:51772150:CTGTGGGAGGCCAAGACG:C	1.41069e-09	-1.95781e-10	-1.26083	9.07887e-05	-1.95781e-10	-1.23671	9.51632e-05	-1.95781e-10	-1.23457
51772225	chr12:51772225:G:A	5.19395e-10	-1.33991	-0.920086	3.09565e-05	-1.37281	-0.93985	3.24742e-05	-1.37295	-0.936771
51772306	chr12:51772306:A:C	1.29752e-09	-1.95781e-10	-1.34445	8.0468e-05	-1.95781e-10	-1.35738	8.41491e-05	-1.95781e-10	-1.35757
51772708	chr12:51772708:C:T	2.75079e-09	-1.95781e-10	-0.593018	0.000181331	-1.95781e-10	-0.544919	0.000189848	-1.95781e-10	-0.543938
51772719	chr12:51772719:A:G	2.141e-10	-1.79137	-1.35485	1.49414e-05	-1.69341	-1.3477	1.56072e-05	-1.69428	-1.34815
51772804	chr12:51772804:C:T	1.38279e-09	-1.95781e-10	-1.2808	8.53234e-05	-1.95781e-10	-1.29879	8.93104e-05	-1.95781e-10	-1.29804
51772849	chr12:51772849:T:G	3.1717e-10	-1.36487	-1.38836	1.56108e-05	-1.60508	-1.39219	1.63494e-05	-1.60374	-1.39223
51772924	chr12:51772924:A:G	2.40653e-10	-1.66245	-1.36685	1.82102e-05	-1.48932	-1.35394	1.89987e-05	-1.49053	-1.35526
51772986	chr12:51772986:A:G	1.56035e-09	-1.95781e-10	-1.16	9.47409e-05	-1.95781e-10	-1.1941	9.90793e-05	-1.95781e-10	-1.19424
51773111	chr12:51773111:C:T	1.83404e-09	-1.95781e-10	-0.998388	0.000120427	-1.95781e-10	-0.954194	0.000125887	-1.95781e-10	-0.954775
51773112	chr12:51773112:G:A	2.19429e-10	-1.73845	-1.38318	1.25826e-05	-1.83348	-1.37944	1.31586e-05	-1.83333	-1.37976
```
