## Supplementary material for "Characterization of shared and ancestry-specific signals driving complex traits using multi-ancestry fine-mapping": susiex_nc3.cs80.summary

```
# chr12:50008099-51773120
CS_ID	CS_LENGTH	CS_PURITY	MAX_PIP_SNP	BP	REF_ALLELE	ALT_ALLELE	REF_FRQ	BETA	SE	-LOG10P	MAX_PIP	POST-HOC_PROB_POP1	POST-HOC_PROB_POP2
1	36	0.791873	chr12:50540649:C:T	50540649	T,T	C,C	1,1	inf,inf	inf,inf	8.07517,2.83465	0.0647033	0.999954	0.776642
2	2259	0	chr12:50812160:AC:A	50812160	A,A	AC,AC	1,1	-inf,-inf	inf,inf	8.60064,0.601694	0.0107207	0.418906	0.428312
3	2342	0	chr12:51531941:GAGGTGGCACCAGGGC:G	51531941	NA,G	NA,GAGGTGGCACCAGGGC	NA,1	NA,inf	NA,inf	NA,3.13088	0.00974	0.418997	0.416184
```
