## Supplementary material for "Characterization of shared and ancestry-specific signals driving complex traits using multi-ancestry fine-mapping": susiex_nc1.cs80.snp

```
BP	SNP	PIP(CS1)	LogBF(CS1,Pop1)	LogBF(CS1,Pop2)
53819029	chr12:53819029:A:G	9.91242e-20	-0.0679305	-1.40531
53819898	chr12:53819898:G:T	1.2532e-19	-0.1364	-1.10235
53820414	chr12:53820414:A:C	1.25504e-19	-0.10756	-1.12972
53820661	chr12:53820661:T:C	1.15238e-19	0.0872136	-1.40984
53820947	chr12:53820947:G:A	2.64426e-20	-1.70051	-1.09413
53821205	chr12:53821205:T:A	1.38972e-19	-4.48875e-10	-1.13535
53821426	chr12:53821426:A:T	8.50537e-20	-0.482999	-1.14334
53821557	chr12:53821557:C:T	1.06862e-19	-4.48875e-10	-1.39809
53821685	chr12:53821685:A:G	2.53504e-20	-1.68104	-1.15579
53821764	chr12:53821764:C:T	1.15505e-19	-4.48875e-10	-1.3203
53821968	chr12:53821968:T:C	2.64743e-20	-1.65582	-1.13762
53822040	chr12:53822040:T:C	2.4914e-20	-1.69012	-1.16407
53822074	chr12:53822074:G:A	2.39606e-20	-1.72295	-1.17025
53822344	chr12:53822344:A:G	1.42006e-19	-4.48875e-10	-1.11375
53822350	chr12:53822350:G:A	1.06317e-19	-4.48875e-10	-1.4032
53822504	chr12:53822504:A:C	8.11591e-20	-0.540608	-1.1326
53822667	chr12:53822667:C:T	1.02288e-19	-0.040919	-1.40091
53822814	chr12:53822814:C:G	1.40284e-19	-4.48875e-10	-1.12595
53822887	chr12:53822887:C:A	1.06531e-19	-4.48875e-10	-1.40118
53822935	chr12:53822935:A:T	1.11723e-19	-4.48875e-10	-1.35359
53823162	chr12:53823162:TA:T	1.34338e-19	-4.48875e-10	-1.16926
53823171	chr12:53823171:G:T	1.24064e-19	-4.48875e-10	-1.24882
53823352	chr12:53823352:A:G	1.13913e-19	0.0648647	-1.39905
53823538	chr12:53823538:A:G	1.06231e-19	-4.48875e-10	-1.404
53823696	chr12:53823696:A:G	3.6754e-19	-4.48875e-10	-0.162787
53823846	chr12:53823846:G:A	1.83217e-19	-4.48875e-10	-0.858947
53823881	chr12:53823881:G:A	3.03708e-19	-4.48875e-10	-0.353553
53823981	chr12:53823981:C:T	1.33497e-18	-4.48875e-10	1.12704
53824003	chr12:53824003:T:A	1.85024e-19	-4.48875e-10	-0.849136
53824180	chr12:53824180:G:A	1.20212e-19	0.127526	-1.40789
53824332	chr12:53824332:T:G	8.5493e-20	-1.62118	-4.00186e-10
53824840	chr12:53824840:G:A	1.06959e-19	-4.48875e-10	-1.39717
53824855	chr12:53824855:T:C	1.58213e-19	-4.48875e-10	-1.00567
53825293	chr12:53825293:T:C	1.17028e-19	0.0916652	-1.39887
53825324	chr12:53825324:A:G	1.16561e-19	-4.48875e-10	-1.3112
53825606	chr12:53825606:A:G	1.18053e-19	-0.0165013	-1.28199
53825853	chr12:53825853:T:C	1.50063e-19	-4.48875e-10	-1.05857
53825867	chr12:53825867:TTTATTTATTTAC:T	1.47644e-19	-4.48875e-10	-1.07481
53826733	chr12:53826733:G:A	1.13171e-19	-4.48875e-10	-1.34072
53826856	chr12:53826856:C:G	1.33467e-19	-0.0157851	-1.15998
53827215	chr12:53827215:G:A	1.07081e-19	-4.48875e-10	-1.39603
53827333	chr12:53827333:A:G	1.88993e-19	-4.48875e-10	-0.827908
53827481	chr12:53827481:A:G	1.36955e-19	0.246382	-1.39635
53827635	chr12:53827635:T:C	8.63869e-20	-0.210444	-1.40034
53827644	chr12:53827644:A:C	1.55084e-19	-4.48875e-10	-1.02566
53827976	chr12:53827976:A:G	5.07952e-20	-0.949859	-1.19196
53828309	chr12:53828309:C:T	1.27507e-19	-4.48875e-10	-1.22144
53828319	chr12:53828319:A:G	1.25491e-19	0.173898	-1.41128
53828363	chr12:53828363:C:T	1.28825e-19	-4.48875e-10	-1.21116
53828416	chr12:53828416:A:G	1.31085e-19	0.217857	-1.41163
53828741	chr12:53828741:T:C	1.30739e-19	0.200105	-1.39652
53828801	chr12:53828801:C:T	4.68253e-20	-2.2232	-4.00186e-10
53829106	chr12:53829106:C:T	1.24113e-19	0.145272	-1.3937
53829123	chr12:53829123:T:C	1.62762e-20	-1.96107	-1.31885
53829284	chr12:53829284:C:G	1.11437e-19	-4.48875e-10	-1.35616
53829345	chr12:53829345:T:C	6.56161e-20	-0.499695	-1.3861
53829544	chr12:53829544:G:A	1.04372e-19	-0.143291	-1.27837
53829730	chr12:53829730:T:A	9.83661e-20	-0.0685139	-1.41241
53829766	chr12:53829766:G:A	9.58911e-20	-0.110625	-1.39578
53830224	chr12:53830224:T:C	1.20376e-19	-4.48875e-10	-1.279
53830395	chr12:53830395:G:A	1.59897e-19	-4.48875e-10	-0.99509
53830540	chr12:53830540:G:A	1.01161e-19	-0.156912	-1.29599
53830761	chr12:53830761:G:T	1.15374e-19	-4.48875e-10	-1.32144
53830896	chr12:53830896:C:T	9.74205e-20	-0.170309	-1.32027
53830944	chr12:53830944:G:GTCTT	9.82708e-20	-0.158841	-1.32305
53831044	chr12:53831044:G:A	1.08651e-19	-4.48875e-10	-1.38148
53831200	chr12:53831200:T:C	6.91532e-20	-0.41736	-1.41593
53831683	chr12:53831683:G:A	1.08524e-19	0.0114039	-1.39405
53831687	chr12:53831687:G:A	1.01412e-19	-0.137932	-1.31249
53832122	chr12:53832122:A:G	7.0611e-20	-0.396658	-1.41577
53832231	chr12:53832231:T:C	2.48713e-19	-4.48875e-10	-0.553319
53832469	chr12:53832469:A:C	1.25479e-19	-4.48875e-10	-1.23748
53832854	chr12:53832854:T:C	5.31597e-20	-2.09632	-4.00186e-10
53832910	chr12:53832910:A:G	2.3831e-20	-1.96487	-0.933761
53832955	chr12:53832955:A:G	1.12594e-19	-4.48875e-10	-1.34583
53833051	chr12:53833051:C:T	2.55518e-20	-1.49083	-1.33808
53833077	chr12:53833077:G:A	1.00218e-19	-0.139893	-1.32238
53833376	chr12:53833376:C:G	1.12119e-19	-4.48875e-10	-1.35006
53833402	chr12:53833402:A:G	1.17205e-19	-4.48875e-10	-1.3057
53833473	chr12:53833473:A:G	1.01037e-19	-0.14261	-1.31152
53833768	chr12:53833768:A:G	1.11766e-19	-4.48875e-10	-1.35321
53834128	chr12:53834128:G:A	1.14849e-19	-4.48875e-10	-1.326
53834290	chr12:53834290:C:T	1.0506e-19	-4.48875e-10	-1.41508
53834724	chr12:53834724:T:A	1.08772e-19	0.0146042	-1.39496
53835159	chr12:53835159:TG:T	1.06821e-19	-4.48875e-10	-1.39847
53835732	chr12:53835732:C:T	1.68491e-19	-4.48875e-10	-0.942737
53836195	chr12:53836195:C:A	1.04971e-19	-4.48875e-10	-1.41594
53836578	chr12:53836578:A:T	1.73232e-19	-4.48875e-10	-0.914987
53836647	chr12:53836647:C:T	1.2881e-19	-4.48875e-10	-1.21128
53836744	chr12:53836744:C:T	1.14289e-19	-4.48875e-10	-1.33089
53837344	chr12:53837344:A:G	1.00234e-19	-0.0770242	-1.38508
53837375	chr12:53837375:G:A	1.53546e-20	-2.05345	-1.28475
53837662	chr12:53837662:A:G	2.40158e-20	-1.96766	-0.923249
53837683	chr12:53837683:C:T	9.62935e-20	-0.110541	-1.39168
53837819	chr12:53837819:T:C	4.01652e-19	-4.48875e-10	-0.0740331
53837844	chr12:53837844:C:T	1.21942e-19	-4.48875e-10	-1.26607
53837848	chr12:53837848:A:G	9.89688e-20	-0.083636	-1.39118
53837890	chr12:53837890:A:G	1.01075e-19	-0.0708066	-1.38295
53837936	chr12:53837936:C:T	1.00689e-19	-0.0730341	-1.38455
53838533	chr12:53838533:A:G	1.0605e-19	-0.0136388	-1.39207
53839555	chr12:53839555:G:A	1.11451e-19	0.0361895	-1.39223
53840735	chr12:53840735:G:A	1.07625e-19	0.00825796	-1.39922
53841344	chr12:53841344:C:T	1.47068e-19	-4.48875e-10	-1.07872
53841835	chr12:53841835:C:T	1.18011e-19	-4.48875e-10	-1.29884
53841877	chr12:53841877:C:G	4.29742e-19	-4.48875e-10	-0.00643315
53841939	chr12:53841939:G:A	5.25728e-20	-0.802893	-1.30453
53842084	chr12:53842084:G:T	9.25931e-20	-0.146176	-1.39523
53842177	chr12:53842177:A:G	2.30925e-20	-1.52242	-1.4077
53842288	chr12:53842288:G:A	1.02392e-19	-0.0505987	-1.39021
53842622	chr12:53842622:C:T	9.18525e-20	-0.153406	-1.39603
53842742	chr12:53842742:G:A	1.00029e-19	-0.0699663	-1.39419
53843366	chr12:53843366:C:A	2.51951e-20	-1.44004	-1.40293
53843785	chr12:53843785:A:G	8.46038e-20	-0.303433	-1.32821
53843910	chr12:53843910:A:G	1.11036e-19	-4.48875e-10	-1.35977
53843932	chr12:53843932:T:C	4.50069e-20	-0.868988	-1.39382
53844010	chr12:53844010:T:G	8.61187e-20	-0.274571	-1.33932
53844015	chr12:53844015:G:T	1.3128e-19	-4.48875e-10	-1.19228
53844104	chr12:53844104:T:C	3.88526e-20	-1.01998	-1.38986
53844341	chr12:53844341:T:C	3.08148e-20	-1.2932	-1.34842
53844362	chr12:53844362:AG:A	1.29996e-19	-4.48875e-10	-1.20212
53844936	chr12:53844936:C:T	4.57765e-20	-2.24585	-4.00186e-10
53845001	chr12:53845001:A:G	2.88301e-19	-4.48875e-10	-0.405615
53845002	chr12:53845002:T:C	1.05313e-19	-4.48875e-10	-1.41268
53845109	chr12:53845109:T:C	1.55357e-19	-4.48875e-10	-1.02389
53845882	chr12:53845882:A:G	7.39181e-20	-0.389457	-1.3772
53846744	chr12:53846744:G:GCTT	1.05716e-19	-4.48875e-10	-1.40886
53847049	chr12:53847049:G:A	1.06251e-19	-4.48875e-10	-1.40381
53847281	chr12:53847281:A:G	1.73406e-19	-4.48875e-10	-0.913984
53847299	chr12:53847299:G:A	1.33803e-20	-2.22106	-1.25477
53847390	chr12:53847390:G:A	1.36311e-17	3.45049	-4.00186e-10
53847495	chr12:53847495:T:G	1.87598e-20	-2.22051	-0.91739
53847694	chr12:53847694:A:G	1.07815e-19	-4.48875e-10	-1.3892
53847857	chr12:53847857:T:C	1.39018e-19	-4.48875e-10	-1.13502
53847988	chr12:53847988:G:C	1.43875e-19	-4.48875e-10	-1.10068
53848217	chr12:53848217:T:C	1.2354e-20	-2.17287	-1.38277
53848936	chr12:53848936:C:T	1.68375e-19	-4.48875e-10	-0.943424
53849211	chr12:53849211:A:G	1.22485e-19	-1.26163	-4.00186e-10
53849438	chr12:53849438:G:A	1.08492e-19	-4.48875e-10	-1.38294
53849541	chr12:53849541:G:A	1.76456e-19	-4.48875e-10	-0.896545
53849568	chr12:53849568:C:T	2.03331e-20	-1.67654	-1.38083
53849928	chr12:53849928:C:T	1.52171e-19	-4.48875e-10	-1.04461
53850097	chr12:53850097:C:T	1.0598e-19	-4.48875e-10	-1.40637
53850978	chr12:53850978:T:C	8.69575e-20	-1.25532	-0.348883
53851415	chr12:53851415:G:A	1.0497e-19	-4.48875e-10	-1.41594
53852054	chr12:53852054:A:T	3.14193e-20	-1.46441	-1.15779
53852167	chr12:53852167:T:C	1.11038e-19	-4.48875e-10	-1.35975
53852564	chr12:53852564:C:A	7.5875e-20	-1.31291	-0.427625
53853713	chr12:53853713:G:A	2.72119e-20	-1.35819	-1.40778
53853754	chr12:53853754:C:T	1.27054e-19	-4.48875e-10	-1.22501
53854535	chr12:53854535:G:A	1.92764e-19	-4.48875e-10	-0.808151
53854577	chr12:53854577:A:G	8.27946e-19	-4.48875e-10	0.649328
53854883	chr12:53854883:G:C	3.157e-20	-1.47733	-1.14008
53854912	chr12:53854912:C:T	1.4312e-19	-4.48875e-10	-1.10593
53854945	chr12:53854945:G:A	2.56769e-19	-0.703753	0.18231
53855522	chr12:53855522:A:G	1.05593e-19	-4.48875e-10	-1.41003
53855627	chr12:53855627:C:T	1.25631e-20	-2.17173	-1.36713
53855819	chr12:53855819:A:G	1.20538e-19	-4.48875e-10	-1.27765
53855907	chr12:53855907:G:C	1.25518e-19	-0.394621	-0.842549
53855965	chr12:53855965:C:A	1.28634e-18	-4.48875e-10	1.08994
53855966	chr12:53855966:A:C	1.25142e-18	-4.48875e-10	1.06241
53856351	chr12:53856351:G:A	1.23915e-19	-4.48875e-10	-1.25002
53856610	chr12:53856610:A:G	1.05593e-19	-4.48875e-10	-1.41003
53856761	chr12:53856761:A:T	1.30926e-20	-2.16756	-1.33001
53856901	chr12:53856901:T:C	1.24535e-19	-4.48875e-10	-1.24504
53857665	chr12:53857665:C:T	1.69612e-19	-4.48875e-10	-0.936105
53857776	chr12:53857776:G:T	1.58277e-19	-4.48875e-10	-1.00527
53858046	chr12:53858046:T:C	2.11259e-19	-4.48875e-10	-0.716533
53858210	chr12:53858210:C:T	5.82449e-20	-2.00496	-4.00186e-10
53858246	chr12:53858246:T:C	1.27609e-19	-4.48875e-10	-1.22064
53858344	chr12:53858344:C:T	1.58207e-19	-4.48875e-10	-1.00572
53858593	chr12:53858593:G:A	2.07488e-19	-4.48875e-10	-0.734545
53858968	chr12:53858968:C:T	7.74903e-20	-1.71947	-4.00186e-10
53858988	chr12:53858988:T:C	1.99583e-19	-4.48875e-10	-0.773389
53859091	chr12:53859091:T:C	1.50312e-20	-2.24667	-1.11282
53859738	chr12:53859738:G:T	1.06976e-19	-4.48875e-10	-1.39702
53859830	chr12:53859830:C:T	4.49523e-20	-0.905129	-1.35889
53859852	chr12:53859852:C:T	3.26547e-20	-1.22515	-1.35848
53860186	chr12:53860186:A:C	1.12162e-19	-4.48875e-10	-1.34968
53860890	chr12:53860890:A:G	1.16532e-19	-4.48875e-10	-1.31145
53860907	chr12:53860907:A:G	1.64744e-19	-0.838798	-0.126429
53861261	chr12:53861261:G:A	6.59942e-19	-4.48875e-10	0.422533
53861423	chr12:53861423:C:T	1.41929e-20	-2.05465	-1.36222
53862255	chr12:53862255:C:T	1.77359e-19	-4.48875e-10	-0.891446
53862310	chr12:53862310:C:T	1.71312e-19	-4.48875e-10	-0.926131
53862412	chr12:53862412:C:T	3.35817e-19	-4.48875e-10	-0.253054
53862621	chr12:53862621:A:T	2.38033e-19	-0.682994	0.0857834
53862697	chr12:53862697:G:A	1.0727e-19	-4.48875e-10	-1.39427
53862884	chr12:53862884:C:A	1.16382e-19	-4.48875e-10	-1.31274
53862960	chr12:53862960:C:T	3.29803e-19	-4.48875e-10	-0.271124
53863083	chr12:53863083:C:T	1.28584e-19	-4.48875e-10	-1.21304
53863543	chr12:53863543:C:G	4.73979e-20	-1.24558	-0.965461
53864035	chr12:53864035:C:T	1.39065e-19	-0.763962	-0.370717
53864157	chr12:53864157:A:G	1.20448e-19	-4.48875e-10	-1.2784
53864612	chr12:53864612:T:G	1.68538e-19	-4.48875e-10	-0.94246
53864888	chr12:53864888:C:T	1.307e-18	-4.48875e-10	1.10587
53865196	chr12:53865196:G:A	1.30086e-20	-2.13825	-1.36576
53865514	chr12:53865514:C:T	2.94114e-19	-4.48875e-10	-0.385653
53865727	chr12:53865727:T:C	3.03978e-19	-4.48875e-10	-0.352663
53865736	chr12:53865736:C:T	1.33299e-19	-4.48875e-10	-1.17703
53865825	chr12:53865825:A:G	3.1578e-19	-4.48875e-10	-0.314575
53865941	chr12:53865941:T:C	2.01132e-19	-4.48875e-10	-0.765657
53866207	chr12:53866207:T:A	1.37048e-19	-0.776238	-0.373051
53866336	chr12:53866336:T:A	1.39432e-19	-0.472348	-0.659695
53866366	chr12:53866366:C:G	1.00179e-19	-1.18595	-0.276709
53866429	chr12:53866429:C:T	6.08774e-20	-0.590891	-1.36987
53866507	chr12:53866507:G:A	1.68333e-19	-4.48875e-10	-0.943674
53866510	chr12:53866510:A:G	1.06049e-19	-1.19039	-0.215332
53866584	chr12:53866584:A:G	1.42258e-19	-0.484619	-0.627356
53866650	chr12:53866650:T:C	1.23863e-19	-4.48875e-10	-1.25044
53866761	chr12:53866761:G:A	1.04607e-19	-1.18161	-0.237802
53866780	chr12:53866780:G:A	1.43476e-19	-0.466198	-0.63725
53866925	chr12:53866925:A:C	9.80162e-20	-1.18294	-0.301542
53866942	chr12:53866942:C:T	5.72279e-20	-0.655976	-1.3666
53866986	chr12:53866986:T:A	1.06371e-19	-1.28554	-0.117147
53867000	chr12:53867000:G:A	1.05083e-19	-4.48875e-10	-1.41486
53867002	chr12:53867002:T:C	1.03817e-19	-1.17104	-0.255946
53867152	chr12:53867152:C:T	1.00117e-19	-1.17596	-0.287321
53867157	chr12:53867157:T:C	1.27663e-20	-2.15225	-1.37057
53867241	chr12:53867241:G:C	1.36616e-19	-4.48875e-10	-1.15245
53867262	chr12:53867262:T:A	1.05008e-19	-1.16465	-0.250934
53867317	chr12:53867317:A:G	1.42654e-19	-0.439719	-0.669479
53867656	chr12:53867656:T:C	1.94462e-20	-2.04433	-1.05763
53867672	chr12:53867672:C:G	1.05078e-19	-4.48875e-10	-1.41492
53867683	chr12:53867683:T:C	1.29673e-19	-4.48875e-10	-1.2046
53867816	chr12:53867816:A:G	3.65062e-20	-1.55462	-0.917515
53867904	chr12:53867904:G:A	1.28089e-20	-2.15504	-1.36444
53867976	chr12:53867976:C:T	1.32784e-20	-2.09733	-1.38615
53867988	chr12:53867988:G:A	3.9665e-20	-1.46469	-0.924456
53868381	chr12:53868381:A:G	1.05061e-19	-4.48875e-10	-1.41508
53868427	chr12:53868427:AG:A	1.34488e-20	-2.23004	-1.24069
53868514	chr12:53868514:T:C	1.521e-19	-4.48875e-10	-1.04508
53868596	chr12:53868596:T:C	9.31174e-20	-0.568858	-0.9669
53868691	chr12:53868691:T:C	1.05251e-19	-4.48875e-10	-1.41327
53868941	chr12:53868941:A:G	7.37286e-20	-0.35514	-1.41409
53868972	chr12:53868972:C:T	1.8435e-20	-2.23062	-0.924744
53869227	chr12:53869227:C:T	2.18574e-19	-0.0148122	-0.667681
53869518	chr12:53869518:G:A	2.35565e-20	-1.65916	-1.25105
53869594	chr12:53869594:G:A	1.3043e-19	-4.48875e-10	-1.19878
53869758	chr12:53869758:G:C	2.74567e-20	-2.18896	-0.568046
53870167	chr12:53870167:T:C	1.06689e-19	-4.48875e-10	-1.3997
53870342	chr12:53870342:C:T	1.15907e-19	-4.48875e-10	-1.31683
53870389	chr12:53870389:A:C	1.30955e-19	-4.48875e-10	-1.19477
53870550	chr12:53870550:G:A	2.77549e-20	-2.1912	-0.555005
53870569	chr12:53870569:T:A	2.85683e-20	-2.18843	-0.528896
53870585	chr12:53870585:G:T	5.76677e-20	-0.598987	-1.41593
53870638	chr12:53870638:G:A	1.25521e-20	-2.15387	-1.38586
53870855	chr12:53870855:T:C	3.43412e-20	-2.18651	-0.346764
53870888	chr12:53870888:G:A	1.00928e-18	-4.48875e-10	0.847373
53871085	chr12:53871085:T:C	2.9107e-20	-2.1769	-0.521743
53871092	chr12:53871092:C:T	1.05374e-19	-4.48875e-10	-1.4121
53871153	chr12:53871153:A:G	1.06458e-19	-4.48875e-10	-1.40187
53871470	chr12:53871470:A:G	1.70407e-20	-2.24683	-0.987186
53871626	chr12:53871626:A:G	2.89879e-20	-2.18603	-0.516708
53872176	chr12:53872176:C:T	2.83749e-20	-2.19417	-0.529942
53872263	chr12:53872263:A:G	1.20182e-19	-0.766144	-0.514468
53872321	chr12:53872321:C:T	2.98735e-20	-2.17653	-0.496112
53872629	chr12:53872629:T:G	2.94434e-20	-2.16981	-0.517342
53872761	chr12:53872761:C:T	2.72834e-20	-2.17906	-0.584282
53872783	chr12:53872783:G:A	2.71123e-20	-2.18881	-0.580825
53872938	chr12:53872938:G:A	1.1337e-19	-4.48875e-10	-1.33897
53872954	chr12:53872954:C:T	1.78114e-20	-2.0093	-1.18048
53873024	chr12:53873024:C:T	1.17778e-19	-0.788964	-0.511854
53873208	chr12:53873208:T:C	7.79382e-20	-0.589947	-1.12376
53873209	chr12:53873209:T:G	2.63742e-20	-2.16733	-0.629903
53873259	chr12:53873259:C:A	2.03572e-19	0.534037	-1.28764
53873367	chr12:53873367:A:C	1.23321e-19	-0.75124	-0.503585
53873478	chr12:53873478:G:A	2.36667e-19	0.684642	-1.28761
53873702	chr12:53873702:T:C	2.62525e-20	-2.18677	-0.615089
53874422	chr12:53874422:G:A	1.85006e-20	-2.00784	-1.14398
53874487	chr12:53874487:T:A	5.88712e-19	-4.48875e-10	0.308318
53874526	chr12:53874526:T:C	2.74836e-20	-2.16349	-0.59254
53874536	chr12:53874536:C:T	2.70915e-19	-4.48875e-10	-0.467813
53874610	chr12:53874610:G:A	2.61854e-19	-4.48875e-10	-0.50183
53874626	chr12:53874626:C:T	1.68335e-20	-2.24259	-1.00366
53874796	chr12:53874796:A:G	1.07149e-19	-4.48875e-10	-1.3954
53875183	chr12:53875183:A:G	2.69577e-20	-2.17784	-0.597506
53875308	chr12:53875308:A:T	1.07297e-19	-4.48875e-10	-1.39402
53875321	chr12:53875321:G:A	1.0771e-19	-4.48875e-10	-1.39017
53875534	chr12:53875534:C:T	1.08357e-19	-4.48875e-10	-1.38418
53875606	chr12:53875606:G:GA	2.57176e-20	-2.1728	-0.649639
53875794	chr12:53875794:A:G	2.66829e-20	-2.17717	-0.608427
53875813	chr12:53875813:A:T	8.05995e-20	-0.554466	-1.12566
53875861	chr12:53875861:A:G	1.45671e-19	-4.48875e-10	-1.08827
53876094	chr12:53876094:G:A	8.21047e-20	-0.543802	-1.11782
53876116	chr12:53876116:C:A	2.57719e-19	-4.48875e-10	-0.517749
53876444	chr12:53876444:C:A	1.72468e-20	-2.24082	-0.981179
53876470	chr12:53876470:G:A	2.72777e-20	-2.16222	-0.601331
53876492	chr12:53876492:C:T	2.69733e-20	-2.17302	-0.601754
53876968	chr12:53876968:AATAG:A	1.36294e-19	-4.48875e-10	-1.1548
53876996	chr12:53876996:T:C	1.52761e-20	-2.15404	-1.18929
53877052	chr12:53877052:G:A	1.08656e-18	-4.48875e-10	0.921156
53877465	chr12:53877465:A:G	1.05609e-19	-4.48875e-10	-1.40987
53877852	chr12:53877852:T:G	1.37716e-19	-4.48875e-10	-1.14442
53878018	chr12:53878018:C:T	1.5404e-20	-2.13602	-1.19898
53878034	chr12:53878034:T:C	2.93423e-19	-4.48875e-10	-0.388003
53878037	chr12:53878037:A:G	2.92485e-19	-4.48875e-10	-0.391205
53878351	chr12:53878351:T:C	2.67505e-20	-2.1934	-0.589665
53878371	chr12:53878371:C:T	1.66468e-19	-4.48875e-10	-0.954815
53878387	chr12:53878387:G:T	2.31435e-20	-2.15844	-0.76946
53878416	chr12:53878416:G:C	1.05249e-19	-4.48875e-10	-1.41329
53878568	chr12:53878568:T:G	1.06493e-19	-4.48875e-10	-1.40154
53878633	chr12:53878633:T:C	5.53871e-20	-0.6396	-1.41567
53878854	chr12:53878854:G:A	1.304e-20	-2.10909	-1.39251
53878887	chr12:53878887:T:C	2.65718e-20	-2.1761	-0.613674
53879362	chr12:53879362:C:T	1.0636e-19	-4.48875e-10	-1.40279
53879830	chr12:53879830:T:C	2.44548e-19	-4.48875e-10	-0.570207
53879939	chr12:53879939:A:G	6.35904e-20	-1.91716	-4.00186e-10
53880174	chr12:53880174:G:A	1.54158e-19	-4.48875e-10	-1.03164
53880185	chr12:53880185:C:T	1.05048e-19	-4.48875e-10	-1.4152
53880331	chr12:53880331:C:G	2.68772e-20	-2.17869	-0.599657
53880392	chr12:53880392:C:T	2.89966e-20	-1.99379	-0.708651
53880590	chr12:53880590:T:G	2.40965e-19	-4.48875e-10	-0.584968
53880625	chr12:53880625:G:A	2.7049e-20	-2.18582	-0.586146
53880840	chr12:53880840:T:C	2.74069e-20	-2.1707	-0.58812
53881182	chr12:53881182:A:AT	2.89343e-20	-1.6569	-1.04769
53881482	chr12:53881482:G:A	2.73184e-20	-2.17921	-0.582845
53881490	chr12:53881490:A:G	1.52253e-19	-4.48875e-10	-1.04408
53881530	chr12:53881530:A:G	2.47333e-19	-4.48875e-10	-0.558884
53881803	chr12:53881803:G:A	1.83739e-20	-2.14748	-1.01121
53882292	chr12:53882292:A:G	1.21536e-19	-4.48875e-10	-1.26941
53882314	chr12:53882314:C:T	1.05542e-19	-4.48875e-10	-1.41051
53882544	chr12:53882544:TA:T	2.73853e-19	-4.48875e-10	-0.457028
53882829	chr12:53882829:T:TAGTAG	2.74846e-20	-2.17061	-0.585385
53882931	chr12:53882931:C:T	1.29516e-20	-2.21105	-1.29734
53882945	chr12:53882945:A:G	2.6724e-20	-2.17196	-0.612098
53882950	chr12:53882950:G:A	1.07712e-19	-0.879836	-0.510319
53883174	chr12:53883174:C:CTAAG	1.27679e-20	-2.12958	-1.3931
53883577	chr12:53883577:A:C	2.66949e-20	-2.17591	-0.609234
53884273	chr12:53884273:C:G	1.69513e-19	-4.48875e-10	-0.936688
53884393	chr12:53884393:T:C	1.07007e-19	-4.48875e-10	-1.39673
53884438	chr12:53884438:C:T	1.78062e-20	-2.0054	-1.18467
53884585	chr12:53884585:A:T	2.41124e-19	-4.48875e-10	-0.584309
53884642	chr12:53884642:A:G	2.65581e-20	-2.18259	-0.607696
53884718	chr12:53884718:A:C	9.58238e-20	-0.527303	-0.979805
53884964	chr12:53884964:A:G	2.32933e-19	-4.48875e-10	-0.618868
53885115	chr12:53885115:G:C	3.04077e-19	-4.48875e-10	-0.352339
53885229	chr12:53885229:T:C	2.66168e-19	-4.48875e-10	-0.485492
53885533	chr12:53885533:C:G	2.6887e-20	-2.186	-0.59198
53885820	chr12:53885820:A:G	1.72245e-20	-2.23511	-0.988177
53886381	chr12:53886381:T:C	1.06727e-19	-4.48875e-10	-1.39935
53886439	chr12:53886439:C:G	1.16285e-19	-4.48875e-10	-1.31357
53886487	chr12:53886487:T:A	2.72862e-20	-2.17142	-0.591819
53886860	chr12:53886860:A:C	2.11837e-19	-4.48875e-10	-0.7138
53886917	chr12:53886917:C:G	1.24506e-19	-4.48875e-10	-1.24527
53887722	chr12:53887722:A:G	1.07001e-19	-4.48875e-10	-1.39678
53887789	chr12:53887789:T:C	1.04987e-19	-4.48875e-10	-1.41578
53887797	chr12:53887797:A:G	2.62041e-20	-2.19635	-0.607349
53887941	chr12:53887941:C:T	7.9961e-20	-0.66582	-1.02226
53888467	chr12:53888467:G:A	1.05e-19	-4.48875e-10	-1.41566
53888510	chr12:53888510:C:T	1.29778e-19	-4.48875e-10	-1.20379
53889345	chr12:53889345:A:C	5.77353e-20	-2.01375	-4.00186e-10
53889701	chr12:53889701:C:T	1.07127e-19	-4.48875e-10	-1.3956
53890099	chr12:53890099:C:T	1.07883e-19	-1.38857	-4.00186e-10
53890227	chr12:53890227:T:C	1.28595e-20	-2.13454	-1.38099
53890308	chr12:53890308:CTT:C	1.01282e-18	-4.48875e-10	0.850871
53890594	chr12:53890594:G:T	2.32189e-19	-4.48875e-10	-0.622065
53891003	chr12:53891003:T:C	9.53768e-20	-0.530592	-0.981192
53892117	chr12:53892117:A:G	2.35866e-19	-4.48875e-10	-0.606356
53892434	chr12:53892434:C:T	1.25708e-20	-2.13755	-1.40069
53892581	chr12:53892581:T:C	1.89004e-20	-2.15342	-0.977022
53892625	chr12:53892625:A:G	2.29937e-19	-4.48875e-10	-0.631814
53893164	chr12:53893164:C:T	1.20594e-19	-4.48875e-10	-1.27719
53893262	chr12:53893262:C:T	1.23298e-19	-4.48875e-10	-1.25501
53893307	chr12:53893307:G:A	5.90479e-19	-4.48875e-10	0.311315
53893377	chr12:53893377:C:T	2.33989e-20	-1.97368	-0.943252
53893394	chr12:53893394:T:C	1.67533e-19	-4.48875e-10	-0.948439
53893455	chr12:53893455:T:C	1.44539e-20	-2.22999	-1.16866
53893999	chr12:53893999:G:A	1.0497e-19	-4.48875e-10	-1.41594
53894868	chr12:53894868:T:C	1.64852e-19	-4.48875e-10	-0.96457
53895039	chr12:53895039:T:C	1.04971e-19	-4.48875e-10	-1.41594
53895122	chr12:53895122:A:T	1.26477e-20	-2.13951	-1.39263
53895177	chr12:53895177:A:G	1.04987e-19	-4.48875e-10	-1.41579
53895182	chr12:53895182:C:T	1.26381e-20	-2.13987	-1.39303
53895357	chr12:53895357:G:A	1.82197e-20	-2.08343	-1.08368
53895584	chr12:53895584:C:T	1.06471e-19	-4.48875e-10	-1.40175
53895597	chr12:53895597:T:C	1.26438e-20	-2.13942	-1.39303
53896080	chr12:53896080:G:A	1.42778e-18	-4.48875e-10	1.19426
53896101	chr12:53896101:A:G	1.26858e-20	-2.13671	-1.39243
53896382	chr12:53896382:C:T	1.52242e-19	-4.48875e-10	-1.04415
53896623	chr12:53896623:A:T	9.17078e-20	-0.566576	-0.984435
53896706	chr12:53896706:A:G	1.2384e-20	-2.16043	-1.39278
53897056	chr12:53897056:T:G	1.05166e-19	-4.48875e-10	-1.41408
53897167	chr12:53897167:G:A	1.66621e-19	-4.48875e-10	-0.953896
53897289	chr12:53897289:T:C	1.2507e-19	-0.892099	-0.34865
53897375	chr12:53897375:G:A	1.29894e-19	-4.48875e-10	-1.2029
53897420	chr12:53897420:T:G	2.97842e-20	-1.58075	-1.09489
53897567	chr12:53897567:G:A	1.05595e-19	-4.48875e-10	-1.41001
53897647	chr12:53897647:T:C	1.05397e-19	-4.48875e-10	-1.41188
53897743	chr12:53897743:G:A	1.62051e-20	-2.14632	-1.13798
53897755	chr12:53897755:C:T	1.05008e-19	-4.48875e-10	-1.41558
53898003	chr12:53898003:T:C	1.77322e-20	-2.01725	-1.17699
53898011	chr12:53898011:A:G	1.91648e-20	-2.14329	-0.973253
53898120	chr12:53898120:G:A	2.0041e-20	-2.13331	-0.938526
53898207	chr12:53898207:T:C	1.19433e-19	-4.48875e-10	-1.28686
53898364	chr12:53898364:G:A	1.94669e-20	-2.15228	-0.948619
53898960	chr12:53898960:T:C	6.75397e-20	-0.667405	-1.1895
53898984	chr12:53898984:G:A	1.68883e-19	-4.48875e-10	-0.940415
53899081	chr12:53899081:C:T	2.56665e-19	-4.48875e-10	-0.521848
53899107	chr12:53899107:C:T	1.30705e-20	-2.11099	-1.38827
53899111	chr12:53899111:G:A	1.83775e-19	-4.48875e-10	-0.855908
53899158	chr12:53899158:A:C	5.03007e-20	-0.736564	-1.41504
53900129	chr12:53900129:A:G	2.04135e-19	-4.48875e-10	-0.750835
53900361	chr12:53900361:A:G	1.49116e-19	-4.48875e-10	-1.06489
53901372	chr12:53901372:C:T	2.3071e-19	-4.48875e-10	-0.628457
53901960	chr12:53901960:C:A	2.48217e-19	-4.48875e-10	-0.555316
53902078	chr12:53902078:G:C	4.89231e-20	-2.17937	-4.00186e-10
53902543	chr12:53902543:A:T	1.19954e-20	-2.24079	-1.3443
53902876	chr12:53902876:A:G	2.79383e-20	-1.39505	-1.34457
53902902	chr12:53902902:T:C	1.24312e-19	-0.757805	-0.489017
53902944	chr12:53902944:C:A	1.15204e-19	-4.48875e-10	-1.32291
53903014	chr12:53903014:G:A	1.23368e-20	-2.15337	-1.40367
53903109	chr12:53903109:T:C	1.20257e-20	-2.24211	-1.34047
53903215	chr12:53903215:C:T	1.19983e-19	-4.48875e-10	-1.28227
53903293	chr12:53903293:A:T	1.20504e-20	-2.24104	-1.33949
53903429	chr12:53903429:A:G	6.7418e-20	-1.85871	-4.00186e-10
53903812	chr12:53903812:A:G	1.26159e-20	-2.13677	-1.39789
53904074	chr12:53904074:A:G	1.19633e-19	-0.559738	-0.725454
53904196	chr12:53904196:G:C	1.90121e-20	-1.70996	-1.41459
53904273	chr12:53904273:C:T	1.10929e-20	-2.24797	-1.41534
53904587	chr12:53904587:A:C	9.93734e-20	-0.704092	-0.766642
53904782	chr12:53904782:A:G	2.04782e-19	-4.48875e-10	-0.747671
53905002	chr12:53905002:T:C	1.39932e-19	-4.48875e-10	-1.12847
53905012	chr12:53905012:C:T	1.65008e-20	-2.04709	-1.21912
53905013	chr12:53905013:G:A	1.97973e-18	-4.48875e-10	1.5211
53905148	chr12:53905148:C:T	1.83469e-20	-1.97773	-1.18243
53905272	chr12:53905272:T:TTAAA	2.22211e-19	-4.48875e-10	-0.665992
53905377	chr12:53905377:C:A	1.22886e-20	-2.16442	-1.39653
53905479	chr12:53905479:C:T	3.08345e-19	-4.48875e-10	-0.3384
53906136	chr12:53906136:T:A	1.53706e-20	-1.93612	-1.40104
53906208	chr12:53906208:G:A	1.2394e-19	-4.48875e-10	-1.24982
53906384	chr12:53906384:A:C	1.18168e-19	0.0287207	-1.32623
53906414	chr12:53906414:A:G	7.6453e-20	-0.416379	-1.31656
53906426	chr12:53906426:C:T	1.50288e-20	-2.02307	-1.33658
53906473	chr12:53906473:G:T	4.54643e-19	-4.48875e-10	0.0498929
53906539	chr12:53906539:A:C	1.12158e-19	-0.541646	-0.808064
53906726	chr12:53906726:C:T	3.99486e-20	-1.26828	-1.11374
53906966	chr12:53906966:G:A	1.0596e-19	-4.48875e-10	-1.40656
53907001	chr12:53907001:A:G	6.03531e-20	-1.29405	-0.675361
53907260	chr12:53907260:G:A	1.49957e-20	-2.2032	-1.15865
53907261	chr12:53907261:G:A	2.01227e-19	-4.48875e-10	-0.765186
53907576	chr12:53907576:G:A	7.51252e-20	-1.51088	-0.239582
53908446	chr12:53908446:G:C	1.22014e-20	-2.24268	-1.32539
53908608	chr12:53908608:G:A	5.85907e-20	-0.763924	-1.23512
53908841	chr12:53908841:A:G	4.42808e-19	-4.48875e-10	0.0235163
53909284	chr12:53909284:T:C	5.54392e-19	-4.48875e-10	0.248252
53909385	chr12:53909385:A:T	1.09046e-19	-4.48875e-10	-1.37785
53909638	chr12:53909638:C:T	1.62937e-20	-1.86721	-1.41163
53909660	chr12:53909660:G:A	1.35098e-20	-2.16913	-1.29707
53909707	chr12:53909707:G:T	1.22612e-19	-4.48875e-10	-1.26059
53910430	chr12:53910430:G:C	1.57117e-20	-1.89936	-1.41585
53910559	chr12:53910559:G:A	3.00295e-19	-4.48875e-10	-0.364852
53910779	chr12:53910779:T:C	1.72331e-19	-4.48875e-10	-0.920199
53910804	chr12:53910804:T:C	3.25585e-20	-1.17339	-1.41319
53910953	chr12:53910953:T:C	1.93303e-19	-4.48875e-10	-0.80536
53911100	chr12:53911100:C:T	1.56427e-20	-1.96134	-1.35827
53911406	chr12:53911406:G:A	1.58577e-20	-1.8904	-1.41556
53911499	chr12:53911499:A:G	2.21537e-20	-2.24509	-0.726523
53912025	chr12:53912025:A:G	2.02451e-20	-2.03526	-1.02645
53912027	chr12:53912027:A:G	2.01593e-20	-2.01993	-1.04602
53912029	chr12:53912029:C:T	1.80328e-20	-2.14855	-1.02887
53912048	chr12:53912048:T:C	1.58393e-20	-1.95194	-1.35519
53912171	chr12:53912171:C:CA	1.37136e-20	-2.04372	-1.40751
53912298	chr12:53912298:T:TA	1.58293e-20	-1.94752	-1.36024
53912976	chr12:53912976:G:A	5.09647e-20	-2.13849	-4.00186e-10
53912999	chr12:53912999:G:T	2.0162e-19	-4.48875e-10	-0.763234
53913057	chr12:53913057:A:G	1.7009e-20	-1.82226	-1.41361
53913163	chr12:53913163:A:G	1.76894e-19	-4.48875e-10	-0.894069
53913168	chr12:53913168:G:A	3.32086e-19	-4.48875e-10	-0.264225
53913316	chr12:53913316:G:T	1.11882e-19	-4.48875e-10	-1.35218
53913550	chr12:53913550:A:G	1.64295e-20	-2.18183	-1.08871
53913624	chr12:53913624:G:GCAAGAA	1.59709e-20	-1.88313	-1.41572
53913774	chr12:53913774:T:A	1.44573e-19	-4.48875e-10	-1.09584
53913837	chr12:53913837:TG:T	1.82392e-19	-4.48875e-10	-0.863459
53914523	chr12:53914523:C:A	3.41178e-20	-1.12414	-1.41566
53914731	chr12:53914731:T:C	1.85806e-20	-1.81261	-1.3349
53914753	chr12:53914753:T:C	1.96053e-20	-1.92067	-1.17315
53914875	chr12:53914875:C:T	1.79701e-19	-0.878324	-4.00186e-10
53915101	chr12:53915101:T:C	1.92752e-20	-1.81439	-1.29642
53915527	chr12:53915527:T:C	4.81421e-20	-2.19546	-4.00186e-10
53915537	chr12:53915537:A:G	1.33457e-19	-4.48875e-10	-1.17584
53915838	chr12:53915838:A:G	1.96017e-20	-1.8025	-1.2915
53916063	chr12:53916063:C:T	1.07443e-19	-4.48875e-10	-1.39266
53916211	chr12:53916211:C:T	1.96089e-20	-1.78971	-1.30393
53916233	chr12:53916233:A:G	2.09058e-20	-1.8945	-1.13509
53916350	chr12:53916350:G:C	1.58589e-20	-1.95843	-1.34745
53916528	chr12:53916528:C:T	3.95625e-20	-0.976264	-1.41547
53916565	chr12:53916565:C:T	2.03335e-20	-1.92676	-1.13059
53916737	chr12:53916737:T:C	2.08106e-20	-1.8844	-1.14976
53916756	chr12:53916756:T:G	2.08732e-20	-1.89389	-1.13726
53916769	chr12:53916769:T:C	2.06992e-20	-1.89175	-1.14777
53916797	chr12:53916797:C:T	9.30632e-20	-1.53634	-4.00186e-10
53917207	chr12:53917207:C:T	1.96977e-20	-1.77901	-1.3101
53917455	chr12:53917455:T:C	1.79271e-19	-4.48875e-10	-0.880718
53917597	chr12:53917597:G:A	5.23208e-20	-2.11223	-4.00186e-10
53917886	chr12:53917886:T:C	1.05409e-19	-4.48875e-10	-1.41177
53918152	chr12:53918152:A:C	1.93622e-20	-1.96858	-1.13772
53918277	chr12:53918277:C:G	1.37398e-19	-4.48875e-10	-1.14674
53918312	chr12:53918312:C:G	1.10449e-19	-4.48875e-10	-1.36507
53918313	chr12:53918313:A:G	1.33872e-19	-4.48875e-10	-1.17274
53918473	chr12:53918473:G:A	1.89321e-20	-1.83979	-1.28897
53918695	chr12:53918695:T:G	1.35442e-19	-4.48875e-10	-1.16107
53918883	chr12:53918883:G:A	1.37175e-19	-4.48875e-10	-1.14836
53919013	chr12:53919013:C:T	1.35442e-19	-4.48875e-10	-1.16107
53919321	chr12:53919321:A:G	2.44215e-19	-4.48875e-10	-0.571569
53919689	chr12:53919689:C:T	1.72107e-20	-2.15844	-1.06565
53919758	chr12:53919758:G:A	1.34075e-19	-4.48875e-10	-1.17122
53919977	chr12:53919977:C:T	1.97896e-20	-1.79835	-1.28612
53920178	chr12:53920178:C:T	1.35197e-19	-4.48875e-10	-1.16289
53920355	chr12:53920355:T:C	3.73319e-20	-1.16757	-1.2822
53920576	chr12:53920576:A:G	1.35998e-19	-4.48875e-10	-1.15698
53920618	chr12:53920618:T:A	1.63309e-20	-2.19298	-1.08358
53920666	chr12:53920666:T:G	1.35357e-19	-4.48875e-10	-1.16171
53921103	chr12:53921103:T:C	3.82833e-20	-1.14551	-1.27909
53921554	chr12:53921554:G:T	1.25583e-19	-4.48875e-10	-1.23665
53921702	chr12:53921702:A:AT	1.2959e-19	-4.48875e-10	-1.20525
53921892	chr12:53921892:T:C	1.28243e-19	-4.48875e-10	-1.21569
53922240	chr12:53922240:T:C	1.30786e-19	-4.48875e-10	-1.19606
53922523	chr12:53922523:G:T	1.49373e-20	-2.24616	-1.1196
53922560	chr12:53922560:A:T	1.29336e-19	-4.48875e-10	-1.2072
53922641	chr12:53922641:T:C	1.18277e-18	-4.48875e-10	1.006
53922838	chr12:53922838:T:C	1.49305e-19	-4.48875e-10	-1.06363
53922969	chr12:53922969:G:A	1.07818e-19	-4.48875e-10	-1.38917
53923084	chr12:53923084:T:C	4.24667e-19	-4.48875e-10	-0.0183139
53923455	chr12:53923455:A:G	1.10927e-19	-4.48875e-10	-1.36075
53923616	chr12:53923616:G:A	4.85468e-20	-2.18709	-4.00186e-10
53923695	chr12:53923695:C:T	1.50716e-20	-2.0502	-1.30661
53923762	chr12:53923762:A:C	1.67767e-20	-2.2471	-1.00253
53923935	chr12:53923935:G:A	1.83832e-20	-1.9419	-1.21628
53924362	chr12:53924362:T:C	1.22521e-20	-2.15473	-1.40919
53924778	chr12:53924778:G:A	1.27593e-20	-2.11373	-1.40963
53924964	chr12:53924964:C:T	1.98306e-20	-1.76297	-1.31942
53925219	chr12:53925219:T:C	1.16279e-20	-2.20647	-1.40974
53925323	chr12:53925323:T:C	1.15698e-19	-4.48875e-10	-1.31863
53925445	chr12:53925445:C:T	5.23912e-20	-2.23575	0.124872
53925639	chr12:53925639:G:A	6.11119e-20	-1.95691	-4.00186e-10
53925917	chr12:53925917:T:C	1.4108e-19	-4.48875e-10	-1.12029
53926680	chr12:53926680:TC:T	4.56795e-20	-2.24797	-4.00186e-10
53926706	chr12:53926706:A:G	1.53637e-20	-1.92211	-1.4155
53926908	chr12:53926908:C:T	2.61481e-20	-2.05386	-0.751979
53927021	chr12:53927021:C:A	1.92613e-20	-2.0555	-1.05603
53927294	chr12:53927294:T:C	6.60489e-19	-4.48875e-10	0.423362
53927314	chr12:53927314:T:C	1.2705e-20	-2.12918	-1.39844
53927338	chr12:53927338:T:C	1.75627e-20	-2.15261	-1.05123
53927359	chr12:53927359:G:A	1.22143e-19	-4.48875e-10	-1.26443
53927432	chr12:53927432:G:A	1.06082e-19	-4.48875e-10	-1.40541
53927696	chr12:53927696:G:C	1.33979e-19	-4.48875e-10	-1.17193
53928071	chr12:53928071:G:A	1.2373e-19	-4.48875e-10	-1.25152
53928095	chr12:53928095:G:A	1.13819e-19	-4.48875e-10	-1.33501
53928182	chr12:53928182:G:T	3.06353e-20	-2.01431	-0.633157
53928804	chr12:53928804:G:C	3.13426e-20	-1.23118	-1.39346
53928811	chr12:53928811:C:A	6.81463e-19	-4.48875e-10	0.454623
53928812	chr12:53928812:G:A	1.05719e-19	-4.48875e-10	-1.40884
53929453	chr12:53929453:T:TTTTG	4.60976e-20	-2.23886	-4.00186e-10
53929491	chr12:53929491:A:G	4.57949e-20	-2.24545	-4.00186e-10
53929583	chr12:53929583:G:A	1.28488e-20	-2.13019	-1.38618
53929592	chr12:53929592:C:T	1.17079e-19	-4.48875e-10	-1.30677
53930168	chr12:53930168:A:G	1.06066e-19	-4.48875e-10	-1.40555
53930285	chr12:53930285:C:A	4.5335e-20	-2.17528	-0.0802557
53930792	chr12:53930792:C:T	4.74231e-20	-2.08174	-0.128773
53930925	chr12:53930925:G:A	1.14423e-19	-4.48875e-10	-1.32971
53932175	chr12:53932175:G:A	2.20856e-19	-4.48875e-10	-0.672108
53932378	chr12:53932378:A:G	4.57003e-20	-2.24751	-4.00186e-10
53933027	chr12:53933027:G:T	1.19448e-20	-2.19016	-1.39916
53933230	chr12:53933230:G:A	7.31245e-20	-1.06245	-0.715006
53933637	chr12:53933637:A:G	2.04973e-19	-4.48875e-10	-0.746742
53933733	chr12:53933733:G:A	1.25293e-19	-4.48875e-10	-1.23896
53933892	chr12:53933892:C:T	1.54097e-20	-2.20231	-1.13231
53934622	chr12:53934622:C:T	3.27091e-19	-4.48875e-10	-0.279382
53934686	chr12:53934686:C:T	1.39182e-20	-2.06626	-1.37017
53935486	chr12:53935486:C:G	4.74715e-20	-2.20949	-4.00186e-10
53935732	chr12:53935732:G:A	4.99346e-20	-2.1589	-4.00186e-10
53935920	chr12:53935920:A:G	4.13838e-19	-4.48875e-10	-0.0441449
53936097	chr12:53936097:G:A	1.37889e-19	-4.48875e-10	-1.14317
53936657	chr12:53936657:G:T	2.99823e-20	-2.18513	-0.483886
53937218	chr12:53937218:G:A	1.93793e-20	-2.20958	-0.895832
53937370	chr12:53937370:G:C	1.7283e-20	-1.83358	-1.38632
53937416	chr12:53937416:C:T	1.07654e-18	-4.48875e-10	0.911885
53937716	chr12:53937716:C:T	1.97663e-19	-4.48875e-10	-0.783057
53937799	chr12:53937799:C:T	3.65685e-20	-1.11673	-1.3537
53937946	chr12:53937946:A:G	1.26548e-20	-2.1218	-1.40978
53937979	chr12:53937979:T:C	1.75117e-19	-4.48875e-10	-0.904166
53938119	chr12:53938119:A:G	1.41298e-20	-2.12898	-1.29235
53938174	chr12:53938174:T:C	1.1661e-20	-2.22634	-1.38703
53938178	chr12:53938178:AAC:A	1.75139e-19	-4.48875e-10	-0.904038
53938227	chr12:53938227:A:C	1.15727e-19	-4.48875e-10	-1.31839
53938491	chr12:53938491:CCT:C	1.56992e-19	-4.48875e-10	-1.01342
53938572	chr12:53938572:G:A	1.16437e-20	-2.23266	-1.38219
53938633	chr12:53938633:A:G	4.906e-20	-2.17657	-4.00186e-10
53938648	chr12:53938648:G:T	1.37908e-20	-2.15655	-1.28906
53939687	chr12:53939687:C:T	1.17845e-19	-4.48875e-10	-1.30025
53939898	chr12:53939898:T:C	1.26893e-20	-2.13006	-1.39881
53940212	chr12:53940212:A:C	1.25135e-20	-2.23199	-1.31082
53940612	chr12:53940612:A:T	1.0967e-19	-4.48875e-10	-1.37215
53940841	chr12:53940841:G:A	2.29516e-20	-1.96618	-0.970051
53941129	chr12:53941129:C:T	1.3618e-19	-4.48875e-10	-1.15564
53941260	chr12:53941260:C:T	1.05325e-19	-4.48875e-10	-1.41257
53941484	chr12:53941484:G:A	1.22979e-20	-2.24525	-1.31495
53941749	chr12:53941749:C:G	1.20499e-20	-2.24542	-1.33515
53942294	chr12:53942294:T:C	1.04973e-19	-4.48875e-10	-1.41592
53942462	chr12:53942462:C:T	5.78942e-20	-2.011	-4.00186e-10
53942721	chr12:53942721:G:A	1.48986e-20	-2.247	-1.12135
53942886	chr12:53942886:G:A	1.05326e-19	-4.48875e-10	-1.41256
53943069	chr12:53943069:C:T	1.66471e-19	-4.48875e-10	-0.9548
53943181	chr12:53943181:T:C	1.06592e-19	-4.48875e-10	-1.40061
53943347	chr12:53943347:C:T	9.042e-20	-1.56515	-4.00186e-10
53943370	chr12:53943370:A:G	1.04998e-19	-4.48875e-10	-1.41567
53943725	chr12:53943725:G:T	1.35919e-19	-4.48875e-10	-1.15756
53944481	chr12:53944481:G:A	1.46659e-20	-2.24794	-1.13615
53944507	chr12:53944507:G:A	1.63012e-19	-4.48875e-10	-0.975796
53944868	chr12:53944868:G:A	5.60466e-19	-4.48875e-10	0.259149
53945268	chr12:53945268:C:A	1.59274e-20	-2.24297	-1.05861
53945401	chr12:53945401:A:G	3.373e-19	-4.48875e-10	-0.248646
53945830	chr12:53945830:G:A	1.4662e-20	-2.24285	-1.14151
53946203	chr12:53946203:G:C	1.07322e-19	-4.48875e-10	-1.39378
53946293	chr12:53946293:G:A	2.64584e-20	-2.16615	-0.627901
53946631	chr12:53946631:CA:C	1.4183e-20	-2.05552	-1.36206
53946838	chr12:53946838:T:C	2.4196e-20	-1.53313	-1.35031
53946945	chr12:53946945:T:C	3.43369e-19	-4.48875e-10	-0.230812
53947057	chr12:53947057:C:T	3.38053e-20	-1.31423	-1.23477
53947607	chr12:53947607:AGAAAAAGAACCTGAAGAATTTGCCCTCTGTGGAGGCTCTGCTACTGACGTGGCTGCCAGTGTT:A	1.08546e-19	-4.48875e-10	-1.38244
53947900	chr12:53947900:T:C	1.10252e-19	-4.48875e-10	-1.36685
53948086	chr12:53948086:A:C	1.10151e-19	-4.48875e-10	-1.36777
53948237	chr12:53948237:C:A	1.49741e-19	-4.48875e-10	-1.06071
53948779	chr12:53948779:C:T	1.13817e-20	-2.22944	-1.40818
53949002	chr12:53949002:G:A	1.82516e-20	-2.24495	-0.920416
53949575	chr12:53949575:CTCCAAGAGTGGT:C	4.21361e-19	-4.48875e-10	-0.0261288
53949608	chr12:53949608:A:T	2.12027e-19	-4.48875e-10	-0.712904
53949688	chr12:53949688:A:C	1.79316e-20	-2.24467	-0.938389
53949803	chr12:53949803:G:A	2.52711e-18	-4.48875e-10	1.76521
53949991	chr12:53949991:GC:G	2.03897e-18	-4.48875e-10	1.55058
53950874	chr12:53950874:G:A	1.34103e-19	-4.48875e-10	-1.17101
53951101	chr12:53951101:C:T	5.57229e-20	-2.04923	-4.00186e-10
53951188	chr12:53951188:C:T	5.36771e-20	-2.08663	-4.00186e-10
53951861	chr12:53951861:C:T	1.05024e-19	-4.48875e-10	-1.41543
53951896	chr12:53951896:G:A	1.04999e-19	-4.48875e-10	-1.41567
53952100	chr12:53952100:C:A	2.44852e-19	-4.48875e-10	-0.568964
53952152	chr12:53952152:T:G	4.03181e-19	-4.48875e-10	-0.0702324
53952399	chr12:53952399:A:C	8.31617e-19	-4.48875e-10	0.653753
53952500	chr12:53952500:G:A	3.86196e-19	-4.48875e-10	-0.113275
53952616	chr12:53952616:C:G	1.11391e-19	-4.48875e-10	-1.35657
53952837	chr12:53952837:C:T	1.60458e-20	-2.04548	-1.24869
53952854	chr12:53952854:T:C	1.70358e-20	-2.04126	-1.19305
53953076	chr12:53953076:G:T	1.6433e-19	-4.48875e-10	-0.967743
53953085	chr12:53953085:T:C	1.60479e-20	-2.23873	-1.05531
53953699	chr12:53953699:T:A	4.76985e-20	-2.20472	-4.00186e-10
53953908	chr12:53953908:C:T	2.99597e-19	-4.48875e-10	-0.36718
53953914	chr12:53953914:T:G	1.30204e-20	-2.10232	-1.40078
53954754	chr12:53954754:G:T	1.69163e-19	-4.48875e-10	-0.938754
53954770	chr12:53954770:CGGGAT:C	5.30614e-20	-2.09817	-4.00186e-10
53954812	chr12:53954812:CT:C	1.13054e-20	-2.2393	-1.40505
53955581	chr12:53955581:C:T	1.93873e-20	-1.69111	-1.41389
53955701	chr12:53955701:C:T	3.78815e-19	-4.48875e-10	-0.132571
53955736	chr12:53955736:C:T	2.11858e-18	-4.48875e-10	1.58888
53955989	chr12:53955989:G:A	1.57051e-20	-2.14718	-1.16845
53956078	chr12:53956078:G:C	1.24518e-19	-4.48875e-10	-1.24517
53956253	chr12:53956253:T:G	1.69512e-20	-1.84833	-1.39095
53956629	chr12:53956629:G:A	1.05755e-19	-4.48875e-10	-1.40849
53956687	chr12:53956687:G:A	8.26145e-20	-1.65543	-4.00186e-10
53957373	chr12:53957373:A:G	1.05089e-19	-4.48875e-10	-1.41481
53957719	chr12:53957719:G:T	4.83517e-20	-2.19112	-4.00186e-10
53957878	chr12:53957878:T:C	5.34474e-20	-2.05465	-0.0362729
53957958	chr12:53957958:C:T	5.96514e-20	-1.9811	-4.00186e-10
53958010	chr12:53958010:T:C	1.04991e-19	-4.48875e-10	-1.41575
53958012	chr12:53958012:C:T	2.23846e-19	-2.146	1.48734
53958563	chr12:53958563:T:A	1.20224e-19	-4.48875e-10	-1.28026
53958686	chr12:53958686:G:T	9.6453e-19	-4.48875e-10	0.802022
53958861	chr12:53958861:C:A	1.29578e-20	-2.16226	-1.34566
53959023	chr12:53959023:G:A	1.67053e-19	-4.48875e-10	-0.951305
53959052	chr12:53959052:A:G	6.25579e-20	-1.80983	-0.123693
53959078	chr12:53959078:G:A	1.58011e-20	-2.2406	-1.06893
53959508	chr12:53959508:C:T	1.86095e-19	-1.62145	0.778089
53959667	chr12:53959667:C:T	2.86653e-19	-4.48875e-10	-0.411348
53959713	chr12:53959713:C:A	1.18429e-19	-4.48875e-10	-1.29531
53959739	chr12:53959739:A:G	2.45073e-20	-1.52752	-1.34313
53960015	chr12:53960015:G:C	2.70053e-20	-1.87749	-0.8961
53960179	chr12:53960179:G:A	3.09173e-19	-4.48875e-10	-0.335718
53961022	chr12:53961022:CT:C	1.107e-19	-4.48875e-10	-1.3628
53961202	chr12:53961202:C:T	1.25452e-19	-4.48875e-10	-1.2377
53961425	chr12:53961425:C:T	2.69955e-20	-1.73711	-1.03684
53961667	chr12:53961667:C:T	1.5989e-20	-1.89755	-1.40016
53961717	chr12:53961717:C:T	1.61086e-20	-1.8878	-1.40246
53961924	chr12:53961924:G:A	2.24164e-20	-1.6812	-1.27862
53962299	chr12:53962299:T:C	5.18117e-20	-2.122	-4.00186e-10
53962605	chr12:53962605:A:G	1.5163e-20	-1.93626	-1.4145
53962667	chr12:53962667:AG:A	1.29106e-20	-2.2466	-1.26497
53962905	chr12:53962905:A:G	1.05077e-19	-4.48875e-10	-1.41493
53963185	chr12:53963185:C:T	1.14244e-19	-4.48875e-10	-1.33128
53963342	chr12:53963342:C:G	1.41383e-20	-2.01042	-1.41031
53963414	chr12:53963414:T:G	1.15361e-20	-2.24793	-1.37621
53963610	chr12:53963610:C:G	1.78667e-19	-4.48875e-10	-0.884093
53963672	chr12:53963672:C:T	1.12001e-19	-4.48875e-10	-1.35111
53963705	chr12:53963705:AG:A	1.64562e-19	-4.48875e-10	-0.966333
53963912	chr12:53963912:T:A	1.77732e-19	-4.48875e-10	-0.889342
53963972	chr12:53963972:TG:T	1.84178e-20	-1.85233	-1.30397
53964229	chr12:53964229:AC:A	1.14998e-19	-4.48875e-10	-1.3247
53964263	chr12:53964263:C:CTTAA	1.41783e-20	-2.04102	-1.37688
53964659	chr12:53964659:A:G	1.12313e-19	-4.48875e-10	-1.34833
53964844	chr12:53964844:AACGCACAAG:A	8.58142e-20	-1.61743	-4.00186e-10
53965436	chr12:53965436:C:G	1.89061e-20	-1.78749	-1.34264
53966448	chr12:53966448:G:A	2.05127e-20	-1.72234	-1.32624
53966645	chr12:53966645:A:G	1.43436e-20	-2.00949	-1.39683
53966741	chr12:53966741:T:C	1.08175e-19	-4.48875e-10	-1.38587
53967210	chr12:53967210:C:A	1.27665e-20	-2.24397	-1.27883
53967708	chr12:53967708:G:A	1.04972e-19	-4.48875e-10	-1.41593
53968051	chr12:53968051:G:A	1.41922e-20	-2.02772	-1.3892
53968956	chr12:53968956:G:A	1.23459e-19	-1.25371	-4.00186e-10
53969131	chr12:53969131:A:G	1.11494e-19	0.0443865	-1.40004
53969735	chr12:53969735:C:T	1.94008e-19	-4.48875e-10	-0.801721
53969821	chr12:53969821:A:G	3.05013e-19	-4.48875e-10	-0.349263
53970046	chr12:53970046:C:T	1.19852e-19	-4.48875e-10	-1.28336
53970120	chr12:53970120:T:C	1.0943e-19	-4.48875e-10	-1.37433
53970335	chr12:53970335:T:G	1.98214e-19	-4.48875e-10	-0.780269
53970550	chr12:53970550:A:G	1.87636e-19	-4.48875e-10	-0.835113
53970580	chr12:53970580:GC:G	2.72896e-20	-2.24733	-0.515781
53970632	chr12:53970632:C:A	1.17619e-19	-4.48875e-10	-1.30217
53971491	chr12:53971491:T:C	1.83663e-20	-1.88898	-1.27012
53971691	chr12:53971691:C:T	1.69101e-19	-4.48875e-10	-0.939124
53971751	chr12:53971751:A:G	2.51032e-20	-1.99608	-0.850547
53971821	chr12:53971821:G:A	1.7819e-20	-1.90879	-1.28057
53972489	chr12:53972489:AG:A	3.17801e-20	-1.69795	-0.912823
53973906	chr12:53973906:C:T	3.21335e-20	-1.71298	-0.886737
53974616	chr12:53974616:A:G	2.32781e-19	-4.48875e-10	-0.619519
53974776	chr12:53974776:C:T	1.50269e-19	-4.48875e-10	-1.05719
53975170	chr12:53975170:C:T	6.25418e-19	-4.48875e-10	0.368802
53975260	chr12:53975260:C:T	1.18745e-18	-4.48875e-10	1.00995
53975318	chr12:53975318:C:A	1.19914e-19	-4.48875e-10	-1.28285
53975522	chr12:53975522:G:A	2.3196e-19	-4.48875e-10	-0.623056
53975613	chr12:53975613:G:A	1.77717e-19	-4.48875e-10	-0.889426
53975826	chr12:53975826:G:T	1.81786e-19	-4.48875e-10	-0.866786
53976321	chr12:53976321:T:G	1.69289e-19	-4.48875e-10	-0.938014
53976324	chr12:53976324:G:T	2.81139e-20	-1.96159	-0.771765
53976486	chr12:53976486:A:G	1.02872e-19	-2.04519	0.609057
53976647	chr12:53976647:T:C	9.57209e-19	-4.48875e-10	0.794403
53976873	chr12:53976873:G:T	1.54367e-19	-2.08908	1.05879
53977612	chr12:53977612:G:A	2.29888e-20	-2.06074	-0.873868
53977737	chr12:53977737:T:C	9.03514e-20	-1.56591	-4.00186e-10
53978029	chr12:53978029:T:C	1.98694e-18	-4.48875e-10	1.52473
53978087	chr12:53978087:T:A	5.61815e-20	-2.13816	0.0971269
53978636	chr12:53978636:T:C	2.3599e-20	-2.12951	-0.778908
53978681	chr12:53978681:A:G	2.27341e-20	-2.11805	-0.827705
53978965	chr12:53978965:A:G	2.41538e-19	0.408558	-0.991149
53979261	chr12:53979261:A:G	4.56139e-19	0.923434	-0.870256
53979305	chr12:53979305:TC:T	4.69951e-19	0.9503	-0.867292
53979333	chr12:53979333:G:A	4.90026e-19	0.960542	-0.835702
53979486	chr12:53979486:A:G	5.05914e-19	1.09734	-0.940588
53979605	chr12:53979605:A:G	3.95204e-19	0.798368	-0.888586
53979713	chr12:53979713:C:T	1.04793e-18	-4.48875e-10	0.88495
53979796	chr12:53979796:G:C	2.60791e-19	-4.48875e-10	-0.505901
53979959	chr12:53979959:G:A	7.06602e-20	-1.81174	-4.00186e-10
53980881	chr12:53980881:C:T	2.09731e-19	-4.48875e-10	-0.723795
53981037	chr12:53981037:G:A	1.6051e-20	-2.08242	-1.21143
53981052	chr12:53981052:G:A	2.14128e-19	-4.48875e-10	-0.703046
53981196	chr12:53981196:C:A	1.19572e-19	-4.48875e-10	-1.2857
53981221	chr12:53981221:A:G	2.6169e-19	-4.48875e-10	-0.502457
53981938	chr12:53981938:G:A	2.11555e-19	-4.48875e-10	-0.715135
53982110	chr12:53982110:G:C	1.05021e-19	-4.48875e-10	-1.41546
53983408	chr12:53983408:T:C	1.47265e-19	-4.48875e-10	-1.07739
53983550	chr12:53983550:C:T	8.21531e-20	-1.66103	-4.00186e-10
53983913	chr12:53983913:GA:G	1.79207e-18	-4.48875e-10	1.42151
53984552	chr12:53984552:T:C	7.64308e-20	-1.73323	-4.00186e-10
53984559	chr12:53984559:T:G	1.4881e-19	-4.48875e-10	-1.06695
53985886	chr12:53985886:C:T	3.30101e-20	-1.56348	-1.00933
53986120	chr12:53986120:C:T	1.73317e-19	-4.48875e-10	-0.914495
53986232	chr12:53986232:A:G	1.51574e-20	-2.20821	-1.14292
53986279	chr12:53986279:G:T	5.22464e-19	-4.48875e-10	0.188938
53986416	chr12:53986416:T:G	8.93847e-20	-1.0679	-0.508769
53986518	chr12:53986518:G:A	7.4642e-20	-1.75692	-4.00186e-10
53986909	chr12:53986909:A:G	6.80979e-19	-4.48875e-10	0.453913
53986920	chr12:53986920:C:T	1.16653e-19	-4.48875e-10	-1.31041
53986938	chr12:53986938:T:C	1.16561e-19	-4.48875e-10	-1.31121
53987060	chr12:53987060:C:G	1.6534e-19	-4.48875e-10	-0.961617
53987175	chr12:53987175:C:T	1.13648e-19	-1.33651	-4.00186e-10
53987939	chr12:53987939:GA:G	1.83288e-20	-2.14367	-1.01748
53988014	chr12:53988014:C:T	1.12601e-19	-4.48875e-10	-1.34576
53989593	chr12:53989593:G:C	1.12072e-19	-4.48875e-10	-1.35048
53989716	chr12:53989716:G:A	1.11857e-19	-4.48875e-10	-1.3524
53990420	chr12:53990420:A:G	7.06288e-20	-0.409103	-1.40308
53990603	chr12:53990603:G:A	1.28278e-20	-2.14938	-1.36863
53990978	chr12:53990978:G:GC	1.35291e-20	-2.07031	-1.39447
53991092	chr12:53991092:C:T	8.05901e-20	-0.47002	-1.21022
53991163	chr12:53991163:A:C	1.25892e-20	-2.24552	-1.29127
53991218	chr12:53991218:C:T	1.0546e-19	-4.48875e-10	-1.41129
53991221	chr12:53991221:G:A	1.05376e-19	-4.48875e-10	-1.41209
53991815	chr12:53991815:C:T	6.13625e-19	1.75142	-1.40166
53992259	chr12:53992259:G:C	4.58584e-19	-4.48875e-10	0.0585239
53992364	chr12:53992364:C:T	1.30964e-19	-4.48875e-10	-1.1947
53992391	chr12:53992391:G:A	1.15511e-19	-4.48875e-10	-1.32025
53992954	chr12:53992954:G:A	1.35613e-19	-4.48875e-10	-1.15981
53993224	chr12:53993224:G:A	1.26394e-19	-4.48875e-10	-1.23022
53993318	chr12:53993318:G:A	1.12103e-20	-2.23779	-1.41499
53993389	chr12:53993389:C:T	1.05416e-19	-4.48875e-10	-1.41171
53993593	chr12:53993593:G:T	3.46466e-19	1.17995	-1.40178
53994026	chr12:53994026:A:G	1.07391e-19	-4.48875e-10	-1.39314
53994163	chr12:53994163:G:A	3.74916e-19	1.12682	-1.26974
53994219	chr12:53994219:G:C	1.12241e-20	-2.23626	-1.4153
53994346	chr12:53994346:G:A	2.66063e-19	-1.37212	0.886237
53994575	chr12:53994575:C:G	1.13353e-20	-2.22581	-1.41588
53994589	chr12:53994589:C:T	1.06348e-19	-4.48875e-10	-1.4029
53994672	chr12:53994672:T:TC	3.0913e-20	-2.24785	-0.390597
53994689	chr12:53994689:G:A	4.16763e-19	1.37515	-1.41225
53995491	chr12:53995491:T:A	8.69034e-20	-1.60482	-4.00186e-10
53996023	chr12:53996023:A:T	1.0993e-19	-4.48875e-10	-1.36978
53996113	chr12:53996113:G:A	1.20726e-19	-4.48875e-10	-1.2761
53996486	chr12:53996486:C:T	1.15561e-19	-4.48875e-10	-1.31982
53996511	chr12:53996511:T:G	1.25031e-19	-4.48875e-10	-1.24106
53996780	chr12:53996780:GA:G	3.50771e-19	-4.48875e-10	-0.209485
53996880	chr12:53996880:G:A	1.46636e-19	-4.48875e-10	-1.08166
53996948	chr12:53996948:C:A	1.25114e-19	-4.48875e-10	-1.24039
53997053	chr12:53997053:T:G	1.05459e-19	-4.48875e-10	-1.4113
53997619	chr12:53997619:C:T	1.62922e-19	-4.48875e-10	-0.976347
53997866	chr12:53997866:C:T	4.44224e-19	-4.48875e-10	0.0267107
53998665	chr12:53998665:T:C	1.85015e-20	-2.2069	-0.944872
53999032	chr12:53999032:A:T	1.20564e-19	-4.48875e-10	-1.27744
53999986	chr12:53999986:A:G	7.80239e-19	1.91491	-1.32493
53999990	chr12:53999990:G:A	1.85596e-18	2.50942	-1.05288
54000500	chr12:54000500:C:T	9.86984e-18	3.12762	-4.00186e-10
54000553	chr12:54000553:C:T	1.06322e-19	-4.48875e-10	-1.40315
54001126	chr12:54001126:A:C	1.06304e-19	-4.48875e-10	-1.40332
54001270	chr12:54001270:A:G	3.07295e-18	2.91215	-0.951374
54001298	chr12:54001298:G:T	5.74566e-18	3.76641	-1.17983
54001611	chr12:54001611:A:G	1.17731e-19	-4.48875e-10	-1.30122
54001730	chr12:54001730:T:C	1.2854e-19	-4.48875e-10	-1.21338
54001878	chr12:54001878:C:T	1.05089e-19	-4.48875e-10	-1.41481
54002764	chr12:54002764:G:A	2.41541e-19	-4.48875e-10	-0.58258
54003187	chr12:54003187:A:G	5.82345e-19	1.62315	-1.3257
54003614	chr12:54003614:C:T	4.97819e-20	-2.16197	-4.00186e-10
54003938	chr12:54003938:AAAG:A	1.87609e-19	-0.83526	-4.00186e-10
54004042	chr12:54004042:G:A	1.11152e-19	-4.48875e-10	-1.35872
54005461	chr12:54005461:C:G	1.10817e-19	-4.48875e-10	-1.36174
54005988	chr12:54005988:T:TCCTGGGG	1.05731e-19	-4.48875e-10	-1.40872
54006216	chr12:54006216:A:G	1.10861e-19	-4.48875e-10	-1.36134
54006444	chr12:54006444:C:A	1.14636e-20	-2.23863	-1.39181
54007015	chr12:54007015:T:C	1.121e-19	-4.48875e-10	-1.35023
54007016	chr12:54007016:G:A	1.12058e-19	-4.48875e-10	-1.35061
54007027	chr12:54007027:T:C	1.11901e-19	-4.48875e-10	-1.352
54007053	chr12:54007053:G:A	1.13174e-19	-4.48875e-10	-1.34069
54007410	chr12:54007410:C:T	1.149e-19	-4.48875e-10	-1.32555
54007547	chr12:54007547:A:G	1.17212e-20	-2.23665	-1.37157
54007825	chr12:54007825:G:A	2.52444e-19	-0.53843	-4.00186e-10
54007895	chr12:54007895:G:A	1.099e-19	-4.48875e-10	-1.37005
54008335	chr12:54008335:C:T	1.05394e-19	-4.48875e-10	-1.41192
54008446	chr12:54008446:G:A	1.59737e-19	-4.48875e-10	-0.996089
54008538	chr12:54008538:C:T	1.15978e-19	-4.48875e-10	-1.31622
54010688	chr12:54010688:G:GC	8.56699e-19	-4.48875e-10	0.683467
54012219	chr12:54012219:A:AAAT	8.11744e-19	-4.48875e-10	0.629566
54012545	chr12:54012545:A:G	2.52672e-19	-4.48875e-10	-0.537526
54012693	chr12:54012693:G:A	1.97265e-19	-0.785072	-4.00186e-10
54013263	chr12:54013263:C:T	1.61694e-19	-0.983913	-4.00186e-10
54013506	chr12:54013506:C:T	4.12203e-19	1.34229	-1.39039
54013513	chr12:54013513:A:G	2.73966e-19	0.848311	-1.30493
54013657	chr12:54013657:G:A	4.32336e-19	1.38703	-1.38744
54014218	chr12:54014218:C:T	1.0497e-19	-4.48875e-10	-1.41594
54014969	chr12:54014969:T:A	1.14194e-19	-4.48875e-10	-1.33172
54015793	chr12:54015793:G:C	1.05133e-19	-4.48875e-10	-1.41439
54016390	chr12:54016390:G:A	1.62405e-19	-4.48875e-10	-0.979523
54017145	chr12:54017145:A:G	1.06828e-19	-4.48875e-10	-1.3984
54017387	chr12:54017387:G:A	1.05225e-19	-4.48875e-10	-1.41351
54018257	chr12:54018257:C:A	2.39163e-19	-4.48875e-10	-0.592476
54018781	chr12:54018781:C:T	1.06486e-19	-4.48875e-10	-1.4016
54018808	chr12:54018808:A:G	1.05897e-19	-4.48875e-10	-1.40715
54018829	chr12:54018829:G:T	1.07771e-19	-4.48875e-10	-1.38961
54018957	chr12:54018957:A:G	3.80909e-19	-4.48875e-10	-0.127058
54019434	chr12:54019434:C:A	1.231e-19	-4.48875e-10	-1.25662
54019950	chr12:54019950:G:A	2.03367e-19	-4.48875e-10	-0.754608
54020098	chr12:54020098:G:A	1.0703e-19	-4.48875e-10	-1.39651
54021316	chr12:54021316:G:A	2.21638e-20	-1.66109	-1.31007
54022103	chr12:54022103:C:T	2.08514e-19	-4.48875e-10	-0.729615
54023622	chr12:54023622:C:T	1.05249e-19	-4.48875e-10	-1.41329
54023741	chr12:54023741:G:A	3.23642e-18	3.31625	-1.30364
54023781	chr12:54023781:G:A	7.22649e-20	-1.78928	-4.00186e-10
54023951	chr12:54023951:A:G	4.56904e-20	-2.24773	-4.00186e-10
54024137	chr12:54024137:A:G	1.05372e-19	-4.48875e-10	-1.41212
54024200	chr12:54024200:G:A	1.15918e-19	-4.48875e-10	-1.31674
54024359	chr12:54024359:A:C	3.76112e-18	3.44736	-1.28451
54024382	chr12:54024382:A:G	1.81501e-18	1.6245	-0.19027
54024493	chr12:54024493:A:G	1.39982e-19	-4.48875e-10	-1.12811
54024968	chr12:54024968:C:T	1.37636e-19	-4.48875e-10	-1.14501
54025136	chr12:54025136:G:A	2.97209e-18	3.21981	-1.29241
54025941	chr12:54025941:C:T	4.26444e-19	-0.0141376	-4.00186e-10
54026314	chr12:54026314:C:T	3.6578e-18	3.43621	-1.30121
54026398	chr12:54026398:C:T	1.35298e-19	-4.48875e-10	-1.16214
54026411	chr12:54026411:C:T	1.93911e-19	-0.802222	-4.00186e-10
54026747	chr12:54026747:A:G	1.35515e-19	-4.48875e-10	-1.16053
54026838	chr12:54026838:T:G	1.29823e-19	-4.48875e-10	-1.20345
54026886	chr12:54026886:G:C	1.05446e-19	-4.48875e-10	-1.41142
54026992	chr12:54026992:G:C	1.18482e-18	2.41206	-1.40433
54027125	chr12:54027125:T:C	8.54576e-20	-1.6216	-4.00186e-10
54027471	chr12:54027471:A:C	1.27616e-19	-1.3976	0.177009
54027692	chr12:54027692:C:A	3.32613e-18	2.58552	-0.545579
54027776	chr12:54027776:C:T	1.38714e-19	-4.48875e-10	-1.1372
54028026	chr12:54028026:T:C	7.98136e-18	1.75462	1.16062
54030947	chr12:54030947:G:T	3.88356e-18	2.75644	-0.561548
54031088	chr12:54031088:T:C	1.08758e-17	2.08482	1.13986
54031216	chr12:54031216:G:T	2.64544e-18	2.24713	-0.436157
54031306	chr12:54031306:A:G	3.13186e-19	-4.48875e-10	-0.322821
54031454	chr12:54031454:T:A	1.27235e-19	-4.48875e-10	-1.22358
54031773	chr12:54031773:G:A	1.1663e-19	-4.48875e-10	-1.31061
54031857	chr12:54031857:C:T	1.25194e-19	-4.48875e-10	-1.23975
54032507	chr12:54032507:C:T	1.13544e-19	-4.48875e-10	-1.33743
54033101	chr12:54033101:AT:A	3.52094e-19	-0.20572	-4.00186e-10
54033359	chr12:54033359:G:A	1.21407e-19	-4.48875e-10	-1.27047
54034225	chr12:54034225:A:G	1.15003e-19	-4.48875e-10	-1.32466
54034580	chr12:54034580:G:C	1.50148e-18	-4.48875e-10	1.24459
54034587	chr12:54034587:G:A	6.34616e-19	1.79585	-1.41244
54034748	chr12:54034748:C:T	1.86175e-17	1.64197	2.12027
54034816	chr12:54034816:C:T	8.2338e-19	0.643799	-4.00186e-10
54034916	chr12:54034916:C:T	5.8404e-20	-2.11183	0.109592
54034963	chr12:54034963:G:A	1.17594e-18	2.25953	-1.25933
54035601	chr12:54035601:G:A	1.59169e-18	2.62972	-1.32679
54035688	chr12:54035688:A:T	1.73462e-19	-4.48875e-10	-0.913661
54035872	chr12:54035872:G:A	1.04978e-19	-4.48875e-10	-1.41586
54036179	chr12:54036179:G:C	1.06474e-18	-4.48875e-10	0.900864
54036184	chr12:54036184:T:C	1.39029e-19	-4.48875e-10	-1.13494
54037153	chr12:54037153:T:A	5.02827e-20	-2.15196	-4.00186e-10
54037382	chr12:54037382:T:C	7.50455e-18	-4.48875e-10	2.85365
54037930	chr12:54037930:G:A	6.19105e-20	-1.94393	-4.00186e-10
54037960	chr12:54037960:T:C	5.00031e-20	-2.15753	-4.00186e-10
54037991	chr12:54037991:G:A	2.09206e-20	-1.64311	-1.38578
54038501	chr12:54038501:G:A	2.05118e-19	-0.746031	-4.00186e-10
54039227	chr12:54039227:G:C	5.42962e-19	1.4331	-1.20568
54039699	chr12:54039699:A:C	3.4408e-20	-1.52967	-1.00166
54040845	chr12:54040845:C:G	6.74055e-20	-2.10145	0.242556
54041029	chr12:54041029:C:CT	3.59114e-20	-1.65706	-0.831502
54041470	chr12:54041470:G:T	1.5764e-19	-4.48875e-10	-1.00931
54041753	chr12:54041753:C:T	2.35393e-19	-4.48875e-10	-0.608365
54041932	chr12:54041932:A:G	1.74837e-19	-1.50837	0.602603
54042027	chr12:54042027:A:G	8.85787e-20	-0.80397	-0.781758
54042471	chr12:54042471:A:AT	1.05969e-19	-4.48875e-10	-1.40647
54042872	chr12:54042872:T:C	1.99566e-19	-2.18938	1.4159
54043321	chr12:54043321:G:C	3.84584e-19	-4.48875e-10	-0.117457
54043467	chr12:54043467:T:C	1.07339e-19	-4.48875e-10	-1.39362
54044240	chr12:54044240:C:T	3.76714e-19	-4.48875e-10	-0.138132
54044249	chr12:54044249:C:T	1.07412e-19	-4.48875e-10	-1.39295
54044338	chr12:54044338:T:C	1.05128e-19	-4.48875e-10	-1.41444
54044500	chr12:54044500:G:A	3.74515e-19	-4.48875e-10	-0.143987
54044709	chr12:54044709:GTGTGAGTGTGTGTGTT:G	4.20654e-19	-4.48875e-10	-0.0278092
54045727	chr12:54045727:A:C	2.68114e-19	-4.48875e-10	-0.478206
54046564	chr12:54046564:G:A	2.18367e-19	-1.52672	0.843274
54046723	chr12:54046723:G:A	6.0464e-20	-1.96757	-4.00186e-10
54046749	chr12:54046749:C:A	1.19625e-19	-4.48875e-10	-1.28526
54047059	chr12:54047059:C:T	2.27866e-19	-0.640862	-4.00186e-10
54047163	chr12:54047163:T:A	1.2107e-19	-4.48875e-10	-1.27325
54047448	chr12:54047448:G:A	1.05269e-19	-4.48875e-10	-1.4131
54047714	chr12:54047714:C:T	2.90385e-20	-1.29548	-1.40552
54047895	chr12:54047895:A:G	1.40698e-19	-4.48875e-10	-1.123
54048208	chr12:54048208:G:A	1.57652e-19	-4.48875e-10	-1.00923
54048286	chr12:54048286:G:A	6.46665e-19	-4.48875e-10	0.402209
54049473	chr12:54049473:A:T	9.76298e-19	-4.48875e-10	0.814149
54049621	chr12:54049621:T:C	1.04979e-19	-4.48875e-10	-1.41586
54049761	chr12:54049761:C:T	3.18062e-19	-4.48875e-10	-0.307373
54049934	chr12:54049934:A:C	2.87171e-20	-1.81904	-0.893086
54050481	chr12:54050481:G:C	1.75492e-19	-4.48875e-10	-0.902023
54050897	chr12:54050897:C:T	4.34224e-19	-4.48875e-10	0.00394083
54050949	chr12:54050949:G:A	1.64768e-19	-4.48875e-10	-0.965079
54052711	chr12:54052711:A:C	2.00078e-19	-0.18603	-0.584881
54053018	chr12:54053018:G:A	5.86793e-19	-4.48875e-10	0.305053
54053314	chr12:54053314:T:A	1.27982e-19	-4.48875e-10	-1.21773
54054859	chr12:54054859:A:G	2.02226e-19	-4.48875e-10	-0.760234
54055939	chr12:54055939:T:C	7.36662e-20	-1.77007	-4.00186e-10
54055992	chr12:54055992:C:T	2.62829e-18	1.80447	-4.00186e-10
54056062	chr12:54056062:C:T	3.44546e-18	2.07519	-4.00186e-10
54057092	chr12:54057092:G:A	7.04996e-20	-0.422681	-1.39133
54057516	chr12:54057516:A:G	2.87868e-20	-1.44917	-1.26053
54057530	chr12:54057530:G:C	2.81766e-20	-1.4787	-1.25242
54057759	chr12:54057759:G:A	1.23206e-19	-4.48875e-10	-1.25576
54057841	chr12:54057841:C:T	5.37941e-20	-2.17693	0.0924745
54057979	chr12:54057979:G:A	8.21521e-20	-1.66105	-4.00186e-10
54058491	chr12:54058491:T:G	2.3687e-20	-1.72189	-1.18281
54058570	chr12:54058570:T:C	6.82087e-18	2.75812	-4.00186e-10
54058728	chr12:54058728:T:C	1.32874e-19	-4.48875e-10	-1.18022
54060098	chr12:54060098:G:A	2.94018e-20	-1.42261	-1.26595
54061345	chr12:54061345:C:T	2.27456e-20	-2.1866	-0.758643
54061420	chr12:54061420:A:G	1.16462e-19	-4.48875e-10	-1.31205
54061889	chr12:54061889:C:T	1.14297e-19	-4.48875e-10	-1.33082
54062489	chr12:54062489:A:G	4.58721e-20	-2.24376	-4.00186e-10
54063306	chr12:54063306:CCTT:C	1.99629e-19	-4.48875e-10	-0.773159
54063495	chr12:54063495:T:A	2.17816e-19	-4.48875e-10	-0.685966
54063635	chr12:54063635:C:G	6.7848e-20	-1.85235	-4.00186e-10
54063780	chr12:54063780:CTCTCACTTAATCTCTAGAAGATCAGATA:C	4.66333e-20	-2.2273	-4.00186e-10
54063911	chr12:54063911:A:G	4.0397e-20	-0.982425	-1.38844
54064008	chr12:54064008:T:A	1.08812e-19	-4.48875e-10	-1.38
54064267	chr12:54064267:G:T	1.54319e-19	-4.48875e-10	-1.03059
54064558	chr12:54064558:G:A	1.97273e-19	-4.48875e-10	-0.78503
54065146	chr12:54065146:A:G	2.96944e-20	-1.51565	-1.16301
54065632	chr12:54065632:A:G	1.40843e-19	-4.48875e-10	-1.12197
54065846	chr12:54065846:A:T	1.16645e-19	-4.48875e-10	-1.31048
54066824	chr12:54066824:G:C	4.82905e-20	-2.19238	-4.00186e-10
54067090	chr12:54067090:A:G	1.18093e-19	-4.48875e-10	-1.29815
54067541	chr12:54067541:A:G	1.11589e-20	-2.24727	-1.41011
54067610	chr12:54067610:G:A	1.29907e-19	-4.48875e-10	-1.2028
54068159	chr12:54068159:A:G	1.13943e-19	-4.48875e-10	-1.33392
54069213	chr12:54069213:A:G	1.18604e-19	-0.481802	-0.812031
54069247	chr12:54069247:A:C	1.92266e-19	-4.48875e-10	-0.810739
54069424	chr12:54069424:C:A	4.73192e-19	-4.48875e-10	0.0898832
54069677	chr12:54069677:G:A	6.09934e-20	-1.95885	-4.00186e-10
54069949	chr12:54069949:T:C	2.99794e-19	-4.48875e-10	-0.366523
54069983	chr12:54069983:C:T	1.08362e-19	-4.48875e-10	-1.38414
54071126	chr12:54071126:G:A	1.05105e-17	3.19051	-4.00186e-10
54071147	chr12:54071147:G:A	4.87764e-20	-2.18237	-4.00186e-10
54071180	chr12:54071180:T:C	5.54559e-20	-2.05403	-4.00186e-10
54071880	chr12:54071880:A:G	2.26078e-20	-2.17234	-0.778984
54072311	chr12:54072311:G:A	8.47207e-20	-1.63277	0.00251524
54072824	chr12:54072824:T:G	1.10838e-19	-1.36155	-4.00186e-10
54073077	chr12:54073077:G:A	1.99529e-17	3.83151	-4.00186e-10
54073080	chr12:54073080:G:A	2.00209e-19	-4.48875e-10	-0.770257
54073410	chr12:54073410:C:A	1.0497e-19	-4.48875e-10	-1.41594
54073930	chr12:54073930:T:C	1.74676e-19	-4.48875e-10	-0.906688
54074101	chr12:54074101:G:A	6.45692e-20	-0.835517	-1.06636
54074488	chr12:54074488:C:T	3.58574e-20	-1.79237	-0.697702
54074733	chr12:54074733:G:C	2.09027e-19	-0.727156	-4.00186e-10
54075698	chr12:54075698:A:G	4.06886e-19	-4.48875e-10	-0.0610851
54075804	chr12:54075804:T:A	3.13099e-20	-2.06985	-0.555832
54075814	chr12:54075814:G:A	1.52554e-19	-4.48875e-10	-1.0421
54075966	chr12:54075966:G:T	1.12765e-19	-4.48875e-10	-1.34431
54077043	chr12:54077043:C:T	1.09145e-19	-4.48875e-10	-1.37694
54077209	chr12:54077209:T:A	5.01644e-20	-2.04467	-0.109641
54077284	chr12:54077284:T:C	1.08338e-19	-4.48875e-10	-1.38437
54077285	chr12:54077285:G:A	5.30899e-19	-4.48875e-10	0.204953
54077453	chr12:54077453:G:A	1.22568e-19	-4.48875e-10	-1.26095
54077562	chr12:54077562:C:T	2.79058e-19	-4.48875e-10	-0.4382
54077608	chr12:54077608:T:C	3.10117e-19	-1.79596	1.46329
54077627	chr12:54077627:C:T	2.77158e-19	-1.79167	1.34664
54077630	chr12:54077630:T:C	3.16088e-19	-1.77547	1.46187
54077783	chr12:54077783:C:T	1.50468e-19	-4.48875e-10	-1.05587
54077889	chr12:54077889:T:G	6.06196e-20	-1.965	-4.00186e-10
54077981	chr12:54077981:T:C	1.2438e-20	-2.21923	-1.32963
54078304	chr12:54078304:GCTGGTGTTTACCCCTTTCCTCCCA:G	3.16707e-20	-1.77729	-0.836941
54078386	chr12:54078386:C:T	3.24284e-20	-1.72711	-0.863477
54078422	chr12:54078422:C:T	1.08365e-19	-4.48875e-10	-1.38411
54078484	chr12:54078484:C:T	1.09421e-19	-4.48875e-10	-1.37441
54078516	chr12:54078516:T:G	2.42014e-20	-2.02467	-0.85854
54078548	chr12:54078548:A:G	1.1079e-19	-4.48875e-10	-1.36198
54078575	chr12:54078575:A:C	1.45389e-19	-4.48875e-10	-1.09021
54078822	chr12:54078822:A:G	1.56109e-19	-4.48875e-10	-1.01906
54079040	chr12:54079040:C:T	1.32001e-19	-4.48875e-10	-1.18681
54079060	chr12:54079060:T:G	1.60271e-19	-4.48875e-10	-0.992756
54079170	chr12:54079170:G:A	3.00994e-19	-4.48875e-10	-0.36253
54079398	chr12:54079398:C:T	6.01918e-19	0.330503	-4.00186e-10
54079611	chr12:54079611:C:G	1.58288e-19	-4.48875e-10	-1.0052
54079654	chr12:54079654:G:A	1.07308e-19	-4.48875e-10	-1.39392
54079672	chr12:54079672:T:C	1.06222e-19	-4.48875e-10	-1.40409
54080841	chr12:54080841:C:T	2.62349e-19	-4.48875e-10	-0.499944
54080902	chr12:54080902:T:A	1.08587e-19	-4.48875e-10	-1.38207
54081027	chr12:54081027:C:G	1.53478e-19	-4.48875e-10	-1.03606
54081042	chr12:54081042:A:T	1.09343e-19	-4.48875e-10	-1.37513
54081158	chr12:54081158:C:T	1.42816e-19	-4.48875e-10	-1.10806
54081413	chr12:54081413:C:G	1.46454e-19	-4.48875e-10	-1.08291
54081661	chr12:54081661:C:A	1.53384e-18	-4.48875e-10	1.26591
54082078	chr12:54082078:A:T	1.06329e-19	-4.48875e-10	-1.40308
54082112	chr12:54082112:T:C	8.18925e-20	-1.1622	-0.502008
54082377	chr12:54082377:T:C	7.61054e-20	-0.415799	-1.3217
54082453	chr12:54082453:A:C	1.05343e-19	-1.40123	-0.0111624
54082874	chr12:54082874:TC:T	1.10962e-19	-4.48875e-10	-1.36043
54082988	chr12:54082988:G:A	3.90762e-20	-2.10306	-0.301046
54083453	chr12:54083453:G:A	1.05943e-19	-4.48875e-10	-1.40672
54083478	chr12:54083478:T:C	6.04365e-20	-2.05842	0.0903949
54083894	chr12:54083894:C:T	1.43552e-17	4.1763	-0.674049
54084013	chr12:54084013:A:G	2.58339e-20	-1.96554	-0.852394
54084742	chr12:54084742:G:A	1.34162e-18	1.896	-0.76399
54084834	chr12:54084834:A:G	2.06214e-20	-2.03636	-1.00693
54084860	chr12:54084860:G:T	1.45033e-19	-0.507384	-0.585274
54084970	chr12:54084970:C:T	1.1018e-19	-4.48875e-10	-1.36751
54085315	chr12:54085315:T:C	2.90777e-19	-0.287384	-0.109679
54085426	chr12:54085426:G:A	2.67835e-20	-1.93098	-0.850857
54085465	chr12:54085465:C:T	1.14691e-19	-4.48875e-10	-1.32738
54085466	chr12:54085466:T:C	2.3921e-20	-1.96011	-0.934746
54086648	chr12:54086648:A:G	2.47885e-19	-4.48875e-10	-0.556655
54086721	chr12:54086721:C:T	4.19885e-19	-0.0296378	-4.00186e-10
54087130	chr12:54087130:G:A	2.2147e-19	-4.48875e-10	-0.669333
54087170	chr12:54087170:C:A	2.29741e-19	-4.48875e-10	-0.632666
54087486	chr12:54087486:T:C	2.53938e-19	-4.48875e-10	-0.532529
54087511	chr12:54087511:G:A	4.18457e-19	-0.0115192	-0.021526
54087938	chr12:54087938:A:T	1.14822e-19	-4.48875e-10	-1.32624
54088082	chr12:54088082:C:G	6.35143e-20	-1.91835	-4.00186e-10
54088186	chr12:54088186:G:A	1.12624e-19	-4.48875e-10	-1.34556
54088422	chr12:54088422:C:A	6.87736e-19	1.60203	-1.13825
54088718	chr12:54088718:A:G	1.1284e-19	-0.453224	-0.890428
54089023	chr12:54089023:A:C	9.12282e-19	1.30536	-0.559033
54089402	chr12:54089402:C:T	4.4789e-19	0.0961039	-0.0611753
54089418	chr12:54089418:T:C	3.60805e-19	0.00468576	-0.185968
54089901	chr12:54089901:G:A	6.17253e-20	-2.00941	0.0624795
54089954	chr12:54089954:C:A	4.29953e-19	0.175399	-0.181342
54089973	chr12:54089973:T:C	1.67974e-19	-0.0383749	-0.907438
54090128	chr12:54090128:T:C	1.17318e-19	-4.48875e-10	-1.30473
54090376	chr12:54090376:G:T	4.5008e-19	-4.48875e-10	0.0398054
54090869	chr12:54090869:T:G	1.46881e-19	-4.48875e-10	-1.08
54090958	chr12:54090958:GCACTGGGGA:G	3.59921e-19	-0.0934918	-0.0902424
54091227	chr12:54091227:C:T	1.44254e-19	-4.48875e-10	-1.09804
54091342	chr12:54091342:A:G	5.38759e-19	0.0315318	0.188117
54091840	chr12:54091840:A:G	1.92094e-19	-4.48875e-10	-0.811633
54092917	chr12:54092917:T:A	8.44788e-18	4.38697	-1.41491
54093197	chr12:54093197:C:T	1.26201e-19	-4.48875e-10	-1.23174
54093287	chr12:54093287:A:G	1.12143e-19	-4.48875e-10	-1.34985
54093984	chr12:54093984:G:A	4.56165e-19	1.40975	-1.35651
54094020	chr12:54094020:A:C	1.20755e-19	-4.48875e-10	-1.27585
54094188	chr12:54094188:T:G	6.28976e-18	3.80042	-1.12336
54094191	chr12:54094191:C:G	3.29636e-19	-0.271631	-4.00186e-10
54094269	chr12:54094269:G:C	1.4749e-19	-0.254342	-0.821517
54094332	chr12:54094332:C:T	2.28133e-18	-4.48875e-10	1.66289
54094642	chr12:54094642:A:G	9.66959e-20	-0.0976988	-1.40035
54095031	chr12:54095031:G:A	4.75109e-19	0.0939254	-4.00186e-10
54095032	chr12:54095032:T:C	1.64831e-19	-2.12275	1.15805
54095267	chr12:54095267:G:A	5.46475e-18	3.73708	-1.20063
54095293	chr12:54095293:T:C	6.73084e-20	-1.86033	-4.00186e-10
54095696	chr12:54095696:T:C	6.76714e-20	-1.85495	-4.00186e-10
54095880	chr12:54095880:G:C	1.08069e-19	-0.116195	-1.27065
54095892	chr12:54095892:C:T	1.36989e-19	-4.48875e-10	-1.14972
54096037	chr12:54096037:G:A	3.34496e-18	3.01855	-0.972956
54096541	chr12:54096541:T:C	2.6871e-19	-4.48875e-10	-0.475987
54096698	chr12:54096698:G:A	4.44405e-20	-1.9478	-0.327665
54096729	chr12:54096729:G:C	1.06587e-19	-4.48875e-10	-1.40065
54096759	chr12:54096759:T:G	1.08099e-19	-4.48875e-10	-1.38657
54097154	chr12:54097154:A:G	4.9711e-20	-1.56973	-0.593661
54097440	chr12:54097440:A:G	1.67245e-15	8.76258	-0.5024
54097454	chr12:54097454:CT:C	2.36621e-19	-4.48875e-10	-0.603159
54098490	chr12:54098490:C:T	1.65524e-19	-4.48875e-10	-0.960505
54098568	chr12:54098568:A:C	2.17876e-20	-2.22127	-0.767005
54098730	chr12:54098730:T:A	1.12002e-20	-2.24666	-1.40703
54098782	chr12:54098782:T:C	2.01416e-20	-2.21463	-0.852205
54099480	chr12:54099480:C:T	3.80128e-15	9.90082	-0.819586
54099764	chr12:54099764:A:G	3.3576e-19	-4.48875e-10	-0.253224
54099816	chr12:54099816:T:A	1.0544e-19	-4.48875e-10	-1.41148
54099838	chr12:54099838:AAAAGAATCTATTTTCTTATTAAT:A	3.4589e-19	-4.48875e-10	-0.223498
54099880	chr12:54099880:A:G	1.17845e-20	-2.19357	-1.40926
54100106	chr12:54100106:T:A	1.30979e-19	-4.48875e-10	-1.19458
54100439	chr12:54100439:G:A	1.15142e-19	-4.48875e-10	-1.32345
54100459	chr12:54100459:A:G	3.02256e-19	-4.48875e-10	-0.358344
54100515	chr12:54100515:A:G	3.22011e-19	-4.48875e-10	-0.295033
54100614	chr12:54100614:C:T	3.16197e-19	-4.48875e-10	-0.313252
54100943	chr12:54100943:G:A	3.47015e-19	-4.48875e-10	-0.22025
54101076	chr12:54101076:A:G	3.13042e-19	-4.48875e-10	-0.323283
54101084	chr12:54101084:C:A	3.32312e-19	-4.48875e-10	-0.263545
54101518	chr12:54101518:C:T	1.19986e-19	-4.48875e-10	-1.28224
54101547	chr12:54101547:A:G	3.79582e-19	-4.48875e-10	-0.130548
54101795	chr12:54101795:G:A	1.27494e-19	-4.48875e-10	-1.22155
54102222	chr12:54102222:T:C	1.629e-19	0.405435	-1.38192
54102435	chr12:54102435:A:G	5.11389e-18	2.95696	-0.486861
54102514	chr12:54102514:C:T	2.0182e-19	-4.48875e-10	-0.762242
54102569	chr12:54102569:A:G	1.50522e-17	4.69351	-1.14385
54102612	chr12:54102612:A:G	1.07722e-19	-4.48875e-10	-1.39006
54102703	chr12:54102703:G:T	3.14262e-20	-1.49079	-1.13118
54102873	chr12:54102873:G:GA	8.65091e-16	8.87621	-1.27523
54103073	chr12:54103073:C:T	1.26444e-19	-4.48875e-10	-1.22982
54103132	chr12:54103132:G:A	1.35153e-15	9.40326	-1.35613
54103332	chr12:54103332:T:C	1.18137e-18	2.34944	-1.34462
54103894	chr12:54103894:G:A	2.55025e-19	-4.48875e-10	-0.528259
54103910	chr12:54103910:T:C	1.19215e-19	-4.48875e-10	-1.28869
54104028	chr12:54104028:C:T	1.11628e-19	-4.48875e-10	-1.35445
54104046	chr12:54104046:G:A	2.71928e-19	-4.48875e-10	-0.464082
54104758	chr12:54104758:G:T	7.17924e-19	-4.48875e-10	0.506745
54104788	chr12:54104788:T:C	3.45307e-16	8.09613	-1.41356
54104895	chr12:54104895:A:G	1.77613e-19	0.288288	-1.1783
54105453	chr12:54105453:G:T	1.18282e-19	-4.48875e-10	-1.29655
54105592	chr12:54105592:G:A	4.0494e-16	8.24114	-1.39927
54106112	chr12:54106112:A:G	2.22237e-20	-1.55661	-1.41185
54106164	chr12:54106164:G:A	1.19169e-19	-4.48875e-10	-1.28908
54106286	chr12:54106286:G:T	2.45022e-16	7.69721	-1.35773
54106302	chr12:54106302:G:A	1.68708e-19	-4.48875e-10	-0.941447
54106883	chr12:54106883:G:A	1.14654e-18	-4.48875e-10	0.974887
54106962	chr12:54106962:T:C	5.11619e-16	8.42828	-1.35256
54107041	chr12:54107041:A:G	1.0771e-19	-0.124208	-1.26597
54107185	chr12:54107185:A:C	4.23152e-19	-4.48875e-10	-0.0218877
54107423	chr12:54107423:G:T	1.02375e-19	-0.323385	-1.11759
54107514	chr12:54107514:A:C	4.13719e-20	-1.38587	-0.961147
54108201	chr12:54108201:G:A	3.05836e-20	-1.25718	-1.39198
54108246	chr12:54108246:A:C	2.95123e-20	-1.27013	-1.41468
54108499	chr12:54108499:A:G	5.457e-20	-0.675478	-1.39466
54109094	chr12:54109094:C:T	1.40152e-19	-4.48875e-10	-1.12689
54110168	chr12:54110168:C:T	1.9082e-19	-4.48875e-10	-0.818287
54110557	chr12:54110557:A:G	1.18988e-20	-2.17724	-1.41594
54110738	chr12:54110738:T:C	2.77762e-20	-1.66888	-1.07656
54110878	chr12:54110878:C:T	7.08392e-20	-1.80921	-4.00186e-10
54111872	chr12:54111872:C:T	2.68842e-20	-1.37046	-1.40762
54112467	chr12:54112467:G:A	4.56792e-20	-2.24798	-4.00186e-10
54112498	chr12:54112498:C:T	7.98355e-20	-1.68965	-4.00186e-10
54112715	chr12:54112715:C:T	7.96424e-20	-0.42033	-1.27174
54112748	chr12:54112748:G:A	1.14143e-16	6.76684	-1.19125
54112901	chr12:54112901:G:A	3.09633e-20	-1.22097	-1.41585
54113018	chr12:54113018:G:GA	4.86666e-19	-4.48875e-10	0.117959
54113474	chr12:54113474:G:C	7.96795e-20	-1.69161	-4.00186e-10
54113481	chr12:54113481:A:C	5.14842e-20	-1.15319	-0.975154
54113987	chr12:54113987:G:A	1.50097e-20	-2.05862	-1.3023
54114177	chr12:54114177:C:T	1.47397e-19	-4.48875e-10	-1.07649
54114381	chr12:54114381:A:G	1.15989e-19	-4.48875e-10	-1.31613
54114424	chr12:54114424:G:A	1.86021e-19	-4.48875e-10	-0.843759
54114794	chr12:54114794:A:G	2.05325e-20	-2.07034	-0.977273
54114797	chr12:54114797:A:C	1.28193e-19	-4.48875e-10	-1.21608
54114977	chr12:54114977:A:G	3.4459e-16	6.60949	0.0709984
54115113	chr12:54115113:C:T	4.58445e-19	-0.393288	0.451508
54115233	chr12:54115233:T:C	1.81209e-19	-4.48875e-10	-0.869968
54115388	chr12:54115388:C:A	1.31586e-19	-1.18996	-4.00186e-10
54115415	chr12:54115415:C:T	1.3281e-16	5.72706	-4.00186e-10
54115775	chr12:54115775:AGAGAAGGACCGCACTGGG:A	1.88007e-19	-0.833141	-4.00186e-10
54116035	chr12:54116035:C:T	3.57395e-19	-4.48875e-10	-0.190777
54116516	chr12:54116516:A:G	1.24018e-19	-4.48875e-10	-1.24919
54116559	chr12:54116559:G:A	4.00589e-19	-4.48875e-10	-0.0766839
54116880	chr12:54116880:G:C	3.32045e-19	-4.48875e-10	-0.264349
54116963	chr12:54116963:T:A	2.30331e-19	-4.48875e-10	-0.6301
54117092	chr12:54117092:T:G	2.99626e-20	-1.68413	-0.985537
54117173	chr12:54117173:A:C	1.9529e-19	-4.48875e-10	-0.795131
54117383	chr12:54117383:A:G	2.2667e-19	-4.48875e-10	-0.646125
54117406	chr12:54117406:C:G	3.37438e-19	-4.48875e-10	-0.248238
54117546	chr12:54117546:C:T	1.22323e-19	-4.48875e-10	-1.26296
54117856	chr12:54117856:A:G	1.34678e-20	-2.2479	-1.22142
54117912	chr12:54117912:G:A	1.20031e-19	-4.48875e-10	-1.28187
54117949	chr12:54117949:G:C	1.49828e-19	-4.48875e-10	-1.06013
54118005	chr12:54118005:G:C	3.76161e-20	-1.49863	-0.943554
54118119	chr12:54118119:A:G	1.05918e-19	-4.48875e-10	-1.40695
54118217	chr12:54118217:C:T	3.38013e-20	-1.53899	-1.01013
54118380	chr12:54118380:C:A	1.98497e-19	-1.23577	0.456929
54118394	chr12:54118394:A:T	1.19265e-20	-2.18744	-1.40342
54118599	chr12:54118599:A:C	3.75163e-20	-1.56309	-0.881753
54118618	chr12:54118618:T:C	2.18414e-19	-4.48875e-10	-0.683225
54118842	chr12:54118842:C:T	4.38403e-19	0.0135204	-4.00186e-10
54118968	chr12:54118968:T:C	1.11913e-19	-4.48875e-10	-1.3519
54119131	chr12:54119131:G:A	9.18112e-20	-1.03351	-0.516374
54119743	chr12:54119743:T:C	1.06111e-19	-4.48875e-10	-1.40514
54119811	chr12:54119811:T:A	7.44872e-20	-0.823326	-0.935666
54120216	chr12:54120216:A:T	5.16778e-20	-1.71016	-0.414434
54120593	chr12:54120593:C:T	3.40006e-20	-1.91165	-0.631591
54120749	chr12:54120749:A:G	1.21296e-19	-4.48875e-10	-1.27138
54120768	chr12:54120768:A:G	3.47123e-19	-4.48875e-10	-0.219939
54121751	chr12:54121751:AC:A	3.4673e-20	-2.02029	-0.503368
54121794	chr12:54121794:T:C	5.1607e-20	-1.76524	-0.360716
54121924	chr12:54121924:G:A	1.1041e-19	-4.48875e-10	-1.36542
54122127	chr12:54122127:T:C	1.15782e-19	-4.48875e-10	-1.31791
54122711	chr12:54122711:C:T	8.37033e-20	-2.15097	0.508626
54122715	chr12:54122715:A:G	6.44681e-20	-1.61907	-0.284379
54123741	chr12:54123741:A:G	1.22734e-19	-4.48875e-10	-1.2596
54123983	chr12:54123983:G:C	1.51985e-19	-4.48875e-10	-1.04584
54124046	chr12:54124046:A:T	8.12385e-20	-1.67223	-4.00186e-10
54124487	chr12:54124487:A:G	1.69834e-19	-4.48875e-10	-0.934799
54125619	chr12:54125619:TA:T	1.37828e-19	-4.48875e-10	-1.14361
54126267	chr12:54126267:G:A	6.17929e-20	-1.94583	-4.00186e-10
54126807	chr12:54126807:G:A	2.33308e-19	-4.48875e-10	-0.617259
54127579	chr12:54127579:G:A	1.27919e-19	-4.48875e-10	-1.21822
54128021	chr12:54128021:C:T	1.51511e-19	-4.48875e-10	-1.04896
54128048	chr12:54128048:G:A	1.87592e-20	-2.23691	-0.901031
54128126	chr12:54128126:T:C	1.44266e-20	-2.23785	-1.16269
54128915	chr12:54128915:G:T	1.31204e-18	2.49293	-1.38321
54129272	chr12:54129272:A:T	2.50398e-20	-1.4441	-1.40506
54129320	chr12:54129320:G:T	1.31602e-19	-4.48875e-10	-1.18983
54129731	chr12:54129731:T:C	3.30269e-19	-0.269711	-4.00186e-10
54129909	chr12:54129909:C:T	2.0557e-20	-1.76392	-1.28249
54130128	chr12:54130128:C:T	1.4313e-19	-4.48875e-10	-1.10587
54130613	chr12:54130613:T:C	1.32012e-19	-1.18672	-4.00186e-10
54130908	chr12:54130908:T:C	7.23714e-19	-4.48875e-10	0.514777
54130985	chr12:54130985:G:A	2.6645e-20	-1.40103	-1.38598
54131289	chr12:54131289:C:T	2.67736e-20	-1.39676	-1.38544
54131340	chr12:54131340:G:A	2.77465e-20	-1.3615	-1.38501
54131502	chr12:54131502:CTTGGGAGGCTGAG:C	8.15733e-19	-4.48875e-10	0.634468
54131826	chr12:54131826:G:C	2.58719e-19	-4.48875e-10	-0.513875
54132017	chr12:54132017:C:G	2.5078e-20	-1.43264	-1.41498
54132028	chr12:54132028:T:C	2.74925e-20	-1.37305	-1.38266
54132167	chr12:54132167:G:A	5.58316e-20	-0.91888	-1.1284
54132448	chr12:54132448:A:G	2.74633e-20	-1.34662	-1.41014
54132688	chr12:54132688:G:A	1.20556e-19	-4.48875e-10	-1.2775
54132764	chr12:54132764:A:G	1.59795e-19	-0.995729	-4.00186e-10
54133350	chr12:54133350:T:C	3.32213e-20	-1.36123	-1.2052
54133384	chr12:54133384:C:T	1.42537e-20	-2.24719	-1.16541
54133963	chr12:54133963:G:A	1.09875e-19	-4.48875e-10	-1.37027
54134034	chr12:54134034:C:G	5.22191e-19	-4.48875e-10	0.188415
54134047	chr12:54134047:C:T	1.14293e-19	-4.48875e-10	-1.33086
54134059	chr12:54134059:G:A	5.8977e-20	-0.856536	-1.13594
54134373	chr12:54134373:T:C	4.8457e-20	-2.18894	-4.00186e-10
54134976	chr12:54134976:T:C	2.91758e-20	-1.4646	-1.23168
54134993	chr12:54134993:C:T	4.57373e-20	-2.2467	-4.00186e-10
54135095	chr12:54135095:C:T	1.92608e-20	-2.20671	-0.90484
54135319	chr12:54135319:C:T	8.07199e-20	-1.22569	-0.452943
54135365	chr12:54135365:G:C	2.43934e-19	-4.48875e-10	-0.572721
54135778	chr12:54135778:G:A	2.86747e-19	-4.48875e-10	-0.411017
54136453	chr12:54136453:C:A	3.00137e-20	-1.2819	-1.38606
54136499	chr12:54136499:A:G	4.53354e-19	-4.48875e-10	0.0470549
54136905	chr12:54136905:A:G	8.23112e-20	-0.244136	-1.41498
54137245	chr12:54137245:T:C	1.16157e-19	-4.48875e-10	-1.31468
54137480	chr12:54137480:C:T	3.23944e-20	-2.24767	-0.343965
54137567	chr12:54137567:C:CAA	2.81367e-20	-1.34951	-1.38303
54137697	chr12:54137697:G:A	8.324e-20	-1.29336	-0.354529
54138143	chr12:54138143:G:A	2.83684e-20	-1.32006	-1.40429
54138168	chr12:54138168:T:C	2.79203e-20	-1.3714	-1.36886
54138553	chr12:54138553:G:A	1.48953e-20	-2.07235	-1.29622
54138557	chr12:54138557:A:G	1.44866e-19	0.0979502	-1.19176
54139306	chr12:54139306:C:A	3.1456e-19	-4.48875e-10	-0.318445
54139518	chr12:54139518:A:G	2.93874e-20	-1.39278	-1.29628
54139849	chr12:54139849:T:C	2.9159e-20	-1.38937	-1.30748
54140350	chr12:54140350:A:G	5.5991e-20	-0.929187	-1.11524
54140677	chr12:54140677:C:A	1.18244e-19	-1.29686	-4.00186e-10
54140758	chr12:54140758:A:G	1.19705e-19	-4.48875e-10	-1.28459
54140808	chr12:54140808:A:C	3.717e-20	-1.64395	-0.810165
54140937	chr12:54140937:C:T	3.1078e-20	-1.30367	-1.32945
54141518	chr12:54141518:T:C	3.51744e-20	-2.2375	-0.2718
54141662	chr12:54141662:A:G	6.59901e-18	4.13911	-1.41405
54141829	chr12:54141829:C:T	7.25009e-20	-0.477155	-1.30887
54142184	chr12:54142184:T:G	3.88939e-20	-1.12822	-1.28056
54142536	chr12:54142536:G:A	5.63897e-20	-2.03733	-4.00186e-10
54142579	chr12:54142579:G:T	1.29053e-19	-4.48875e-10	-1.2094
54142675	chr12:54142675:T:C	1.29847e-20	-2.16804	-1.33781
54142750	chr12:54142750:C:G	1.29311e-19	-2.23359	1.0262
54143168	chr12:54143168:C:T	1.09031e-19	-4.48875e-10	-1.37798
54143790	chr12:54143790:G:A	1.10177e-19	-4.48875e-10	-1.36753
54144270	chr12:54144270:T:C	1.05253e-19	-4.48875e-10	-1.41325
54144311	chr12:54144311:G:A	1.80293e-19	-4.48875e-10	-0.875034
54144378	chr12:54144378:G:A	1.90251e-20	-1.71444	-1.40942
54144388	chr12:54144388:G:C	1.93662e-20	-2.04945	-1.05664
54144662	chr12:54144662:C:T	1.38566e-19	-4.48875e-10	-1.13827
54144771	chr12:54144771:C:T	1.60747e-20	-2.1259	-1.16647
54145221	chr12:54145221:G:A	2.15005e-20	-2.24796	-0.753583
54145751	chr12:54145751:G:C	6.92759e-20	-1.83152	-4.00186e-10
54146040	chr12:54146040:C:CG	1.05493e-19	-4.48875e-10	-1.41097
54146041	chr12:54146041:TCCCACA:T	1.05485e-19	-4.48875e-10	-1.41105
54146054	chr12:54146054:A:G	1.05485e-19	-4.48875e-10	-1.41105
54146108	chr12:54146108:G:A	6.27353e-20	-1.93069	-4.00186e-10
54146686	chr12:54146686:G:A	1.87833e-19	-4.48875e-10	-0.834066
54146985	chr12:54146985:T:C	1.04976e-19	-4.48875e-10	-1.41589
54147314	chr12:54147314:C:T	1.05117e-19	-4.48875e-10	-1.41455
54147966	chr12:54147966:A:G	1.44177e-20	-2.20471	-1.19645
54150328	chr12:54150328:C:T	1.13773e-19	-4.48875e-10	-1.33542
54151095	chr12:54151095:A:C	9.36441e-19	0.772467	-4.00186e-10
54151148	chr12:54151148:T:G	1.15641e-19	-4.48875e-10	-1.31913
54151927	chr12:54151927:T:C	1.08616e-19	-4.48875e-10	-1.3818
54152901	chr12:54152901:G:A	8.85255e-20	-1.58633	-4.00186e-10
54152979	chr12:54152979:T:C	4.07555e-19	-0.0594429	-4.00186e-10
54153426	chr12:54153426:G:A	1.57437e-20	-2.24694	-1.06624
54153554	chr12:54153554:C:G	1.54277e-19	-4.48875e-10	-1.03087
54153894	chr12:54153894:G:A	1.34809e-20	-2.19708	-1.27126
54154252	chr12:54154252:TCA:T	1.05573e-19	-4.48875e-10	-1.41022
54155425	chr12:54155425:G:A	1.63821e-19	-0.970847	-4.00186e-10
54156627	chr12:54156627:G:A	2.20867e-20	-2.21298	-0.761666
54158538	chr12:54158538:T:C	1.09297e-19	-4.48875e-10	-1.37555
54159321	chr12:54159321:G:A	2.28027e-20	-2.1423	-0.80044
54159875	chr12:54159875:T:C	1.13661e-19	-4.48875e-10	-1.3364
54160113	chr12:54160113:C:T	1.37274e-19	-4.48875e-10	-1.14764
54160540	chr12:54160540:T:C	1.65464e-20	-2.24775	-1.0157
54160565	chr12:54160565:G:A	1.23217e-18	1.13868	-0.0917741
54160579	chr12:54160579:A:G	1.23712e-20	-2.24347	-1.31078
54160916	chr12:54160916:G:A	1.82667e-20	-1.77669	-1.38785
54162393	chr12:54162393:G:A	1.04974e-19	-4.48875e-10	-1.41591
54162398	chr12:54162398:A:AG	1.08714e-19	-4.48875e-10	-1.3809
54162847	chr12:54162847:C:A	8.57931e-19	0.982601	-0.297697
54164282	chr12:54164282:T:C	1.95616e-20	-1.69074	-1.40531
54164333	chr12:54164333:CTG:C	2.57141e-20	-1.40709	-1.41549
54164514	chr12:54164514:G:A	1.06527e-19	-4.48875e-10	-1.40123
54165093	chr12:54165093:C:T	1.19888e-20	-2.22482	-1.36083
54165134	chr12:54165134:C:T	1.13643e-20	-2.22333	-1.41581
54165260	chr12:54165260:C:A	1.0502e-19	-4.48875e-10	-1.41547
54165409	chr12:54165409:T:C	1.55867e-19	-4.48875e-10	-1.02062
54165543	chr12:54165543:A:G	2.42381e-20	-1.46585	-1.41584
54165708	chr12:54165708:T:C	1.05598e-19	-4.48875e-10	-1.40998
54166160	chr12:54166160:A:G	1.13181e-20	-2.22759	-1.41562
54166245	chr12:54166245:C:T	2.1311e-20	-1.59459	-1.41581
54166265	chr12:54166265:G:A	1.99167e-19	-4.48875e-10	-0.775473
54166277	chr12:54166277:C:T	1.06353e-19	-4.48875e-10	-1.40286
54166435	chr12:54166435:G:A	2.25717e-20	-1.53766	-1.41526
54167136	chr12:54167136:G:A	8.1315e-18	2.93388	-4.00186e-10
54167479	chr12:54167479:G:A	1.24861e-20	-2.2148	-1.3302
54167780	chr12:54167780:T:C	5.32688e-20	-0.886897	-1.20737
54169458	chr12:54169458:A:T	3.24952e-19	1.05492	-1.34086
54170317	chr12:54170317:A:G	1.22639e-20	-2.2475	-1.31545
54170544	chr12:54170544:G:T	1.23094e-20	-2.24712	-1.31214
54170622	chr12:54170622:A:T	1.12362e-19	-4.48875e-10	-1.34789
54170928	chr12:54170928:T:G	1.0601e-19	-4.48875e-10	-1.40608
54171061	chr12:54171061:T:C	1.56699e-19	-4.48875e-10	-1.01529
54171511	chr12:54171511:G:A	1.09501e-19	-4.48875e-10	-1.37368
54171823	chr12:54171823:T:C	1.72263e-19	-4.48875e-10	-0.920594
54171992	chr12:54171992:AT:A	5.49589e-20	-0.654487	-1.40855
54172587	chr12:54172587:G:T	1.28966e-19	0.202045	-1.41211
54172595	chr12:54172595:C:T	1.24307e-19	0.16042	-1.40729
54173064	chr12:54173064:GAC:G	1.45585e-19	0.0973768	-1.18624
54173244	chr12:54173244:C:G	1.98532e-19	-4.48875e-10	-0.77867
54173322	chr12:54173322:C:A	1.83841e-19	0.537885	-1.39343
54173479	chr12:54173479:G:C	1.65845e-19	-4.48875e-10	-0.958566
54174219	chr12:54174219:A:G	1.30041e-19	-4.48875e-10	-1.20177
54174256	chr12:54174256:A:G	1.06337e-19	-4.48875e-10	-1.403
54174806	chr12:54174806:A:G	2.21278e-19	-0.396037	-0.274164
54174940	chr12:54174940:G:C	1.28224e-19	-4.48875e-10	-1.21584
54175194	chr12:54175194:A:G	1.8762e-19	-4.48875e-10	-0.835199
54175498	chr12:54175498:G:A	1.5116e-19	-4.48875e-10	-1.05128
54175613	chr12:54175613:G:A	1.47741e-19	-4.48875e-10	-1.07416
54175808	chr12:54175808:A:C	1.69711e-20	-2.06875	-1.16936
54175993	chr12:54175993:A:G	1.63491e-20	-2.09038	-1.18507
54176099	chr12:54176099:G:A	1.17294e-19	-0.197356	-1.10758
54176672	chr12:54176672:TAGCG:T	1.7292e-20	-1.99272	-1.22666
54177210	chr12:54177210:T:C	1.0607e-19	-4.48875e-10	-1.40552
54177381	chr12:54177381:T:C	1.75547e-20	-2.02382	-1.18048
54177413	chr12:54177413:A:C	1.71343e-20	-2.03231	-1.19623
54177529	chr12:54177529:A:T	1.97395e-19	0.620727	-1.40514
54177675	chr12:54177675:C:T	1.07542e-19	-4.48875e-10	-1.39174
54178244	chr12:54178244:T:C	1.31767e-20	-2.23955	-1.25162
54178298	chr12:54178298:G:A	1.3008e-19	-4.48875e-10	-1.20147
54179206	chr12:54179206:A:G	1.51123e-20	-2.08037	-1.27374
54179454	chr12:54179454:G:A	1.0833e-19	-4.48875e-10	-1.38444
54179559	chr12:54179559:T:C	1.60449e-20	-2.06802	-1.22621
54179729	chr12:54179729:A:G	6.56599e-20	-1.88513	-4.00186e-10
54179826	chr12:54179826:T:C	1.62535e-19	-4.48875e-10	-0.978724
54180032	chr12:54180032:CAT:C	3.70735e-18	3.44063	-1.29218
54180333	chr12:54180333:A:G	1.94275e-19	-4.48875e-10	-0.800345
54180341	chr12:54180341:G:A	1.42835e-19	-1.10793	-4.00186e-10
54180429	chr12:54180429:T:C	2.23993e-19	-4.48875e-10	-0.658006
54180552	chr12:54180552:C:T	5.42836e-20	-2.0754	-4.00186e-10
54180917	chr12:54180917:A:G	5.18821e-18	3.89307	-1.40854
54181071	chr12:54181071:G:C	1.76754e-19	-4.48875e-10	-0.894859
54181674	chr12:54181674:T:C	1.43408e-20	-2.04045	-1.36606
54181762	chr12:54181762:C:T	1.05055e-19	-4.48875e-10	-1.41513
54181836	chr12:54181836:A:G	2.34451e-19	-4.48875e-10	-0.612374
54182016	chr12:54182016:C:A	1.39194e-20	-2.0544	-1.38194
54182789	chr12:54182789:CCTGT:C	1.24857e-19	-4.48875e-10	-1.24245
54183228	chr12:54183228:G:A	1.18013e-19	-4.48875e-10	-1.29882
54183499	chr12:54183499:T:TCGGA	1.06299e-19	-4.48875e-10	-1.40336
54183897	chr12:54183897:C:A	1.10277e-19	-4.48875e-10	-1.36662
54183934	chr12:54183934:G:A	2.32445e-19	-4.48875e-10	-0.620963
54185098	chr12:54185098:C:T	4.33423e-20	-1.27267	-1.02782
54185192	chr12:54185192:C:T	6.27562e-20	-1.93036	-4.00186e-10
54185301	chr12:54185301:C:G	2.23949e-20	-2.24756	-0.71323
54185554	chr12:54185554:T:C	1.38186e-19	-4.48875e-10	-1.14102
54186349	chr12:54186349:TG:T	1.71326e-20	-2.07729	-1.15134
54186356	chr12:54186356:T:G	1.47191e-19	-4.48875e-10	-1.07789
54186489	chr12:54186489:G:A	5.59961e-20	-1.0237	-1.02064
54186907	chr12:54186907:A:G	1.9431e-19	-4.48875e-10	-0.800163
54187152	chr12:54187152:G:A	4.90119e-20	-1.13864	-1.03891
54187280	chr12:54187280:A:G	4.87664e-20	-1.16722	-1.01536
54187318	chr12:54187318:G:A	4.99688e-20	-1.1303	-1.02792
54187490	chr12:54187490:A:G	1.52484e-19	-4.48875e-10	-1.04256
54187699	chr12:54187699:T:C	5.7218e-20	-1.02821	-0.994543
54187830	chr12:54187830:T:C	9.62994e-20	-1.00478	-0.497374
54187869	chr12:54187869:A:G	1.82099e-19	-4.48875e-10	-0.865069
54188202	chr12:54188202:A:G	4.82497e-19	-4.48875e-10	0.109356
54188360	chr12:54188360:G:A	1.11715e-19	-4.48875e-10	-1.35367
54189420	chr12:54189420:C:T	2.1806e-20	-2.24472	-0.742709
54189923	chr12:54189923:G:A	1.21515e-19	-4.48875e-10	-1.26958
54190332	chr12:54190332:G:GCACAGCCAAGGATCTAAT	1.28085e-19	-4.48875e-10	-1.21693
54190546	chr12:54190546:C:T	6.00349e-18	4.02939	-1.39891
54191149	chr12:54191149:C:G	5.4343e-20	-2.0743	-4.00186e-10
54191832	chr12:54191832:G:C	1.05462e-19	-4.48875e-10	-1.41127
54191885	chr12:54191885:A:G	1.30068e-19	-4.48875e-10	-1.20156
54192601	chr12:54192601:G:A	1.05983e-19	-4.48875e-10	-1.40634
54192998	chr12:54192998:G:A	2.07782e-19	-4.48875e-10	-0.733131
54194603	chr12:54194603:A:T	3.53911e-20	-1.8456	-0.657555
54194916	chr12:54194916:T:C	1.14587e-20	-2.22212	-1.40875
54195347	chr12:54195347:T:A	1.05031e-19	-4.48875e-10	-1.41536
54195712	chr12:54195712:T:C	3.34809e-19	-4.48875e-10	-0.25606
54196087	chr12:54196087:C:G	1.08379e-19	-4.48875e-10	-1.38399
54196349	chr12:54196349:G:A	1.60552e-17	4.73811	-1.12394
54196764	chr12:54196764:T:C	1.11756e-19	-4.48875e-10	-1.3533
54197670	chr12:54197670:G:T	4.33206e-19	0.00159479	-4.00186e-10
54197732	chr12:54197732:G:A	1.01983e-18	-4.48875e-10	0.857772
54197920	chr12:54197920:T:C	3.59386e-11	19.2736	-1.03814
54198234	chr12:54198234:A:G	4.69576e-20	-2.22037	-4.00186e-10
54198265	chr12:54198265:C:T	1.05007e-19	-4.48875e-10	-1.41559
54198266	chr12:54198266:T:A	1.02159e-19	-1.44309	-4.00186e-10
54198319	chr12:54198319:G:A	4.4546e-11	19.4816	-1.03148
54198324	chr12:54198324:G:A	1.04978e-19	-4.48875e-10	-1.41587
54198435	chr12:54198435:T:C	1.40925e-15	9.3488	-1.25986
54198610	chr12:54198610:G:A	8.25634e-11	20.1043	-1.03707
54198619	chr12:54198619:A:C	1.25527e-19	-4.48875e-10	-1.2371
54198688	chr12:54198688:C:G	1.22382e-20	-2.22032	-1.34474
54199226	chr12:54199226:T:C	4.01763e-11	19.4834	-1.1365
54199278	chr12:54199278:C:T	2.62167e-19	-0.553481	0.0528422
54199333	chr12:54199333:C:G	1.17697e-20	-2.24046	-1.36364
54199340	chr12:54199340:C:T	7.58707e-20	-1.74059	-4.00186e-10
54199425	chr12:54199425:A:G	8.31817e-20	-1.64859	-4.00186e-10
54199621	chr12:54199621:A:G	3.62434e-15	10.4461	-1.41254
54199644	chr12:54199644:T:G	1.08406e-19	-4.48875e-10	-1.38374
54199695	chr12:54199695:G:A	1.05616e-19	-4.48875e-10	-1.4098
54199728	chr12:54199728:T:C	1.06516e-19	-4.48875e-10	-1.40132
54199733	chr12:54199733:G:A	1.05867e-19	-4.48875e-10	-1.40744
54199743	chr12:54199743:A:T	1.66758e-18	-4.48875e-10	1.34951
54200084	chr12:54200084:G:C	8.53862e-19	-4.48875e-10	0.68015
54200169	chr12:54200169:G:A	1.29007e-20	-2.19265	-1.31969
54200592	chr12:54200592:C:T	1.82681e-19	-4.48875e-10	-0.861876
54200687	chr12:54200687:T:G	5.43951e-19	-4.48875e-10	0.22924
54201317	chr12:54201317:C:T	2.17698e-19	-4.48875e-10	-0.686512
54201546	chr12:54201546:C:T	1.22381e-19	-4.48875e-10	-1.26248
54201607	chr12:54201607:C:T	1.47741e-19	-4.48875e-10	-1.07416
54201762	chr12:54201762:A:G	1.86365e-19	-0.485467	-0.356447
54202010	chr12:54202010:G:A	1.34782e-19	-4.48875e-10	-1.16596
54202592	chr12:54202592:C:G	1.3902e-19	-4.48875e-10	-1.135
54202835	chr12:54202835:A:G	9.41057e-10	22.7884	-1.28773
54202951	chr12:54202951:C:T	3.27027e-19	-0.279576	-4.00186e-10
54202980	chr12:54202980:G:T	9.25672e-19	0.7609	-4.00186e-10
54203033	chr12:54203033:G:A	1.34518e-19	-0.220637	-0.947282
54203087	chr12:54203087:T:C	1.42265e-19	-4.48875e-10	-1.11192
54203113	chr12:54203113:T:G	1.07634e-19	-4.48875e-10	-1.39089
54203370	chr12:54203370:C:G	1.93631e-18	-4.48875e-10	1.49892
54203533	chr12:54203533:A:G	1.07458e-19	-2.21382	0.821304
54203575	chr12:54203575:T:C	3.46636e-19	-4.48875e-10	-0.221344
54203626	chr12:54203626:C:T	1.4793e-20	-2.24734	-1.12812
54203745	chr12:54203745:C:T	1.08507e-19	-4.48875e-10	-1.38281
54203766	chr12:54203766:C:T	1.36177e-20	-2.23735	-1.2209
54203879	chr12:54203879:T:A	1.11413e-18	-4.48875e-10	0.946209
54204144	chr12:54204144:G:A	1.34008e-19	-4.48875e-10	-1.17172
54204154	chr12:54204154:C:T	1.96651e-19	-4.48875e-10	-0.788186
54204210	chr12:54204210:G:T	1.09291e-19	-4.48875e-10	-1.37561
54204583	chr12:54204583:G:A	1.65242e-20	-2.23275	-1.03204
54204634	chr12:54204634:T:C	7.43294e-20	-2.24697	0.485863
54204942	chr12:54204942:A:G	2.38232e-19	-4.48875e-10	-0.596373
54205021	chr12:54205021:G:A	1.27246e-20	-2.2444	-1.28168
54205141	chr12:54205141:T:C	1.22408e-19	-4.48875e-10	-1.26226
54205272	chr12:54205272:C:G	2.10626e-18	-4.48875e-10	1.58305
54205392	chr12:54205392:G:A	1.60702e-20	-2.22279	-1.06987
54205482	chr12:54205482:C:A	5.35262e-11	18.9806	-0.346783
54206055	chr12:54206055:G:A	1.27896e-19	-4.48875e-10	-1.2184
54206759	chr12:54206759:G:C	4.33156e-19	0.638315	-0.636836
54206810	chr12:54206810:A:T	1.05629e-19	-4.48875e-10	-1.40968
54207062	chr12:54207062:A:G	1.13225e-19	-4.48875e-10	-1.34024
54207247	chr12:54207247:G:A	7.29888e-20	-2.23654	0.457228
54207693	chr12:54207693:A:C	1.05589e-19	-4.48875e-10	-1.41006
54208041	chr12:54208041:G:A	2.1839e-19	-4.48875e-10	-0.683338
54208044	chr12:54208044:G:A	1.25857e-20	-2.24776	-1.2893
54208046	chr12:54208046:G:T	1.09116e-19	-4.48875e-10	-1.37721
54208181	chr12:54208181:G:A	1.70306e-18	-4.48875e-10	1.37056
54208248	chr12:54208248:G:A	9.02265e-20	-1.5673	-4.00186e-10
54208309	chr12:54208309:A:G	1.05822e-19	-4.48875e-10	-1.40786
54208447	chr12:54208447:C:T	1.16075e-19	-4.48875e-10	-1.31538
54208585	chr12:54208585:C:A	1.32128e-19	-4.48875e-10	-1.18585
54208600	chr12:54208600:G:T	2.30137e-19	-4.48875e-10	-0.630945
54208944	chr12:54208944:G:A	1.16974e-19	-4.48875e-10	-1.30766
54209481	chr12:54209481:G:T	2.74113e-19	-4.48875e-10	-0.45608
54209542	chr12:54209542:C:A	7.36586e-19	1.74059	-1.20818
54209787	chr12:54209787:C:T	1.62164e-19	-4.48875e-10	-0.981013
54209817	chr12:54209817:G:A	1.0543e-19	-4.48875e-10	-1.41157
54210882	chr12:54210882:C:T	4.28943e-19	1.37386	-1.38215
54211302	chr12:54211302:G:A	1.45647e-19	-4.48875e-10	-1.08844
54211469	chr12:54211469:G:A	1.45159e-19	-4.48875e-10	-1.09179
54211494	chr12:54211494:C:T	2.715e-19	-4.48875e-10	-0.465656
54211942	chr12:54211942:C:T	2.30111e-19	-4.48875e-10	-0.631058
54212059	chr12:54212059:C:T	9.01987e-19	2.13497	-1.39999
54212065	chr12:54212065:C:T	1.89334e-19	-4.48875e-10	-0.826104
54213479	chr12:54213479:A:G	1.1194e-18	2.30628	-1.35534
54213536	chr12:54213536:G:A	1.07914e-19	-4.48875e-10	-1.38829
54213772	chr12:54213772:G:A	5.56396e-19	-0.286413	0.538274
54213865	chr12:54213865:T:C	1.12043e-19	-4.48875e-10	-1.35074
54213992	chr12:54213992:C:T	1.11157e-19	-4.48875e-10	-1.35868
54214379	chr12:54214379:G:A	1.07878e-19	-4.48875e-10	-1.38862
54214841	chr12:54214841:C:G	1.11119e-19	-4.48875e-10	-1.35901
54214884	chr12:54214884:G:A	4.5449e-19	-4.48875e-10	0.0495574
54214966	chr12:54214966:C:T	1.0955e-19	-1.04666	-0.326583
54215128	chr12:54215128:C:T	8.89045e-19	2.12022	-1.39969
54215385	chr12:54215385:G:A	1.00714e-18	2.23734	-1.39208
54215542	chr12:54215542:G:A	1.07413e-19	-4.48875e-10	-1.39294
54215574	chr12:54215574:G:A	4.84871e-20	-2.18832	-4.00186e-10
54215748	chr12:54215748:C:T	3.66543e-18	3.55302	-1.41593
54215889	chr12:54215889:G:A	1.16367e-19	-4.48875e-10	-1.31287
54216610	chr12:54216610:C:A	2.23365e-18	2.94397	-1.3022
54216672	chr12:54216672:C:T	1.12991e-19	-4.48875e-10	-1.34231
54216736	chr12:54216736:G:C	1.47188e-19	-4.48875e-10	-1.07791
54216805	chr12:54216805:C:G	1.11996e-19	-4.48875e-10	-1.35116
54217076	chr12:54217076:A:G	1.16684e-19	-4.48875e-10	-1.31015
54217219	chr12:54217219:T:A	1.47059e-19	-4.48875e-10	-1.07879
54217264	chr12:54217264:A:G	2.38339e-19	-4.48875e-10	-0.595924
54217272	chr12:54217272:C:A	1.30795e-18	2.52028	-1.41368
54217629	chr12:54217629:G:A	1.18752e-19	-4.48875e-10	-1.29258
54218011	chr12:54218011:C:T	1.09681e-19	-4.48875e-10	-1.37204
54219087	chr12:54219087:G:A	2.55026e-18	2.91559	-1.14126
54219481	chr12:54219481:G:A	2.79158e-18	3.02971	-1.16496
54219497	chr12:54219497:G:A	1.49467e-19	-4.48875e-10	-1.06254
54219547	chr12:54219547:T:A	1.64854e-18	2.6219	-1.28388
54220274	chr12:54220274:T:TA	1.35928e-19	-4.48875e-10	-1.15749
54220338	chr12:54220338:T:C	1.62095e-19	-4.48875e-10	-0.981436
54220469	chr12:54220469:T:G	1.00506e-18	2.25791	-1.41473
54220510	chr12:54220510:C:T	1.41177e-19	-4.48875e-10	-1.1196
54220607	chr12:54220607:G:A	2.47878e-18	2.95725	-1.21134
54220656	chr12:54220656:G:C	1.25381e-19	-4.48875e-10	-1.23826
54220921	chr12:54220921:T:C	1.05025e-19	-4.48875e-10	-1.41542
54221088	chr12:54221088:C:T	4.82183e-20	-2.19388	-4.00186e-10
54221254	chr12:54221254:C:CA	1.42857e-19	-4.48875e-10	-1.10777
54221824	chr12:54221824:AG:A	1.31065e-18	2.5055	-1.39684
54222263	chr12:54222263:G:A	1.57287e-19	-4.48875e-10	-1.01154
54222830	chr12:54222830:C:T	1.16067e-19	-4.48875e-10	-1.31545
54222945	chr12:54222945:G:A	9.20699e-19	2.17143	-1.41592
54223436	chr12:54223436:T:A	1.7849e-19	-4.48875e-10	-0.885089
54223912	chr12:54223912:G:A	5.58121e-20	-0.660398	-1.38723
54224246	chr12:54224246:G:A	1.09698e-19	-4.48875e-10	-1.37188
54224732	chr12:54224732:G:C	6.74795e-19	-4.48875e-10	0.44479
54225014	chr12:54225014:G:A	1.36624e-19	-4.48875e-10	-1.15238
54225916	chr12:54225916:G:A	4.06192e-19	-0.0627932	-4.00186e-10
54226210	chr12:54226210:G:A	1.23958e-18	2.29974	-1.24684
54226846	chr12:54226846:C:T	1.16565e-19	-1.31117	-4.00186e-10
54227289	chr12:54227289:G:A	3.04078e-19	-4.48875e-10	-0.352336
54227439	chr12:54227439:T:C	3.78834e-19	-4.48875e-10	-0.132521
54228324	chr12:54228324:G:A	4.5842e-19	-4.48875e-10	0.0581672
54228544	chr12:54228544:GGA:G	3.10354e-05	31.5024	0.401916
54228976	chr12:54228976:T:G	1.36954e-19	-4.48875e-10	-1.14997
54229348	chr12:54229348:G:A	8.40148e-18	4.33446	-1.36792
54230206	chr12:54230206:A:C	2.34932e-16	6.29743	-4.00186e-10
54230401	chr12:54230401:T:G	1.19952e-19	-4.48875e-10	-1.28253
54230590	chr12:54230590:T:C	2.77915e-20	-2.09285	-0.65204
54230719	chr12:54230719:C:T	5.40909e-19	-4.48875e-10	0.223632
54230813	chr12:54230813:C:A	1.21814e-19	-4.48875e-10	-1.26712
54231344	chr12:54231344:G:A	4.68418e-19	-4.48875e-10	0.0797411
54231734	chr12:54231734:A:G	7.3611e-20	-1.77082	-4.00186e-10
54231898	chr12:54231898:AG:A	2.19932e-19	-4.48875e-10	-0.6763
54232226	chr12:54232226:A:G	1.19199e-20	-2.24307	-1.34834
54232630	chr12:54232630:G:A	1.43046e-19	-4.48875e-10	-1.10645
54232968	chr12:54232968:T:C	6.40036e-18	4.06918	-1.37469
54232978	chr12:54232978:T:G	1.17997e-19	-4.48875e-10	-1.29896
54233306	chr12:54233306:C:T	9.65589e-17	6.76683	-1.35854
54233589	chr12:54233589:C:T	1.68105e-19	-4.48875e-10	-0.945032
54233848	chr12:54233848:G:A	1.26942e-19	-4.48875e-10	-1.22589
54233984	chr12:54233984:C:T	1.32176e-19	-4.48875e-10	-1.18549
54234022	chr12:54234022:A:C	8.94329e-20	-1.57613	-4.00186e-10
54234073	chr12:54234073:A:G	1.24922e-17	3.75627	-0.393028
54236312	chr12:54236312:GTTAT:G	6.88317e-14	11.9776	-4.00186e-10
54236617	chr12:54236617:C:T	4.641e-19	-4.48875e-10	0.0704819
54236733	chr12:54236733:C:T	1.07238e-15	9.00195	-1.18618
54236856	chr12:54236856:T:C	1.37801e-19	-4.48875e-10	-1.14381
54238808	chr12:54238808:C:A	1.18213e-19	-4.48875e-10	-1.29713
54240450	chr12:54240450:C:T	1.76798e-19	-4.48875e-10	-0.89461
54240882	chr12:54240882:T:C	1.57648e-19	-1.66313	0.653876
54241950	chr12:54241950:A:G	1.62029e-18	1.32074	-4.00186e-10
54242062	chr12:54242062:G:T	1.7044e-17	3.79383	-0.119898
54242195	chr12:54242195:A:T	4.58895e-20	-2.24338	-4.00186e-10
54242254	chr12:54242254:G:A	1.25676e-19	-4.48875e-10	-1.23591
54242942	chr12:54242942:T:C	1.26067e-19	-4.48875e-10	-1.2328
54242999	chr12:54242999:T:C	7.19029e-18	4.16387	-1.353
54243077	chr12:54243077:T:C	3.21068e-19	-4.48875e-10	-0.297966
54243088	chr12:54243088:C:A	7.99054e-14	12.1267	-4.00186e-10
54243695	chr12:54243695:CCT:C	1.0668e-19	-4.48875e-10	-1.39979
54244205	chr12:54244205:C:T	1.57423e-19	-4.48875e-10	-1.01068
54244724	chr12:54244724:G:A	1.06122e-19	-4.48875e-10	-1.40503
54244943	chr12:54244943:G:A	9.22711e-18	3.06028	-4.00186e-10
54245103	chr12:54245103:C:G	6.33078e-20	-1.92161	-4.00186e-10
54245529	chr12:54245529:C:T	2.35198e-19	-4.48875e-10	-0.609192
54245715	chr12:54245715:C:T	1.06054e-19	-4.48875e-10	-1.40567
54245976	chr12:54245976:A:G	1.31943e-19	-4.48875e-10	-1.18725
54246758	chr12:54246758:G:A	1.04985e-19	-4.48875e-10	-1.4158
54247258	chr12:54247258:AC:A	3.91109e-18	3.52939	-1.32744
54247702	chr12:54247702:C:T	1.45297e-19	-4.48875e-10	-1.09084
54248360	chr12:54248360:A:C	2.44355e-19	-4.48875e-10	-0.570995
54248691	chr12:54248691:A:G	5.31941e-20	-2.09567	-4.00186e-10
54250277	chr12:54250277:G:A	7.32966e-19	-4.48875e-10	0.527481
54250295	chr12:54250295:C:T	1.16842e-19	-4.48875e-10	-1.3088
54250668	chr12:54250668:G:A	5.61529e-19	-4.48875e-10	0.261044
54253212	chr12:54253212:C:T	9.59308e-19	1.96072	-1.16413
54253588	chr12:54253588:C:A	4.66084e-20	-2.22784	-4.00186e-10
54253857	chr12:54253857:T:C	1.17105e-19	-4.48875e-10	-1.30655
54255252	chr12:54255252:C:A	4.77642e-20	-2.20334	-4.00186e-10
54255515	chr12:54255515:C:T	1.11817e-19	-4.48875e-10	-1.35276
54255980	chr12:54255980:A:G	2.5442e-19	-4.48875e-10	-0.530632
54256157	chr12:54256157:C:T	1.37908e-20	-2.18271	-1.26291
54256194	chr12:54256194:C:T	5.69175e-08	26.6162	-1.01322
54256389	chr12:54256389:T:A	1.06965e-19	-4.48875e-10	-1.39712
54256510	chr12:54256510:C:T	1.1867e-19	-4.48875e-10	-1.29327
54256712	chr12:54256712:G:A	4.39333e-18	2.31822	-4.00186e-10
54256760	chr12:54256760:A:G	1.20954e-19	-4.48875e-10	-1.27421
54256917	chr12:54256917:G:A	1.22176e-19	-4.48875e-10	-1.26415
54257687	chr12:54257687:A:G	1.42993e-17	4.51589	-1.01754
54257782	chr12:54257782:G:A	3.94346e-19	-4.48875e-10	-0.0923891
54258006	chr12:54258006:G:A	1.0667e-19	-4.48875e-10	-1.39988
54258315	chr12:54258315:CT:C	9.10388e-19	-4.48875e-10	0.744252
54258654	chr12:54258654:A:G	1.19574e-19	-4.48875e-10	-1.28568
54258870	chr12:54258870:G:A	1.49094e-15	8.41373	-0.268432
54259316	chr12:54259316:TAA:T	1.08206e-19	-4.48875e-10	-1.38558
54259404	chr12:54259404:G:C	1.06137e-19	-4.48875e-10	-1.40489
54259474	chr12:54259474:G:A	8.84348e-18	4.03053	-1.01271
54260692	chr12:54260692:G:T	1.07212e-19	-4.48875e-10	-1.39481
54260735	chr12:54260735:A:C	1.4391e-19	-4.48875e-10	-1.10043
54262421	chr12:54262421:G:A	4.31309e-19	-4.48875e-10	-0.00279434
54263602	chr12:54263602:T:C	1.23361e-19	-4.48875e-10	-1.2545
54265572	chr12:54265572:CTGTT:C	1.23805e-19	-4.48875e-10	-1.25091
54266672	chr12:54266672:A:G	4.74974e-19	-4.48875e-10	0.0936405
54266851	chr12:54266851:A:G	1.08958e-19	-4.48875e-10	-1.37866
54267237	chr12:54267237:A:G	1.44004e-19	-4.48875e-10	-1.09978
54267318	chr12:54267318:T:C	1.97005e-17	4.02438	-0.205597
54267993	chr12:54267993:C:A	7.8844e-19	-4.48875e-10	0.600437
54269008	chr12:54269008:A:G	1.31694e-19	-4.48875e-10	-1.18914
54269284	chr12:54269284:G:A	1.13815e-19	-4.48875e-10	-1.33505
54269745	chr12:54269745:G:C	4.77348e-19	-4.48875e-10	0.0986277
54270313	chr12:54270313:C:T	1.70023e-17	3.99623	-0.324748
54270850	chr12:54270850:G:A	7.20363e-19	-4.48875e-10	0.510136
54271363	chr12:54271363:T:C	1.23225e-19	-4.48875e-10	-1.25561
54272304	chr12:54272304:C:T	1.11631e-19	-4.48875e-10	-1.35442
54273220	chr12:54273220:G:T	7.10398e-19	-4.48875e-10	0.496206
54273743	chr12:54273743:C:G	1.2203e-19	-4.48875e-10	-1.26535
54274687	chr12:54274687:T:C	4.51231e-09	24.327	-1.25878
54274887	chr12:54274887:C:G	4.34442e-19	-4.48875e-10	0.00444281
54274927	chr12:54274927:G:A	1.42718e-19	-4.48875e-10	-1.10875
54275124	chr12:54275124:T:C	2.40176e-19	0.771945	-1.36019
54275669	chr12:54275669:A:G	1.14902e-19	-4.48875e-10	-1.32554
54276163	chr12:54276163:CAT:C	1.69084e-19	-4.48875e-10	-0.939224
54276271	chr12:54276271:T:C	8.54648e-18	4.30871	-1.32506
54276464	chr12:54276464:T:C	4.77897e-20	-2.20281	-4.00186e-10
54276840	chr12:54276840:C:T	5.48695e-19	-4.48875e-10	0.237925
54277096	chr12:54277096:C:G	1.93443e-17	4.12215	-0.321616
54277482	chr12:54277482:G:T	1.84223e-16	6.05428	-4.00186e-10
54277524	chr12:54277524:A:G	1.22589e-19	-4.48875e-10	-1.26078
54277833	chr12:54277833:T:C	3.95913e-19	-4.48875e-10	-0.0884257
54278269	chr12:54278269:T:C	1.06277e-19	-4.48875e-10	-1.40357
54279291	chr12:54279291:AAAAC:A	3.70801e-19	-4.48875e-10	-0.153953
54280195	chr12:54280195:A:G	1.7216e-19	-4.48875e-10	-0.921195
54280451	chr12:54280451:A:G	9.39669e-18	4.11482	-1.03632
54280484	chr12:54280484:T:C	1.15941e-19	-4.48875e-10	-1.31653
54280612	chr12:54280612:C:A	4.11731e-19	-4.48875e-10	-0.0492483
54280839	chr12:54280839:T:G	1.08065e-19	-4.48875e-10	-1.38689
54281329	chr12:54281329:G:A	1.40589e-20	-2.14394	-1.28243
54282964	chr12:54282964:A:G	1.60758e-19	-4.48875e-10	-0.989716
54283271	chr12:54283271:C:T	8.19071e-19	0.638552	-4.00186e-10
54283480	chr12:54283480:T:G	4.66393e-20	-2.22718	-4.00186e-10
54284127	chr12:54284127:T:G	1.18352e-19	-4.48875e-10	-1.29595
54284196	chr12:54284196:C:T	2.74951e-09	23.8486	-1.27574
54284982	chr12:54284982:A:T	1.14433e-19	-4.48875e-10	-1.32963
54286558	chr12:54286558:A:T	1.38045e-20	-2.1721	-1.27252
54287671	chr12:54287671:G:A	1.07279e-19	-4.48875e-10	-1.39419
54288204	chr12:54288204:A:G	1.15942e-19	-4.48875e-10	-1.31653
54289159	chr12:54289159:C:T	1.46826e-18	-4.48875e-10	1.22222
54289547	chr12:54289547:A:C	1.52347e-19	-4.48875e-10	-1.04346
54289939	chr12:54289939:T:G	5.21888e-19	-4.48875e-10	0.187834
54290024	chr12:54290024:G:A	1.52352e-19	-4.48875e-10	-1.04342
54290652	chr12:54290652:G:A	1.7449e-19	-4.48875e-10	-0.907749
54290774	chr12:54290774:A:C	1.26719e-19	-4.48875e-10	-1.22765
54290925	chr12:54290925:AGTGTTGGCCGGGCAC:A	6.022e-20	-1.97161	-4.00186e-10
54290984	chr12:54290984:G:A	1.72592e-18	1.3839	-4.00186e-10
54291003	chr12:54291003:A:G	2.23396e-19	-4.48875e-10	-0.660671
54291171	chr12:54291171:T:C	2.11073e-09	23.6174	-1.30897
54291829	chr12:54291829:G:A	4.67624e-20	-2.22454	-4.00186e-10
54292096	chr12:54292096:C:T	1.45732e-14	11.7927	-1.36761
54292370	chr12:54292370:C:T	1.27541e-19	-4.48875e-10	-1.22118
54293448	chr12:54293448:A:C	3.27501e-08	26.1735	-1.12316
54294216	chr12:54294216:C:T	1.39561e-19	-4.48875e-10	-1.13112
54294410	chr12:54294410:T:A	7.90296e-19	-4.48875e-10	0.602789
54294850	chr12:54294850:G:A	1.28845e-13	12.6045	-4.00186e-10
54295484	chr12:54295484:A:T	6.74608e-16	7.35227	-4.00186e-10
54296977	chr12:54296977:A:C	1.60488e-19	-4.48875e-10	-0.9914
54298277	chr12:54298277:A:G	0.000888432	36.4353	-1.17673
54299093	chr12:54299093:TG:T	1.24078e-19	-4.48875e-10	-1.24871
54299482	chr12:54299482:T:C	3.71139e-19	-4.48875e-10	-0.153043
54299774	chr12:54299774:A:T	6.05512e-19	-4.48875e-10	0.336456
54301881	chr12:54301881:C:T	7.29948e-20	-1.77923	-4.00186e-10
54302529	chr12:54302529:C:T	1.52387e-19	-4.48875e-10	-1.04319
54302536	chr12:54302536:C:T	1.21248e-20	-2.17252	-1.40184
54303106	chr12:54303106:A:G	1.36755e-18	-4.48875e-10	1.15116
54303809	chr12:54303809:A:G	1.37253e-19	-4.48875e-10	-1.1478
54304492	chr12:54304492:C:T	1.0497e-19	-4.48875e-10	-1.41594
54305130	chr12:54305130:C:T	4.65872e-19	-4.48875e-10	0.0742922
54305142	chr12:54305142:G:A	3.69351e-18	2.14471	-4.00186e-10
54306308	chr12:54306308:C:T	5.05598e-19	-4.48875e-10	0.156123
54307317	chr12:54307317:C:A	1.05912e-19	-4.48875e-10	-1.40701
54307496	chr12:54307496:C:T	1.05492e-19	-4.48875e-10	-1.41099
54308112	chr12:54308112:A:G	3.34282e-16	7.76785	-1.11773
54308735	chr12:54308735:A:G	7.46182e-16	8.80556	-1.35246
54309084	chr12:54309084:C:T	1.82131e-20	-2.02936	-1.13812
54309214	chr12:54309214:TTTAGA:T	6.225e-20	-1.93846	-4.00186e-10
54309281	chr12:54309281:C:T	2.10223e-20	-2.12067	-0.903365
54310293	chr12:54310293:C:T	1.24609e-19	-4.48875e-10	-1.24444
54310367	chr12:54310367:G:T	1.52291e-19	-4.48875e-10	-1.04382
54310464	chr12:54310464:C:A	1.65396e-18	-4.48875e-10	1.34131
54310835	chr12:54310835:C:G	1.11287e-19	-4.48875e-10	-1.35751
54311146	chr12:54311146:A:T	1.17628e-19	-4.48875e-10	-1.3021
54312542	chr12:54312542:A:G	1.67481e-19	-4.48875e-10	-0.948752
54312631	chr12:54312631:C:T	1.87489e-13	14.2233	-1.24366
54313167	chr12:54313167:GGAAA:G	1.21519e-19	-4.48875e-10	-1.26955
54313945	chr12:54313945:A:T	4.57565e-19	-4.48875e-10	0.0562998
54314161	chr12:54314161:T:C	1.07951e-19	-4.48875e-10	-1.38794
54314577	chr12:54314577:C:T	3.06592e-18	-4.48875e-10	1.95848
54315373	chr12:54315373:T:A	1.44068e-19	-4.48875e-10	-1.09933
54315587	chr12:54315587:A:G	1.19474e-19	-4.48875e-10	-1.28652
54316469	chr12:54316469:G:A	4.11283e-18	-4.48875e-10	2.25225
54316723	chr12:54316723:C:T	9.40727e-14	13.7039	-1.41395
54317011	chr12:54317011:TCTC:T	2.61796e-19	-4.48875e-10	-0.502053
54317875	chr12:54317875:C:T	2.28715e-19	-4.48875e-10	-0.637144
54318916	chr12:54318916:T:G	2.28573e-20	-2.10782	-0.832526
54318989	chr12:54318989:T:C	2.20822e-18	-2.20908	3.8394
54319343	chr12:54319343:G:A	1.71777e-19	-4.48875e-10	-0.92342
54319416	chr12:54319416:T:G	1.0932e-19	-4.48875e-10	-1.37534
54320780	chr12:54320780:T:C	4.5454e-19	-4.48875e-10	0.0496674
54321086	chr12:54321086:A:G	1.08522e-19	-4.48875e-10	-1.38267
54321200	chr12:54321200:A:G	1.42248e-18	-4.48875e-10	1.19054
54321201	chr12:54321201:A:G	1.13716e-19	-4.48875e-10	-1.33592
54321961	chr12:54321961:T:C	2.39176e-18	-2.16706	3.87722
54322055	chr12:54322055:G:A	5.11346e-19	-4.48875e-10	0.167427
54322259	chr12:54322259:C:A	3.38258e-18	-4.48875e-10	2.05677
54322296	chr12:54322296:CATA:C	1.53717e-19	-4.48875e-10	-1.03451
54322308	chr12:54322308:G:T	2.54961e-18	-2.17945	3.95352
54322706	chr12:54322706:GTA:G	2.7066e-20	-2.15296	-0.618383
54323498	chr12:54323498:A:G	8.39662e-20	-2.13714	0.497934
54323914	chr12:54323914:A:G	8.93652e-20	-2.10252	0.525636
54324084	chr12:54324084:G:A	1.09431e-19	-4.48875e-10	-1.37432
54324111	chr12:54324111:C:T	4.42179e-19	-4.48875e-10	0.0220962
54324913	chr12:54324913:C:G	2.42303e-19	-4.48875e-10	-0.57943
54325100	chr12:54325100:C:G	1.60963e-19	-4.48875e-10	-0.988447
54325468	chr12:54325468:G:A	2.77331e-18	1.85818	-4.00186e-10
54325811	chr12:54325811:TC:T	1.06903e-19	-4.48875e-10	-1.3977
54325905	chr12:54325905:A:G	1.03108e-15	8.22684	-0.450337
54326184	chr12:54326184:G:T	1.33516e-18	1.12719	-4.00186e-10
54326357	chr12:54326357:G:A	2.14852e-20	-2.16677	-0.835484
54327907	chr12:54327907:GATA:G	1.33529e-20	-2.22472	-1.25317
54328128	chr12:54328128:T:A	7.50252e-20	-2.08018	0.328387
54328398	chr12:54328398:G:A	1.18793e-19	-4.48875e-10	-1.29223
54329000	chr12:54329000:T:C	1.27835e-14	11.703	-1.40897
54329067	chr12:54329067:T:C	1.12919e-19	-4.48875e-10	-1.34295
54329199	chr12:54329199:G:T	2.22271e-20	-2.18567	-0.78264
54329244	chr12:54329244:G:A	1.48604e-15	9.17974	-1.03773
54329261	chr12:54329261:A:G	1.17112e-19	-1.30649	-4.00186e-10
54330184	chr12:54330184:C:T	1.562e-19	-1.01848	-4.00186e-10
54331424	chr12:54331424:A:C	1.4964e-18	-4.48875e-10	1.2412
54332008	chr12:54332008:G:A	1.50298e-19	-4.48875e-10	-1.057
54332527	chr12:54332527:A:C	1.21036e-19	-4.48875e-10	-1.27353
54332948	chr12:54332948:C:T	1.76891e-18	1.4085	-4.00186e-10
54333243	chr12:54333243:G:A	3.23832e-18	2.01319	-4.00186e-10
54333339	chr12:54333339:T:C	2.47791e-19	-4.48875e-10	-0.557034
54334112	chr12:54334112:G:A	1.62335e-20	-1.88856	-1.39398
54334437	chr12:54334437:T:C	1.46342e-19	-4.48875e-10	-1.08367
54334469	chr12:54334469:A:G	1.50632e-19	-4.48875e-10	-1.05478
54334725	chr12:54334725:T:C	4.0901e-19	-2.21181	2.15593
54335402	chr12:54335402:C:T	1.8963e-19	-4.48875e-10	-0.824546
54336088	chr12:54336088:T:C	1.01878e-15	8.62321	-0.858721
54337324	chr12:54337324:C:T	1.10512e-19	-4.48875e-10	-1.36449
54338208	chr12:54338208:G:C	1.46348e-19	-4.48875e-10	-1.08363
54338266	chr12:54338266:A:G	1.64408e-19	-4.48875e-10	-0.967267
54338282	chr12:54338282:C:T	1.58045e-19	-4.48875e-10	-1.00674
54338283	chr12:54338283:C:T	1.58045e-19	-4.48875e-10	-1.00674
54338419	chr12:54338419:G:GTC	1.09742e-19	-4.48875e-10	-1.37149
54338420	chr12:54338420:AGG:A	1.09755e-19	-4.48875e-10	-1.37137
54338425	chr12:54338425:TTCCCTCCA:T	1.09782e-19	-4.48875e-10	-1.37113
54339362	chr12:54339362:A:G	2.68497e-19	-4.48875e-10	-0.476778
54339399	chr12:54339399:G:A	1.24221e-19	-4.48875e-10	-1.24755
54339409	chr12:54339409:G:A	1.04982e-19	-4.48875e-10	-1.41583
54339699	chr12:54339699:T:TA	2.88646e-19	-4.48875e-10	-0.404418
54339944	chr12:54339944:TTTTACTAGGCTGC:T	7.1199e-06	31.837	-1.40495
54340170	chr12:54340170:T:C	1.06533e-19	-4.48875e-10	-1.40116
54340505	chr12:54340505:A:G	3.18077e-20	-2.23466	-0.375248
54340912	chr12:54340912:A:G	1.14794e-19	-4.48875e-10	-1.32648
54342383	chr12:54342383:G:C	1.70644e-19	-4.48875e-10	-0.930041
54342406	chr12:54342406:T:C	1.41981e-19	-4.48875e-10	-1.11393
54342686	chr12:54342686:A:G	0.999059	41.5843	0.699396
54342931	chr12:54342931:C:A	9.63165e-20	-2.23949	0.737511
54342942	chr12:54342942:C:T	1.12544e-19	-4.48875e-10	-1.34627
54342981	chr12:54342981:T:C	6.11537e-20	-2.22126	0.265035
54343117	chr12:54343117:A:G	6.54221e-19	-4.48875e-10	0.413826
54343548	chr12:54343548:G:A	1.10049e-19	-4.48875e-10	-1.36869
54343917	chr12:54343917:A:G	6.55206e-20	-2.22325	0.335999
54344066	chr12:54344066:G:A	1.02847e-19	-2.2468	0.810423
54344173	chr12:54344173:G:A	7.19791e-15	9.71968	-4.00186e-10
54345068	chr12:54345068:C:G	8.51794e-20	-2.24646	0.621598
54346021	chr12:54346021:T:TG	1.20472e-19	-4.48875e-10	-1.27821
54346265	chr12:54346265:T:C	1.37947e-19	-4.48875e-10	-1.14275
54346384	chr12:54346384:C:T	1.44689e-19	-4.48875e-10	-1.09503
54346430	chr12:54346430:G:A	1.38134e-20	-2.24792	-1.19606
54346594	chr12:54346594:G:T	1.06768e-19	-4.48875e-10	-1.39896
54346595	chr12:54346595:T:G	4.56094e-20	-2.23658	-0.0129288
54346792	chr12:54346792:G:T	1.12694e-19	-4.48875e-10	-1.34494
54347434	chr12:54347434:G:GT	1.08302e-19	-4.48875e-10	-1.38469
54348030	chr12:54348030:G:C	1.07314e-19	-4.48875e-10	-1.39386
54348164	chr12:54348164:T:C	1.1958e-19	-4.48875e-10	-1.28564
54348396	chr12:54348396:A:G	4.07698e-19	-4.48875e-10	-0.0590934
54348464	chr12:54348464:C:T	1.05175e-19	-4.48875e-10	-1.41399
54348629	chr12:54348629:C:A	4.79853e-20	-2.19872	-4.00186e-10
54348715	chr12:54348715:C:T	1.11361e-19	-4.48875e-10	-1.35684
54348789	chr12:54348789:TG:T	5.39018e-20	-2.08246	-4.00186e-10
54349248	chr12:54349248:C:T	1.06821e-19	-4.48875e-10	-1.39847
54349781	chr12:54349781:C:T	1.08017e-19	-4.48875e-10	-1.38733
54350372	chr12:54350372:C:A	1.04976e-19	-4.48875e-10	-1.41588
54350470	chr12:54350470:C:T	1.16569e-19	-4.48875e-10	-1.31114
54350558	chr12:54350558:A:G	1.09597e-19	-4.48875e-10	-1.37281
54351121	chr12:54351121:AG:A	4.9537e-20	-2.20693	0.0400292
54351130	chr12:54351130:G:A	6.37292e-20	-2.16485	0.249877
54351353	chr12:54351353:A:C	9.7351e-19	-4.48875e-10	0.811289
54351774	chr12:54351774:G:T	8.91714e-19	-4.48875e-10	0.723527
54353194	chr12:54353194:T:G	1.33069e-19	-4.48875e-10	-1.17875
54353309	chr12:54353309:C:T	4.21871e-19	-4.48875e-10	-0.0249205
54353322	chr12:54353322:A:G	6.05578e-20	-2.24075	0.274728
54354536	chr12:54354536:G:A	1.23614e-19	-4.48875e-10	-1.25245
54354557	chr12:54354557:C:T	1.27988e-19	-4.48875e-10	-1.21768
54354842	chr12:54354842:G:A	5.12189e-20	-2.22853	0.0950158
54355050	chr12:54355050:A:G	5.97075e-20	-2.24546	0.265298
54355265	chr12:54355265:G:T	1.06452e-19	-4.48875e-10	-1.40193
54355409	chr12:54355409:A:AT	1.40241e-05	30.6809	0.429001
54355501	chr12:54355501:A:G	6.03253e-20	-2.2462	0.276337
54356030	chr12:54356030:T:A	6.15878e-20	-2.24797	0.298816
54356128	chr12:54356128:G:A	1.05948e-19	-4.48875e-10	-1.40667
54356670	chr12:54356670:C:T	1.04977e-19	-4.48875e-10	-1.41587
54356685	chr12:54356685:TG:T	1.53815e-19	-4.48875e-10	-1.03387
54356696	chr12:54356696:G:GA	1.0667e-19	-4.48875e-10	-1.39988
54357282	chr12:54357282:T:C	1.23765e-19	-4.48875e-10	-1.25124
54358181	chr12:54358181:T:C	1.05945e-19	-4.48875e-10	-1.4067
54358696	chr12:54358696:C:T	1.3364e-19	-4.48875e-10	-1.17447
54358769	chr12:54358769:T:C	1.31392e-20	-2.10151	-1.39251
54358788	chr12:54358788:C:CT	2.46666e-18	3.1528	-1.4118
54359199	chr12:54359199:G:C	1.05158e-19	-4.48875e-10	-1.41416
54359620	chr12:54359620:G:A	2.83223e-19	-4.48875e-10	-0.423385
54360269	chr12:54360269:AAG:A	1.15923e-19	-4.48875e-10	-1.31669
54360358	chr12:54360358:AGT:A	4.89252e-10	20.1219	0.724592
54360506	chr12:54360506:C:G	1.07612e-19	-4.48875e-10	-1.39108
54360540	chr12:54360540:C:T	1.07685e-19	-4.48875e-10	-1.39041
54360846	chr12:54360846:T:C	1.13979e-19	-4.48875e-10	-1.33361
54360967	chr12:54360967:G:T	1.05329e-19	-4.48875e-10	-1.41253
54361080	chr12:54361080:T:A	1.05108e-19	-4.48875e-10	-1.41463
54361229	chr12:54361229:C:T	4.95184e-20	-2.16728	-4.00186e-10
54362013	chr12:54362013:A:G	1.06611e-19	-4.48875e-10	-1.40044
54362018	chr12:54362018:T:A	1.69885e-11	18.8991	-1.41294
54364198	chr12:54364198:C:A	1.45959e-19	-4.48875e-10	-1.0863
54364546	chr12:54364546:A:G	3.23011e-10	21.8403	-1.40899
54365387	chr12:54365387:G:A	1.34725e-19	-4.48875e-10	-1.16639
54365598	chr12:54365598:A:G	1.19416e-10	20.8124	-1.37612
54365749	chr12:54365749:G:A	1.20366e-19	-4.48875e-10	-1.27908
54366280	chr12:54366280:G:A	6.97259e-10	22.0126	-0.81184
54366449	chr12:54366449:C:T	1.32206e-19	-1.14593	-0.0393246
54366514	chr12:54366514:A:G	2.23004e-19	-4.48875e-10	-0.662429
54366629	chr12:54366629:G:A	1.0812e-19	-4.48875e-10	-1.38638
54366636	chr12:54366636:C:T	1.1577e-19	-4.48875e-10	-1.31801
54366783	chr12:54366783:CA:C	1.22165e-19	-4.48875e-10	-1.26424
54366943	chr12:54366943:G:A	2.89465e-16	7.60162	-1.09545
54367371	chr12:54367371:C:T	1.22636e-19	-4.48875e-10	-1.2604
54368133	chr12:54368133:C:T	3.78385e-10	22.0053	-1.41571
54368147	chr12:54368147:T:C	4.71794e-10	22.225	-1.41482
54368323	chr12:54368323:G:C	1.68531e-19	-4.48875e-10	-0.942501
54368366	chr12:54368366:C:A	7.33309e-12	18.0435	-1.39743
54368617	chr12:54368617:CTATT:C	1.05026e-19	-4.48875e-10	-1.41541
54368726	chr12:54368726:C:T	1.58279e-19	-4.48875e-10	-1.00526
54368963	chr12:54368963:G:A	1.11107e-19	-4.48875e-10	-1.35913
54369418	chr12:54369418:C:CT	1.65692e-15	8.85478	-0.603925
54369443	chr12:54369443:G:A	1.37019e-19	-4.48875e-10	-1.1495
54369661	chr12:54369661:C:T	1.66036e-19	-0.957412	-4.00186e-10
54370554	chr12:54370554:G:A	1.88302e-19	-4.48875e-10	-0.831571
54370562	chr12:54370562:C:T	1.93353e-19	-4.48875e-10	-0.805102
54370564	chr12:54370564:C:A	2.70135e-19	-4.48875e-10	-0.470696
54370834	chr12:54370834:T:C	1.06049e-19	-4.48875e-10	-1.40571
54370915	chr12:54370915:C:T	1.06994e-19	-4.48875e-10	-1.39685
54371178	chr12:54371178:G:T	3.03088e-18	2.51526	-0.568268
54371221	chr12:54371221:TCTAA:T	6.02138e-18	3.13741	-0.503958
54371337	chr12:54371337:G:T	6.02145e-20	-1.97171	-4.00186e-10
54371702	chr12:54371702:A:G	1.36108e-19	-4.48875e-10	-1.15617
54372001	chr12:54372001:G:A	1.05113e-19	-4.48875e-10	-1.41458
54372335	chr12:54372335:C:A	4.75253e-19	1.50592	-1.41169
54372446	chr12:54372446:T:C	6.81398e-19	1.85539	-1.40086
54372607	chr12:54372607:G:A	1.06447e-19	-0.46014	-0.941833
54372842	chr12:54372842:C:T	1.15589e-19	-4.48875e-10	-1.31958
54373000	chr12:54373000:C:G	1.10296e-19	-4.48875e-10	-1.36645
54373026	chr12:54373026:G:A	1.09576e-19	-4.48875e-10	-1.373
54373583	chr12:54373583:C:T	6.37501e-19	-4.48875e-10	0.387937
54373659	chr12:54373659:A:G	1.37512e-19	-4.48875e-10	-1.14591
54373782	chr12:54373782:T:G	1.73959e-19	-4.48875e-10	-0.910799
54373829	chr12:54373829:C:T	3.21875e-19	1.06962	-1.36508
54374028	chr12:54374028:G:A	1.8359e-19	0.291937	-1.14885
54374848	chr12:54374848:T:C	2.6374e-19	-4.48875e-10	-0.494657
54374878	chr12:54374878:G:A	8.13758e-20	-0.458292	-1.21225
54376080	chr12:54376080:A:C	5.41791e-19	1.41509	-1.18983
54376590	chr12:54376590:G:A	3.96343e-20	-1.74072	-0.649202
54377257	chr12:54377257:T:C	4.38267e-20	-0.877441	-1.41194
54377432	chr12:54377432:C:T	5.82789e-20	-2.00438	-4.00186e-10
54377901	chr12:54377901:C:T	1.0522e-19	-4.48875e-10	-1.41357
54378106	chr12:54378106:G:A	1.04982e-19	-4.48875e-10	-1.41583
54378312	chr12:54378312:A:G	4.26947e-19	1.16982	-1.18278
54378354	chr12:54378354:C:T	1.03194e-19	-0.641536	-0.791471
54378375	chr12:54378375:C:T	1.27159e-19	-4.48875e-10	-1.22418
54378825	chr12:54378825:G:T	1.05582e-19	-4.48875e-10	-1.41013
54378971	chr12:54378971:C:A	1.17026e-19	-4.48875e-10	-1.30722
54379431	chr12:54379431:C:T	1.07767e-19	-4.48875e-10	-1.38965
54379541	chr12:54379541:A:G	1.05012e-19	-4.48875e-10	-1.41555
54379855	chr12:54379855:A:T	1.12558e-19	-4.48875e-10	-1.34615
54379981	chr12:54379981:C:T	6.08877e-19	-4.48875e-10	0.341998
54380595	chr12:54380595:A:G	8.94777e-19	1.5233	-0.796342
54380730	chr12:54380730:T:C	6.50214e-19	-4.48875e-10	0.407682
54381848	chr12:54381848:T:C	1.17236e-18	-4.48875e-10	0.997156
54382128	chr12:54382128:C:T	1.62725e-19	-4.48875e-10	-0.97756
54382177	chr12:54382177:T:C	6.46328e-19	-4.48875e-10	0.401688
54382701	chr12:54382701:G:T	6.47739e-19	-4.48875e-10	0.403869
54382843	chr12:54382843:A:T	1.39248e-20	-2.22615	-1.20979
54382894	chr12:54382894:G:A	1.0596e-19	-4.48875e-10	-1.40655
54383055	chr12:54383055:A:G	6.17922e-19	-4.48875e-10	0.356743
54383620	chr12:54383620:T:C	8.63182e-20	-1.31589	-0.295687
54383848	chr12:54383848:C:T	1.18812e-19	-4.48875e-10	-1.29208
54383849	chr12:54383849:G:A	4.56792e-20	-2.24798	-4.00186e-10
54384220	chr12:54384220:T:C	6.611e-19	-4.48875e-10	0.424286
54384600	chr12:54384600:G:T	2.2178e-19	-4.48875e-10	-0.667933
54384764	chr12:54384764:A:G	1.96626e-19	-4.48875e-10	-0.788315
54385034	chr12:54385034:A:G	1.14629e-19	-4.48875e-10	-1.32791
54385039	chr12:54385039:G:A	2.66812e-18	3.22596	-1.40645
54386205	chr12:54386205:CACACAG:C	1.96533e-19	-4.48875e-10	-0.788789
54386217	chr12:54386217:C:T	1.08265e-19	-4.48875e-10	-1.38504
54386292	chr12:54386292:C:T	1.08688e-19	-4.48875e-10	-1.38113
54386339	chr12:54386339:G:A	1.89846e-19	-4.48875e-10	-0.823406
54386453	chr12:54386453:G:T	1.14511e-19	-0.517628	-0.811318
54386471	chr12:54386471:T:C	1.5438e-20	-2.19738	-1.13541
54386763	chr12:54386763:C:G	1.40327e-19	-4.48875e-10	-1.12564
54386928	chr12:54386928:A:C	1.76757e-18	-4.48875e-10	1.40774
54387027	chr12:54387027:C:T	1.67571e-18	2.37983	-1.02546
54387077	chr12:54387077:G:C	1.20208e-19	-4.48875e-10	-1.2804
54387408	chr12:54387408:G:A	1.05192e-19	-4.48875e-10	-1.41383
54387685	chr12:54387685:C:G	6.32325e-18	3.19739	-0.515018
54388423	chr12:54388423:G:A	3.89161e-19	-4.48875e-10	-0.105625
54388526	chr12:54388526:G:A	1.05014e-19	-4.48875e-10	-1.41553
54388750	chr12:54388750:T:C	2.87523e-20	-1.56021	-1.15069
54388777	chr12:54388777:T:C	6.13809e-19	1.55894	-1.20888
54389239	chr12:54389239:T:C	1.06917e-19	-4.48875e-10	-1.39757
54389518	chr12:54389518:G:T	1.77967e-20	-1.83508	-1.35553
54389714	chr12:54389714:A:T	1.33309e-19	-4.48875e-10	-1.17695
54389990	chr12:54389990:G:C	1.09913e-19	-4.48875e-10	-1.36993
54390434	chr12:54390434:A:C	2.33912e-20	-1.88204	-1.03522
54391206	chr12:54391206:G:C	1.05011e-19	-4.48875e-10	-1.41556
54392311	chr12:54392311:C:T	1.43298e-19	-4.48875e-10	-1.10469
54392630	chr12:54392630:T:C	1.44928e-18	2.51972	-1.31052
54393242	chr12:54393242:AAAC:A	5.0666e-19	-4.48875e-10	0.158221
54393541	chr12:54393541:G:A	1.49528e-19	-4.48875e-10	-1.06214
54393681	chr12:54393681:G:A	1.19375e-19	-1.28735	-4.00186e-10
54393969	chr12:54393969:C:T	1.14168e-19	-4.48875e-10	-1.33195
54394922	chr12:54394922:C:A	1.46775e-19	-4.48875e-10	-1.08072
54395119	chr12:54395119:G:A	2.77847e-19	-4.48875e-10	-0.442549
54395144	chr12:54395144:G:A	1.05411e-19	-4.48875e-10	-1.41175
54395189	chr12:54395189:A:G	1.04973e-19	-4.48875e-10	-1.41592
54395969	chr12:54395969:TC:T	2.86564e-19	-4.48875e-10	-0.411658
54396791	chr12:54396791:C:T	8.51759e-20	-1.6249	-4.00186e-10
54397213	chr12:54397213:T:C	3.46861e-19	-4.48875e-10	-0.220696
54397712	chr12:54397712:C:T	1.07781e-19	-4.48875e-10	-1.38952
54397924	chr12:54397924:G:T	1.19002e-19	-4.48875e-10	-1.29048
54398279	chr12:54398279:T:G	1.34067e-19	-4.48875e-10	-1.17128
54398294	chr12:54398294:C:T	1.08136e-19	-4.48875e-10	-1.38622
54399717	chr12:54399717:G:A	1.07202e-19	-4.48875e-10	-1.3949
54400202	chr12:54400202:A:C	3.64201e-20	-1.84726	-0.627238
54400457	chr12:54400457:C:T	4.80246e-20	-1.58792	-0.609986
54400801	chr12:54400801:C:T	1.05873e-19	-4.48875e-10	-1.40738
54400805	chr12:54400805:G:A	1.0497e-19	-4.48875e-10	-1.41594
54400806	chr12:54400806:A:G	1.0497e-19	-4.48875e-10	-1.41594
54401049	chr12:54401049:A:G	3.08578e-20	-1.71068	-0.929543
54401483	chr12:54401483:G:GGAGGAGGGTGGTTTA	1.04971e-19	-4.48875e-10	-1.41593
54401626	chr12:54401626:A:G	1.47811e-20	-1.98326	-1.39301
54401935	chr12:54401935:G:A	1.04971e-19	-4.48875e-10	-1.41593
54402168	chr12:54402168:G:A	1.0599e-19	-4.48875e-10	-1.40628
54402513	chr12:54402513:GA:G	1.05036e-19	-4.48875e-10	-1.41532
54402859	chr12:54402859:A:G	1.2428e-19	-4.48875e-10	-1.24708
54402973	chr12:54402973:C:T	4.00054e-18	3.13741	-0.912841
54403214	chr12:54403214:A:G	3.45053e-20	-1.80603	-0.722478
54403234	chr12:54403234:GGCC:G	1.19525e-19	-4.48875e-10	-1.28609
54403258	chr12:54403258:G:T	1.07111e-19	-4.48875e-10	-1.39575
54403544	chr12:54403544:T:C	5.65766e-20	-1.63441	-0.399609
54403787	chr12:54403787:C:G	1.30789e-19	-0.161587	-1.03445
54404225	chr12:54404225:A:G	1.18923e-19	-4.48875e-10	-1.29114
54404227	chr12:54404227:C:T	1.10352e-19	-4.48875e-10	-1.36595
54404228	chr12:54404228:G:A	1.1656e-19	-4.48875e-10	-1.31121
54404264	chr12:54404264:G:A	4.92218e-20	-1.69498	-0.4783
54404380	chr12:54404380:C:T	1.05025e-19	-4.48875e-10	-1.41542
54404909	chr12:54404909:A:G	5.18054e-20	-1.69294	-0.429185
54405666	chr12:54405666:G:A	1.406e-19	-4.48875e-10	-1.1237
54406080	chr12:54406080:A:G	1.05303e-19	-4.48875e-10	-1.41277
54406764	chr12:54406764:T:C	3.76737e-20	-1.66499	-0.775664
54406902	chr12:54406902:T:C	1.04973e-19	-4.48875e-10	-1.41592
54407076	chr12:54407076:G:T	5.00971e-20	-1.62569	-0.529963
54407420	chr12:54407420:G:A	3.55402e-20	-1.70074	-0.798211
54407591	chr12:54407591:C:T	1.4639e-19	-4.48875e-10	-1.08334
54407741	chr12:54407741:A:G	2.93807e-20	-1.78121	-0.908071
54408246	chr12:54408246:T:G	2.05791e-20	-1.84448	-1.20086
54408306	chr12:54408306:C:A	1.19069e-20	-2.24744	-1.34506
54408666	chr12:54408666:T:C	1.5801e-20	-2.02118	-1.28837
54408796	chr12:54408796:G:A	2.08153e-20	-1.89408	-1.13985
54408854	chr12:54408854:A:G	2.21721e-20	-1.84266	-1.12812
54408886	chr12:54408886:C:G	2.21456e-20	-1.85504	-1.11694
54409067	chr12:54409067:G:C	1.26586e-19	0.0382442	-1.26694
54409088	chr12:54409088:G:C	2.59758e-20	-1.98473	-0.827719
54409843	chr12:54409843:C:T	1.05096e-19	-4.48875e-10	-1.41475
54409918	chr12:54409918:A:G	1.53015e-20	-2.19911	-1.14256
54409927	chr12:54409927:G:A	3.02019e-20	-1.89968	-0.762028
54409942	chr12:54409942:C:T	5.61089e-20	-2.04233	-4.00186e-10
54410014	chr12:54410014:A:G	1.27155e-20	-2.12558	-1.40122
54410234	chr12:54410234:C:T	1.95055e-20	-2.03509	-1.06384
54410898	chr12:54410898:T:A	2.28506e-19	-4.48875e-10	-0.638056
54411209	chr12:54411209:T:G	1.73951e-19	-4.48875e-10	-0.910846
54411590	chr12:54411590:T:C	2.09239e-19	-0.468892	-0.257247
54411981	chr12:54411981:C:T	1.16796e-20	-2.21634	-1.39543
54412158	chr12:54412158:G:A	1.48782e-19	-4.48875e-10	-1.06714
54412253	chr12:54412253:T:C	4.61074e-20	-2.23865	-4.00186e-10
54412283	chr12:54412283:C:A	1.06199e-19	-4.48875e-10	-1.4043
54412985	chr12:54412985:C:T	1.61034e-20	-2.21922	-1.07137
54413169	chr12:54413169:A:G	2.64467e-19	-4.48875e-10	-0.491901
54413261	chr12:54413261:C:T	2.56323e-19	-4.48875e-10	-0.523182
54413420	chr12:54413420:T:C	4.59963e-20	-2.24106	-4.00186e-10
54413646	chr12:54413646:C:T	1.9458e-19	-4.48875e-10	-0.798774
54414557	chr12:54414557:G:T	2.78476e-19	-4.48875e-10	-0.440286
54414635	chr12:54414635:A:G	1.67089e-19	-4.48875e-10	-0.951094
54414640	chr12:54414640:A:T	1.80204e-19	-4.48875e-10	-0.875531
54414650	chr12:54414650:T:G	1.05279e-19	-4.48875e-10	-1.41301
54414829	chr12:54414829:G:C	1.16714e-19	-4.48875e-10	-1.30989
54415401	chr12:54415401:G:A	2.75647e-19	-4.48875e-10	-0.450498
54415513	chr12:54415513:C:T	1.46566e-19	-4.48875e-10	-1.08214
54415615	chr12:54415615:T:C	1.28927e-20	-2.23767	-1.27528
54415711	chr12:54415711:G:A	2.9045e-20	-1.31986	-1.38091
54415800	chr12:54415800:T:C	3.04227e-20	-1.27237	-1.38206
54416195	chr12:54416195:G:A	5.0678e-20	-1.95695	-0.187177
54416546	chr12:54416546:C:CTTAAAGAAT	2.86416e-20	-1.42789	-1.28687
54416850	chr12:54416850:C:T	5.63923e-19	-4.48875e-10	0.265298
54417331	chr12:54417331:G:A	2.32479e-19	-4.48875e-10	-0.62082
54417425	chr12:54417425:C:T	7.44023e-20	-1.76013	-4.00186e-10
54417924	chr12:54417924:C:T	1.23263e-20	-2.22558	-1.33231
54418585	chr12:54418585:G:C	2.28501e-19	-4.48875e-10	-0.63808
54418691	chr12:54418691:C:T	1.21586e-19	-4.48875e-10	-1.26899
54419907	chr12:54419907:T:C	1.51383e-19	-4.48875e-10	-1.04981
54419977	chr12:54419977:C:G	1.0915e-19	-4.48875e-10	-1.37689
54420292	chr12:54420292:T:G	2.46468e-20	-1.58812	-1.27685
54420324	chr12:54420324:G:A	2.25056e-20	-1.63819	-1.31766
54420363	chr12:54420363:A:C	1.20413e-19	-4.48875e-10	-1.27869
54420467	chr12:54420467:C:A	1.05586e-19	-4.48875e-10	-1.4101
54420495	chr12:54420495:A:G	2.43424e-20	-1.63457	-1.24283
54420584	chr12:54420584:T:C	1.0589e-19	-1.40722	-4.00186e-10
54420855	chr12:54420855:C:T	4.57349e-20	-2.24676	-4.00186e-10
54421611	chr12:54421611:C:T	3.57744e-19	-4.48875e-10	-0.189801
54421943	chr12:54421943:T:C	4.75482e-20	-2.20788	-4.00186e-10
54421949	chr12:54421949:C:T	1.37754e-19	-4.48875e-10	-1.14415
54422100	chr12:54422100:G:C	3.90507e-19	-4.48875e-10	-0.102174
54423066	chr12:54423066:C:T	1.5334e-19	-4.48875e-10	-1.03696
54423399	chr12:54423399:TC:T	1.0759e-19	-4.48875e-10	-1.3913
54423414	chr12:54423414:C:T	1.26341e-19	-4.48875e-10	-1.23063
54423502	chr12:54423502:C:T	1.9002e-19	-4.48875e-10	-0.822492
54423615	chr12:54423615:A:G	2.77559e-19	-4.48875e-10	-0.443585
54423929	chr12:54423929:A:C	1.09824e-19	-4.48875e-10	-1.37074
54424427	chr12:54424427:A:G	9.03772e-18	0.483021	2.55652
54425483	chr12:54425483:G:A	5.83654e-20	-2.0029	-4.00186e-10
54425931	chr12:54425931:C:T	1.4579e-19	-4.48875e-10	-1.08745
54426022	chr12:54426022:A:C	1.09972e-19	-4.48875e-10	-1.36939
54426333	chr12:54426333:G:A	1.35514e-19	-4.48875e-10	-1.16054
54426353	chr12:54426353:A:G	1.1588e-19	-4.48875e-10	-1.31706
54426538	chr12:54426538:A:C	2.07653e-20	-2.10027	-0.936063
54426540	chr12:54426540:C:G	1.09786e-19	-4.48875e-10	-1.37109
54427285	chr12:54427285:AG:A	2.318e-20	-2.05182	-0.874508
54427397	chr12:54427397:C:CATGGAATGTTTTG	4.59291e-20	-2.24252	-4.00186e-10
54427399	chr12:54427399:C:A	4.57422e-20	-2.2466	-4.00186e-10
54427441	chr12:54427441:G:A	1.50173e-19	-4.48875e-10	-1.05783
54427674	chr12:54427674:G:GT	1.05683e-19	-4.48875e-10	-1.40917
54427921	chr12:54427921:T:C	1.56631e-19	-4.48875e-10	-1.01573
54428015	chr12:54428015:ATGAAGGCTGC:A	1.7339e-20	-2.23443	-0.982233
54428143	chr12:54428143:T:G	1.11952e-20	-2.24744	-1.4067
54428254	chr12:54428254:T:C	1.14128e-20	-2.24468	-1.3902
54428626	chr12:54428626:C:T	2.6345e-20	-2.05363	-0.744708
54429021	chr12:54429021:C:T	1.12833e-19	-4.48875e-10	-1.34371
54429137	chr12:54429137:C:T	1.12833e-19	-4.48875e-10	-1.34371
54429409	chr12:54429409:G:A	1.40351e-19	-4.48875e-10	-1.12547
54429815	chr12:54429815:T:G	1.9521e-19	-4.48875e-10	-0.795542
54429951	chr12:54429951:C:T	1.31689e-19	-4.48875e-10	-1.18918
54430345	chr12:54430345:C:A	1.1798e-19	-4.48875e-10	-1.2991
54430990	chr12:54430990:A:G	1.54549e-19	-4.48875e-10	-1.02911
54431013	chr12:54431013:G:A	1.38365e-19	-4.48875e-10	-1.13972
54431397	chr12:54431397:G:A	1.04997e-19	-4.48875e-10	-1.41569
54431616	chr12:54431616:A:G	1.94898e-19	-4.48875e-10	-0.797141
54431718	chr12:54431718:T:C	1.23842e-19	-4.48875e-10	-1.25061
54432166	chr12:54432166:AG:A	5.55871e-20	-2.05167	-4.00186e-10
54432361	chr12:54432361:T:C	9.14074e-20	-1.55429	-4.00186e-10
54432416	chr12:54432416:G:A	2.1189e-19	-4.48875e-10	-0.713553
54432852	chr12:54432852:T:C	1.20817e-19	0.0174587	-1.2928
54433326	chr12:54433326:T:C	3.79068e-20	-1.06899	-1.3655
54433399	chr12:54433399:C:T	1.23842e-19	-4.48875e-10	-1.25061
54433478	chr12:54433478:T:C	1.16607e-19	-4.48875e-10	-1.31081
54433784	chr12:54433784:C:T	1.14075e-20	-2.21985	-1.4155
54433936	chr12:54433936:TGCCCA:T	1.29797e-19	-4.48875e-10	-1.20365
54434038	chr12:54434038:C:T	1.04976e-19	-4.48875e-10	-1.41589
54434163	chr12:54434163:A:G	4.5855e-20	-2.24413	-4.00186e-10
54434171	chr12:54434171:C:T	4.58981e-20	-2.24319	-4.00186e-10
54434288	chr12:54434288:C:T	8.52715e-19	0.678807	-4.00186e-10
54434340	chr12:54434340:G:A	1.29622e-19	-4.48875e-10	-1.20499
54434483	chr12:54434483:T:C	1.05671e-19	-0.00830035	-1.40099
54434591	chr12:54434591:G:A	1.32785e-19	-4.48875e-10	-1.18089
54434785	chr12:54434785:G:T	1.24994e-19	-4.48875e-10	-1.24135
54435069	chr12:54435069:A:G	1.06075e-19	-4.48875e-10	-1.40547
54435863	chr12:54435863:A:C	1.0507e-19	-4.48875e-10	-1.41499
54436165	chr12:54436165:G:A	3.96094e-20	-1.02784	-1.36271
54437204	chr12:54437204:T:C	4.65236e-20	-2.22966	-4.00186e-10
54437494	chr12:54437494:T:G	3.67991e-20	-1.13197	-1.33218
54437793	chr12:54437793:G:A	1.1646e-20	-2.19905	-1.4156
54438245	chr12:54438245:A:G	2.38768e-19	-4.48875e-10	-0.594128
54438274	chr12:54438274:T:C	2.01003e-19	-4.48875e-10	-0.766298
54438282	chr12:54438282:C:T	1.06112e-19	-4.48875e-10	-1.40513
54438632	chr12:54438632:G:A	1.24226e-19	-4.48875e-10	-1.24752
54439174	chr12:54439174:C:A	1.00757e-19	-0.0845883	-1.37232
54439230	chr12:54439230:T:A	1.73904e-19	-4.48875e-10	-0.911117
54439380	chr12:54439380:C:T	1.16603e-20	-2.20968	-1.40374
54439506	chr12:54439506:C:T	1.5638e-19	-4.48875e-10	-1.01733
54439552	chr12:54439552:T:C	1.1948e-19	-4.48875e-10	-1.28647
54439881	chr12:54439881:A:G	1.17357e-20	-2.20323	-1.40376
54440669	chr12:54440669:T:C	1.40953e-19	-4.48875e-10	-1.12119
54440784	chr12:54440784:T:C	1.18361e-19	0.0758452	-1.37173
54441601	chr12:54441601:T:C	2.31968e-19	-4.48875e-10	-0.623019
54441724	chr12:54441724:C:T	4.29643e-18	0.0571775	2.23874
54442473	chr12:54442473:C:T	1.01659e-19	-0.0321147	-1.41588
54442498	chr12:54442498:C:T	4.99022e-20	-2.15955	-4.00186e-10
54442708	chr12:54442708:A:G	1.24851e-19	-4.48875e-10	-1.2425
54442755	chr12:54442755:A:G	1.42777e-19	-4.48875e-10	-1.10833
54442778	chr12:54442778:C:T	1.0933e-19	-4.48875e-10	-1.37525
54442808	chr12:54442808:G:A	1.44132e-19	0.218929	-1.31782
54443046	chr12:54443046:G:C	1.23036e-19	-4.48875e-10	-1.25714
54443112	chr12:54443112:G:C	5.09373e-20	-2.13902	-4.00186e-10
54443686	chr12:54443686:G:A	1.41692e-19	-4.48875e-10	-1.11596
54443801	chr12:54443801:A:C	1.43399e-19	-4.48875e-10	-1.10399
54443811	chr12:54443811:T:A	1.04981e-19	-4.48875e-10	-1.41584
54443891	chr12:54443891:G:A	2.24222e-19	-4.48875e-10	-0.656983
54443897	chr12:54443897:C:T	1.22408e-19	-4.48875e-10	-1.26226
54443987	chr12:54443987:A:G	1.15748e-19	-1.3182	-4.00186e-10
54444278	chr12:54444278:T:C	1.78794e-18	2.73259	-1.31339
54444288	chr12:54444288:C:G	1.05068e-19	-4.48875e-10	-1.41501
54445645	chr12:54445645:C:T	2.5254e-19	-0.538049	-4.00186e-10
54445752	chr12:54445752:A:G	1.53728e-19	0.378053	-1.41249
54446131	chr12:54446131:G:A	7.46161e-20	-2.18985	0.432586
54446359	chr12:54446359:TG:T	1.06385e-19	-4.48875e-10	-1.40256
54446573	chr12:54446573:C:T	1.22846e-19	-4.48875e-10	-1.25869
54446576	chr12:54446576:G:A	1.18941e-20	-2.18733	-1.40624
54446871	chr12:54446871:G:A	2.26428e-19	0.650306	-1.2975
54447521	chr12:54447521:ACT:A	1.84969e-19	-4.48875e-10	-0.84943
54447770	chr12:54447770:T:C	1.69731e-19	-4.48875e-10	-0.935402
54448204	chr12:54448204:A:C	1.29084e-19	-4.48875e-10	-1.20916
54448884	chr12:54448884:A:G	1.64176e-19	-4.48875e-10	-0.968682
54449019	chr12:54449019:C:T	1.15179e-19	-4.48875e-10	-1.32313
54449245	chr12:54449245:T:C	1.71543e-19	-4.48875e-10	-0.924783
54449271	chr12:54449271:T:TC	1.12246e-19	-4.48875e-10	-1.34893
54449852	chr12:54449852:G:A	8.19721e-18	0.0970748	2.84486
54449950	chr12:54449950:C:T	2.52078e-19	-4.48875e-10	-0.539882
54450033	chr12:54450033:T:C	1.99995e-19	-4.48875e-10	-0.771327
54450320	chr12:54450320:T:C	1.17093e-19	-4.48875e-10	-1.30665
54450340	chr12:54450340:C:T	1.05887e-19	-4.48875e-10	-1.40725
54450948	chr12:54450948:T:C	1.05023e-19	-4.48875e-10	-1.41544
54451069	chr12:54451069:A:T	1.81568e-19	-4.48875e-10	-0.867991
54451465	chr12:54451465:A:G	1.63615e-19	-4.48875e-10	-0.972101
54451498	chr12:54451498:G:C	1.15954e-19	-4.48875e-10	-1.31643
54451808	chr12:54451808:C:T	1.06747e-19	-4.48875e-10	-1.39916
54452196	chr12:54452196:G:A	1.82842e-19	0.352952	-1.21395
54452424	chr12:54452424:C:T	1.64391e-19	0.398033	-1.3654
54453165	chr12:54453165:A:G	1.84651e-19	0.506075	-1.35723
54453482	chr12:54453482:T:C	1.04992e-19	-4.48875e-10	-1.41573
54453787	chr12:54453787:A:G	1.06963e-19	-4.48875e-10	-1.39714
54454011	chr12:54454011:C:T	1.80109e-19	0.477845	-1.3539
54454690	chr12:54454690:T:C	6.998e-20	-1.82141	-4.00186e-10
54454996	chr12:54454996:A:G	1.17124e-19	-4.48875e-10	-1.30638
54455457	chr12:54455457:A:C	1.17718e-19	-4.48875e-10	-1.30133
54455510	chr12:54455510:G:A	8.94033e-20	-1.57646	-4.00186e-10
54455834	chr12:54455834:C:T	1.06479e-19	-4.48875e-10	-1.40167
54455887	chr12:54455887:T:C	1.06644e-19	-4.48875e-10	-1.40012
54456092	chr12:54456092:T:G	1.38371e-20	-2.04051	-1.40175
54456133	chr12:54456133:C:G	1.82919e-20	-2.24735	-0.915815
54456352	chr12:54456352:T:C	1.2101e-20	-2.17431	-1.40202
54456449	chr12:54456449:G:A	1.79159e-19	0.509347	-1.39069
54456683	chr12:54456683:C:G	1.05038e-19	-4.48875e-10	-1.4153
54456698	chr12:54456698:C:T	2.73441e-19	-4.48875e-10	-0.458532
54456893	chr12:54456893:T:G	4.60964e-20	-2.23888	-4.00186e-10
54457323	chr12:54457323:C:T	4.59332e-20	-2.24243	-4.00186e-10
54457415	chr12:54457415:A:G	2.06503e-19	0.509579	-1.24888
54457787	chr12:54457787:T:TA	1.56019e-19	0.375316	-1.39496
54458021	chr12:54458021:A:G	2.45585e-19	-4.48875e-10	-0.565974
54458073	chr12:54458073:G:A	1.4162e-19	0.280584	-1.39706
54458373	chr12:54458373:A:T	1.13507e-19	-4.48875e-10	-1.33775
54458806	chr12:54458806:A:AACTT	1.20565e-19	-4.48875e-10	-1.27743
54458811	chr12:54458811:AG:A	1.21955e-19	-4.48875e-10	-1.26597
54458813	chr12:54458813:ATCTAG:A	1.21713e-19	-4.48875e-10	-1.26795
54459716	chr12:54459716:T:C	1.50416e-19	-4.48875e-10	-1.05621
54460815	chr12:54460815:C:T	1.0531e-19	-4.48875e-10	-1.41271
54461018	chr12:54461018:C:G	4.57385e-20	-2.24668	-4.00186e-10
54461027	chr12:54461027:T:C	1.22284e-19	-4.48875e-10	-1.26327
54461049	chr12:54461049:G:C	1.07243e-19	-4.48875e-10	-1.39453
54461078	chr12:54461078:A:G	5.57338e-20	-2.05412	0.0050845
54461080	chr12:54461080:G:A	5.61888e-20	-2.03994	-0.000963275
54461306	chr12:54461306:A:G	1.89055e-19	0.41861	-1.24619
54461794	chr12:54461794:G:A	5.51882e-20	-2.06079	0.00192294
54462153	chr12:54462153:G:A	2.54829e-19	-4.48875e-10	-0.529028
54462268	chr12:54462268:A:G	1.11084e-19	-4.48875e-10	-1.35933
54462303	chr12:54462303:TCCTG:T	1.70385e-19	0.457491	-1.38905
54462574	chr12:54462574:T:C	1.55574e-19	0.369003	-1.3915
54463011	chr12:54463011:A:C	1.07249e-19	-4.48875e-10	-1.39447
54464080	chr12:54464080:T:G	1.90758e-19	0.571875	-1.39049
54464108	chr12:54464108:T:C	8.50113e-19	0.67575	-4.00186e-10
54464132	chr12:54464132:T:A	1.07246e-19	-4.48875e-10	-1.39449
54464610	chr12:54464610:C:T	1.63756e-19	0.42715	-1.39839
54465597	chr12:54465597:A:G	1.65819e-19	0.435077	-1.3938
54465833	chr12:54465833:A:G	1.88263e-19	0.451435	-1.28321
54465861	chr12:54465861:T:C	1.77764e-19	0.478535	-1.3677
54465947	chr12:54465947:T:C	2.17927e-19	-4.48875e-10	-0.685458
54466204	chr12:54466204:G:C	2.454e-19	-4.48875e-10	-0.56673
54466868	chr12:54466868:T:TGAA	2.39987e-19	-4.48875e-10	-0.589035
54466985	chr12:54466985:T:C	2.36189e-19	0.639231	-1.24422
54467089	chr12:54467089:A:C	8.37801e-19	1.91934	-1.25818
54467106	chr12:54467106:T:C	4.63238e-20	-2.23396	-4.00186e-10
54467275	chr12:54467275:G:A	1.90482e-19	0.566484	-1.38654
54467355	chr12:54467355:T:C	1.97294e-19	0.613707	-1.39863
54467377	chr12:54467377:C:T	1.0516e-19	-4.48875e-10	-1.41414
54468445	chr12:54468445:A:G	1.04975e-19	-4.48875e-10	-1.4159
54469110	chr12:54469110:C:T	1.55934e-19	-4.48875e-10	-1.02018
54469152	chr12:54469152:T:C	1.78786e-19	0.512448	-1.39588
54469324	chr12:54469324:G:A	2.26352e-19	0.597229	-1.24476
54469357	chr12:54469357:C:A	3.97617e-20	-1.1408	-1.24591
54469366	chr12:54469366:C:T	1.0874e-19	-4.48875e-10	-1.38066
54469369	chr12:54469369:A:G	1.67887e-19	0.447243	-1.39357
54469846	chr12:54469846:G:A	1.69299e-19	0.43014	-1.36809
54469926	chr12:54469926:A:G	1.04985e-19	-4.48875e-10	-1.4158
54470227	chr12:54470227:T:G	1.05103e-19	-4.48875e-10	-1.41468
54470719	chr12:54470719:TG:T	4.57194e-20	-2.2471	-4.00186e-10
54471088	chr12:54471088:T:A	1.07818e-19	-4.48875e-10	-1.38917
54471585	chr12:54471585:C:T	2.54587e-19	-4.48875e-10	-0.529978
54471667	chr12:54471667:C:A	1.56569e-19	0.381002	-1.39712
54471741	chr12:54471741:T:C	1.37299e-19	0.250818	-1.39828
54472069	chr12:54472069:T:C	1.93678e-19	-4.48875e-10	-0.80342
54472423	chr12:54472423:G:A	1.0506e-19	-4.48875e-10	-1.41509
54472501	chr12:54472501:G:A	1.93494e-19	0.426556	-1.23093
54473185	chr12:54473185:T:G	1.51974e-19	0.340633	-1.38655
54473207	chr12:54473207:T:C	1.36887e-20	-2.04061	-1.41244
54473400	chr12:54473400:A:C	1.86019e-19	0.534914	-1.37868
54473491	chr12:54473491:T:C	1.12174e-19	-4.48875e-10	-1.34957
54473644	chr12:54473644:C:T	2.25841e-19	-4.48875e-10	-0.649786
54473792	chr12:54473792:G:C	2.03033e-19	0.589088	-1.34534
54473813	chr12:54473813:G:A	2.00275e-19	-4.48875e-10	-0.76993
54473842	chr12:54473842:T:G	2.27206e-19	0.59245	-1.23621
54473857	chr12:54473857:T:C	1.753e-19	0.478965	-1.38209
54473989	chr12:54473989:G:C	1.91003e-19	-4.48875e-10	-0.817328
54474419	chr12:54474419:G:GT	1.99896e-19	0.615378	-1.3872
54474486	chr12:54474486:G:A	1.91028e-19	0.577043	-1.39424
54474549	chr12:54474549:G:A	2.22624e-19	-4.48875e-10	-0.664137
54475365	chr12:54475365:T:C	1.05052e-19	-4.48875e-10	-1.41517
54475695	chr12:54475695:C:T	5.05131e-20	-1.08407	-1.06332
54476794	chr12:54476794:C:G	5.3613e-20	-0.832478	-1.25535
54477063	chr12:54477063:C:T	1.26493e-19	-4.48875e-10	-1.22944
54477142	chr12:54477142:C:T	1.30386e-20	-2.173	-1.3287
54477329	chr12:54477329:A:G	3.32867e-19	-0.261876	-4.00186e-10
54477622	chr12:54477622:T:A	1.1129e-19	-4.48875e-10	-1.35748
54478137	chr12:54478137:G:T	1.11489e-19	-4.48875e-10	-1.35569
54478847	chr12:54478847:C:T	1.37049e-20	-2.1618	-1.29006
54478942	chr12:54478942:CTG:C	7.89361e-20	-1.70098	-4.00186e-10
54479186	chr12:54479186:C:T	1.05418e-19	-4.48875e-10	-1.41169
54479300	chr12:54479300:C:T	1.38298e-19	-4.48875e-10	-1.14021
54479335	chr12:54479335:A:G	1.62182e-20	-1.86935	-1.41413
54479676	chr12:54479676:C:T	2.0559e-19	-4.48875e-10	-0.743734
54479806	chr12:54479806:T:C	1.26287e-20	-2.19084	-1.34281
54480060	chr12:54480060:G:A	1.63924e-20	-1.86923	-1.40357
54480423	chr12:54480423:A:G	1.27349e-20	-2.19084	-1.33443
54480686	chr12:54480686:C:T	7.01311e-20	-0.84209	-0.977162
54480972	chr12:54480972:C:A	1.26074e-20	-2.19626	-1.33908
54481055	chr12:54481055:T:C	1.05713e-19	-4.48875e-10	-1.40889
54481196	chr12:54481196:T:C	1.24327e-20	-2.2043	-1.34499
54481586	chr12:54481586:G:A	5.25701e-20	-0.804922	-1.30255
54481671	chr12:54481671:C:T	6.29632e-20	-0.656057	-1.27101
54481862	chr12:54481862:T:A	2.05223e-19	-0.74552	-4.00186e-10
54481981	chr12:54481981:C:G	1.07113e-19	-1.39573	-4.00186e-10
54482103	chr12:54482103:G:A	1.22703e-20	-2.20868	-1.35376
54482365	chr12:54482365:G:A	1.07967e-19	-4.48875e-10	-1.38779
54482446	chr12:54482446:G:A	1.27305e-20	-2.19136	-1.33425
54482644	chr12:54482644:A:T	1.4956e-20	-1.95268	-1.41183
54482747	chr12:54482747:A:C	1.05548e-19	-4.48875e-10	-1.41045
54482780	chr12:54482780:C:A	2.25659e-20	-1.7682	-1.18498
54483075	chr12:54483075:G:A	1.04978e-19	-4.48875e-10	-1.41587
54483079	chr12:54483079:C:A	1.21276e-20	-2.19801	-1.37612
54483097	chr12:54483097:T:C	1.05399e-19	-4.48875e-10	-1.41187
54483230	chr12:54483230:G:T	1.46318e-20	-1.97697	-1.40945
54483316	chr12:54483316:C:T	1.05348e-19	-4.48875e-10	-1.41235
54483417	chr12:54483417:T:A	7.18296e-20	-0.792612	-1.00271
54483468	chr12:54483468:T:C	3.50479e-20	-1.21361	-1.29929
54483598	chr12:54483598:G:C	1.19548e-19	-4.48875e-10	-1.2859
54483645	chr12:54483645:C:T	6.96609e-20	-0.864529	-0.961451
54483689	chr12:54483689:T:C	1.24604e-20	-2.20117	-1.34589
54483968	chr12:54483968:T:C	1.86273e-19	0.248111	-1.09052
54484051	chr12:54484051:C:T	1.06348e-19	-4.48875e-10	-1.4029
54485258	chr12:54485258:C:T	1.06384e-19	-4.48875e-10	-1.40257
54485788	chr12:54485788:T:G	1.07528e-19	-4.48875e-10	-1.39187
54485970	chr12:54485970:T:C	1.26818e-20	-2.1828	-1.34666
54486133	chr12:54486133:G:A	1.25956e-20	-2.19372	-1.34256
54486581	chr12:54486581:T:C	1.26822e-20	-2.18421	-1.34521
54486692	chr12:54486692:T:G	1.2695e-20	-2.18485	-1.34356
54486752	chr12:54486752:G:A	1.27261e-20	-2.18101	-1.34496
54486865	chr12:54486865:G:T	1.32391e-20	-2.15467	-1.33178
54487710	chr12:54487710:C:T	1.10575e-19	-4.48875e-10	-1.36392
54487934	chr12:54487934:C:T	1.48705e-19	0.285614	-1.35327
54489049	chr12:54489049:C:T	1.32098e-20	-2.13665	-1.35202
54489596	chr12:54489596:T:C	3.2745e-20	-1.31289	-1.26798
54489754	chr12:54489754:C:T	1.11066e-19	-4.48875e-10	-1.35949
54490125	chr12:54490125:G:A	2.01138e-19	-4.48875e-10	-0.765629
54490141	chr12:54490141:A:C	1.12042e-19	-4.48875e-10	-1.35074
54490231	chr12:54490231:A:G	1.55625e-20	-1.92032	-1.40443
54490418	chr12:54490418:A:C	8.02722e-20	-1.6842	-4.00186e-10
54490677	chr12:54490677:C:T	1.30756e-20	-2.15238	-1.34649
54490750	chr12:54490750:A:G	1.31753e-20	-2.14879	-1.34248
54490751	chr12:54490751:G:A	1.31224e-20	-2.15205	-1.34325
54490800	chr12:54490800:C:G	1.22122e-19	-4.48875e-10	-1.2646
54491079	chr12:54491079:G:T	1.3057e-20	-2.16089	-1.3394
54491149	chr12:54491149:T:G	1.05218e-19	-4.48875e-10	-1.41359
54491188	chr12:54491188:A:G	7.2016e-20	-0.494337	-1.29839
54491736	chr12:54491736:T:A	1.29138e-20	-2.15632	-1.35499
54491898	chr12:54491898:A:G	7.41585e-20	-0.464084	-1.29933
54491904	chr12:54491904:C:T	1.18642e-19	-4.48875e-10	-1.29351
54491968	chr12:54491968:TC:T	7.20317e-20	-0.807833	-0.98468
54492301	chr12:54492301:T:G	1.05277e-19	-4.48875e-10	-1.41303
54492318	chr12:54492318:A:T	6.46599e-20	-0.951249	-0.949229
54492413	chr12:54492413:C:T	1.14102e-19	-4.48875e-10	-1.33253
54492624	chr12:54492624:T:C	3.72456e-20	-1.2237	-1.22838
54492625	chr12:54492625:G:A	1.05181e-19	-4.48875e-10	-1.41394
54492905	chr12:54492905:C:T	1.60375e-20	-1.89004	-1.40465
54493064	chr12:54493064:C:G	7.1996e-20	-0.790165	-1.00284
54493404	chr12:54493404:T:G	1.25646e-20	-2.20241	-1.33633
54493509	chr12:54493509:T:A	1.26179e-20	-2.19573	-1.33877
54493777	chr12:54493777:A:G	1.27501e-20	-2.18397	-1.34011
54493792	chr12:54493792:T:C	3.34401e-20	-1.2433	-1.31657
54493920	chr12:54493920:A:C	1.28253e-20	-2.17481	-1.34339
54494060	chr12:54494060:A:G	1.30144e-20	-2.17282	-1.33074
54494355	chr12:54494355:G:A	3.70103e-20	-1.18185	-1.27658
54494411	chr12:54494411:A:G	1.24119e-19	-4.48875e-10	-1.24838
54495236	chr12:54495236:T:G	3.12206e-20	-1.74522	-0.883325
54495296	chr12:54495296:G:A	1.26255e-20	-2.1187	-1.4152
54495394	chr12:54495394:A:G	9.70566e-20	-0.403268	-1.09106
54495567	chr12:54495567:C:T	1.45538e-19	-4.48875e-10	-1.08918
54495603	chr12:54495603:C:G	7.06265e-20	-0.594635	-1.21758
54495902	chr12:54495902:G:A	1.7746e-19	-4.48875e-10	-0.890871
54495914	chr12:54495914:T:A	1.64533e-20	-1.87729	-1.3918
54496155	chr12:54496155:A:G	1.88095e-20	-1.76984	-1.36542
54496717	chr12:54496717:T:C	1.45179e-20	-2.20042	-1.19381
54496953	chr12:54496953:T:C	1.1828e-19	0.0420222	-1.33858
54497401	chr12:54497401:G:A	1.04975e-19	-4.48875e-10	-1.4159
54498104	chr12:54498104:A:T	2.4124e-20	-1.53858	-1.34784
54498335	chr12:54498335:G:C	2.59682e-20	-1.39982	-1.41293
54498457	chr12:54498457:G:C	1.33559e-19	-4.48875e-10	-1.17508
54498953	chr12:54498953:T:A	1.33007e-19	-4.48875e-10	-1.17922
54499184	chr12:54499184:G:A	1.22256e-19	-1.2635	-4.00186e-10
54499194	chr12:54499194:G:A	1.44915e-20	-1.98015	-1.41591
54499216	chr12:54499216:G:A	2.11338e-20	-1.67399	-1.34475
54499243	chr12:54499243:G:A	1.10986e-20	-2.24748	-1.41532
54500650	chr12:54500650:A:G	1.09484e-19	-4.48875e-10	-1.37384
54501654	chr12:54501654:G:T	1.77789e-20	-2.20171	-0.989896
54501694	chr12:54501694:T:C	1.19417e-19	-4.48875e-10	-1.28699
54501889	chr12:54501889:T:C	4.21395e-18	-4.48875e-10	2.27654
54501902	chr12:54501902:T:C	2.04262e-20	-1.66314	-1.38966
54502081	chr12:54502081:A:AT	1.07106e-19	-4.48875e-10	-1.3958
54502273	chr12:54502273:T:A	1.18529e-20	-2.23469	-1.36236
54502319	chr12:54502319:C:T	4.73024e-20	-2.21306	-4.00186e-10
54502706	chr12:54502706:G:A	1.11365e-20	-2.24346	-1.41594
54502766	chr12:54502766:C:T	2.37112e-20	-1.81872	-1.08495
54503020	chr12:54503020:G:A	3.05525e-20	-1.48649	-1.16368
54503267	chr12:54503267:T:C	1.1699e-19	-4.48875e-10	-1.30753
54503428	chr12:54503428:A:T	3.35695e-20	-1.24707	-1.30894
54503633	chr12:54503633:T:A	1.06363e-19	-4.48875e-10	-1.40276
54503638	chr12:54503638:C:T	1.06539e-19	-4.48875e-10	-1.40111
54503767	chr12:54503767:T:C	1.47312e-19	-4.48875e-10	-1.07707
54503774	chr12:54503774:G:T	1.18902e-19	-4.48875e-10	-1.29132
54503786	chr12:54503786:G:A	1.2159e-20	-2.23352	-1.33803
54503795	chr12:54503795:C:T	2.50893e-20	-1.44959	-1.39758
54504225	chr12:54504225:C:G	1.35624e-19	-4.48875e-10	-1.15973
54504260	chr12:54504260:T:C	1.33548e-19	-4.48875e-10	-1.17516
54504874	chr12:54504874:C:T	2.27176e-18	1.65869	-4.00186e-10
54504930	chr12:54504930:G:A	1.29e-19	-4.48875e-10	-1.2098
54505164	chr12:54505164:C:T	1.19768e-20	-2.23139	-1.35526
54505449	chr12:54505449:T:C	1.35441e-19	-4.48875e-10	-1.16108
54505745	chr12:54505745:A:C	1.15827e-20	-2.22935	-1.39075
54505851	chr12:54505851:G:A	1.06829e-19	-4.48875e-10	-1.39839
54505961	chr12:54505961:C:T	1.05009e-19	-4.48875e-10	-1.41557
54506197	chr12:54506197:A:G	7.53539e-20	-1.74742	-4.00186e-10
54506602	chr12:54506602:A:T	1.35287e-20	-2.23562	-1.22919
54509188	chr12:54509188:T:C	1.952e-19	-0.795595	-4.00186e-10
54509452	chr12:54509452:G:A	1.16523e-19	-4.48875e-10	-1.31153
54509524	chr12:54509524:T:C	1.19801e-20	-2.24224	-1.34413
54510108	chr12:54510108:T:C	3.07855e-19	-4.48875e-10	-0.339991
54510571	chr12:54510571:C:T	4.93838e-20	-2.17	-4.00186e-10
54510984	chr12:54510984:T:C	1.07804e-19	-4.48875e-10	-1.38931
54510994	chr12:54510994:T:C	1.2987e-20	-2.19798	-1.30769
54511237	chr12:54511237:G:A	3.04838e-20	-1.26531	-1.38712
54512795	chr12:54512795:TGTGA:T	1.06928e-19	-4.48875e-10	-1.39746
54512798	chr12:54512798:GAGTAAT:G	1.09465e-19	-4.48875e-10	-1.37401
54512827	chr12:54512827:T:C	1.05417e-19	-4.48875e-10	-1.4117
54513293	chr12:54513293:C:T	1.10905e-19	-4.48875e-10	-1.36095
54513670	chr12:54513670:T:C	3.64377e-20	-1.33691	-1.13711
54514100	chr12:54514100:A:G	7.49042e-20	-1.75341	-4.00186e-10
54514103	chr12:54514103:A:G	1.2447e-19	-4.48875e-10	-1.24555
54514197	chr12:54514197:G:A	1.33955e-20	-2.17135	-1.30334
54514393	chr12:54514393:T:C	2.21397e-19	-4.48875e-10	-0.669663
54514412	chr12:54514412:G:C	1.4238e-19	-0.0967189	-1.0144
54514624	chr12:54514624:T:C	1.57327e-19	-4.48875e-10	-1.01129
54514891	chr12:54514891:G:A	5.75349e-20	-1.57819	-0.439036
54515128	chr12:54515128:G:C	1.17773e-19	-4.48875e-10	-1.30086
54515321	chr12:54515321:TGTG:T	3.63482e-19	-0.17389	-4.00186e-10
54515505	chr12:54515505:A:G	1.10581e-19	-4.48875e-10	-1.36387
54515640	chr12:54515640:G:A	1.1121e-19	-0.128642	-1.22956
54516014	chr12:54516014:A:AT	1.17471e-20	-2.20633	-1.39968
54516041	chr12:54516041:T:C	5.52366e-20	-2.05799	-4.00186e-10
54516052	chr12:54516052:G:T	1.05995e-19	-4.48875e-10	-1.40622
54516082	chr12:54516082:G:A	1.1688e-20	-2.20864	-1.40242
54516377	chr12:54516377:A:T	1.73962e-19	-4.48875e-10	-0.910781
54516494	chr12:54516494:T:G	1.15428e-20	-2.22505	-1.3985
54516999	chr12:54516999:G:A	1.04975e-19	-4.48875e-10	-1.4159
54517053	chr12:54517053:G:A	1.16602e-20	-2.24516	-1.36828
54517122	chr12:54517122:T:G	6.86423e-20	-1.84071	-4.00186e-10
54517592	chr12:54517592:C:T	7.55773e-20	-1.74446	-4.00186e-10
54517642	chr12:54517642:C:T	2.99026e-20	-1.26552	-1.40615
54517984	chr12:54517984:C:T	1.74504e-19	0.211488	-1.11916
54518080	chr12:54518080:T:C	1.7664e-20	-1.78533	-1.41276
54518090	chr12:54518090:A:C	1.76523e-20	-1.78718	-1.41158
54518199	chr12:54518199:G:A	1.79173e-20	-1.84825	-1.3356
54519344	chr12:54519344:T:C	4.84437e-18	2.41595	-4.00186e-10
54519352	chr12:54519352:T:G	1.25797e-20	-2.22466	-1.31287
54519663	chr12:54519663:A:G	1.08215e-19	-1.3855	-4.00186e-10
54519821	chr12:54519821:G:A	1.10202e-19	-4.48875e-10	-1.3673
54520182	chr12:54520182:G:C	1.48421e-20	-2.07165	-1.3005
54520533	chr12:54520533:A:G	2.08875e-20	-1.79463	-1.23583
54520582	chr12:54520582:C:T	1.41245e-19	-4.48875e-10	-1.11912
54520867	chr12:54520867:A:G	1.96101e-20	-1.83822	-1.25535
54521148	chr12:54521148:C:T	9.56927e-20	-1.50848	-4.00186e-10
54521520	chr12:54521520:G:T	6.12951e-19	0.348666	-4.00186e-10
54522074	chr12:54522074:A:G	1.08706e-19	-4.48875e-10	-1.38097
54522583	chr12:54522583:A:G	5.79858e-20	-2.00942	-4.00186e-10
54522874	chr12:54522874:A:G	1.07737e-19	-4.48875e-10	-1.38993
54522875	chr12:54522875:C:T	1.05196e-19	-4.48875e-10	-1.4138
54522906	chr12:54522906:C:T	1.11018e-19	-4.48875e-10	-1.35993
54524221	chr12:54524221:G:A	1.75489e-19	-4.48875e-10	-0.902044
54525263	chr12:54525263:C:T	1.52462e-20	-2.1797	-1.16559
54525640	chr12:54525640:GC:G	1.04973e-19	-4.48875e-10	-1.41592
54525655	chr12:54525655:C:T	1.29627e-19	-4.48875e-10	-1.20496
54525672	chr12:54525672:C:T	2.41495e-18	3.13536	-1.41555
54525793	chr12:54525793:T:G	1.56882e-19	-1.01412	-4.00186e-10
54525868	chr12:54525868:A:G	5.11568e-20	-0.858295	-1.27643
54525966	chr12:54525966:C:A	1.23901e-20	-2.20035	-1.35237
54526039	chr12:54526039:A:G	1.28011e-19	-4.48875e-10	-1.2175
54526782	chr12:54526782:T:C	1.13584e-20	-2.23212	-1.40754
54526860	chr12:54526860:T:C	1.13251e-19	-4.48875e-10	-1.34001
54526989	chr12:54526989:C:A	1.50612e-19	-1.05491	-4.00186e-10
54526995	chr12:54526995:T:C	1.1569e-20	-2.21385	-1.40744
54527352	chr12:54527352:C:T	1.30959e-19	-4.48875e-10	-1.19473
54527668	chr12:54527668:C:T	1.72065e-19	-4.48875e-10	-0.921745
54528556	chr12:54528556:A:G	1.33738e-20	-2.24051	-1.23581
54528702	chr12:54528702:C:T	1.52675e-20	-2.2324	-1.11149
54528713	chr12:54528713:C:T	1.4124e-19	-4.48875e-10	-1.11916
54529118	chr12:54529118:G:A	1.07534e-19	-4.48875e-10	-1.39182
54529250	chr12:54529250:C:T	1.81367e-20	-2.2115	-0.960181
54529298	chr12:54529298:A:G	1.1332e-20	-2.2378	-1.40419
54529310	chr12:54529310:T:A	1.07482e-19	-4.48875e-10	-1.39229
54529316	chr12:54529316:G:C	1.39449e-19	-4.48875e-10	-1.13192
54529543	chr12:54529543:A:G	1.39788e-19	-4.48875e-10	-1.12949
54529908	chr12:54529908:T:A	1.09693e-19	-1.37193	-4.00186e-10
54530362	chr12:54530362:C:T	6.42961e-20	-2.17919	0.273072
54530396	chr12:54530396:G:A	4.36718e-20	-2.18047	-0.11245
54530606	chr12:54530606:A:G	1.18984e-19	-4.48875e-10	-1.29063
54530720	chr12:54530720:C:T	1.31263e-20	-2.23446	-1.26054
54530734	chr12:54530734:A:G	1.45969e-19	-4.48875e-10	-1.08623
54530767	chr12:54530767:C:T	6.37769e-20	-1.91423	-4.00186e-10
54530786	chr12:54530786:T:A	1.82202e-19	-4.48875e-10	-0.864502
54530988	chr12:54530988:G:A	1.12162e-20	-2.24732	-1.40494
54531087	chr12:54531087:A:T	1.74369e-19	-4.48875e-10	-0.908446
54531890	chr12:54531890:T:G	1.91749e-20	-2.20317	-0.912844
54532423	chr12:54532423:G:A	1.44943e-19	-4.48875e-10	-1.09328
54532424	chr12:54532424:C:T	9.85724e-20	-1.47883	-4.00186e-10
54532545	chr12:54532545:G:A	1.4697e-20	-1.98879	-1.39319
54533033	chr12:54533033:T:G	1.25911e-20	-2.13851	-1.39812
54533098	chr12:54533098:G:A	1.62434e-19	-4.48875e-10	-0.979347
54533250	chr12:54533250:G:C	6.35212e-20	-1.91825	-4.00186e-10
54533838	chr12:54533838:G:A	2.18718e-19	-4.48875e-10	-0.681837
54533944	chr12:54533944:T:C	1.05728e-19	-4.48875e-10	-1.40875
54534527	chr12:54534527:C:T	1.88978e-19	-4.48875e-10	-0.827989
54534813	chr12:54534813:T:A	3.68788e-20	-1.57176	-0.890227
54534850	chr12:54534850:C:T	1.47321e-20	-2.02869	-1.35091
54535488	chr12:54535488:C:G	1.58872e-20	-2.24745	-1.05665
54535580	chr12:54535580:C:T	1.48619e-20	-2.24767	-1.12315
54536642	chr12:54536642:G:A	9.50991e-20	-1.5147	-4.00186e-10
54536747	chr12:54536747:A:G	4.36147e-20	-2.19163	-0.102595
54537130	chr12:54537130:A:G	3.02258e-20	-2.15671	-0.504213
54537142	chr12:54537142:G:A	1.47152e-19	-4.48875e-10	-1.07815
54537433	chr12:54537433:C:A	1.05158e-19	-4.48875e-10	-1.41416
54537521	chr12:54537521:G:A	3.29415e-20	-1.39688	-1.17801
54537691	chr12:54537691:G:T	1.35267e-19	-4.48875e-10	-1.16237
54537709	chr12:54537709:T:G	1.27378e-19	-4.48875e-10	-1.22246
54537771	chr12:54537771:A:G	3.30375e-20	-2.11921	-0.452765
54537829	chr12:54537829:G:A	2.1114e-20	-2.24741	-0.772272
54537922	chr12:54537922:A:G	3.64652e-20	-2.15184	-0.32142
54538033	chr12:54538033:C:T	1.25999e-19	-4.48875e-10	-1.23335
54538992	chr12:54538992:T:C	1.26847e-19	-4.48875e-10	-1.22664
54539004	chr12:54539004:T:C	1.16457e-20	-2.21804	-1.39664
54539525	chr12:54539525:T:C	6.46836e-20	-1.90011	-4.00186e-10
54539656	chr12:54539656:T:C	9.10536e-20	-1.55817	-4.00186e-10
54539780	chr12:54539780:C:T	1.8964e-19	-4.48875e-10	-0.824492
54539887	chr12:54539887:G:A	5.00661e-20	-2.15628	-4.00186e-10
54539923	chr12:54539923:C:T	4.33123e-19	-4.48875e-10	0.00140338
54540737	chr12:54540737:A:G	4.63843e-20	-2.23266	-4.00186e-10
54540964	chr12:54540964:G:T	1.05036e-19	-4.48875e-10	-1.41532
54541103	chr12:54541103:G:A	6.14471e-20	-1.95144	-4.00186e-10
54541148	chr12:54541148:A:G	3.91946e-20	-1.75196	-0.649121
54541891	chr12:54541891:G:A	1.16957e-19	-4.48875e-10	-1.30781
54543155	chr12:54543155:T:C	1.25399e-19	-4.48875e-10	-1.23812
54544257	chr12:54544257:G:A	1.42633e-20	-2.24765	-1.16428
54544553	chr12:54544553:A:T	1.66928e-19	-4.48875e-10	-0.952054
54545356	chr12:54545356:G:C	5.51765e-20	-2.05908	-4.00186e-10
54545850	chr12:54545850:C:T	1.63907e-19	-4.48875e-10	-0.970319
54545998	chr12:54545998:C:T	1.15808e-19	-4.48875e-10	-1.31769
54546251	chr12:54546251:T:C	4.65847e-20	-2.22835	-4.00186e-10
54547337	chr12:54547337:T:C	1.40012e-19	-4.48875e-10	-1.12789
54547432	chr12:54547432:T:C	4.86943e-20	-2.18406	-4.00186e-10
54547683	chr12:54547683:A:T	1.40949e-19	-1.12122	-4.00186e-10
54548055	chr12:54548055:G:A	1.87182e-19	-0.235038	-0.602501
54548058	chr12:54548058:AG:A	3.28822e-19	-0.274101	-4.00186e-10
54548320	chr12:54548320:C:A	2.26452e-20	-1.9451	-1.00457
54548419	chr12:54548419:C:A	5.99069e-20	-1.97683	-4.00186e-10
54548579	chr12:54548579:A:T	1.21447e-19	-4.48875e-10	-1.27014
54549102	chr12:54549102:G:A	1.22219e-20	-2.17931	-1.38707
54549696	chr12:54549696:G:A	1.19292e-19	-4.48875e-10	-1.28804
54549991	chr12:54549991:T:A	1.55401e-19	-1.02361	-4.00186e-10
54550511	chr12:54550511:A:G	1.52903e-20	-2.22792	-1.11448
54550525	chr12:54550525:T:G	2.96336e-20	-1.3825	-1.29821
54550562	chr12:54550562:G:C	1.52317e-19	-1.04366	-4.00186e-10
54550834	chr12:54550834:T:C	1.8922e-20	-2.21138	-0.917914
54551281	chr12:54551281:G:T	1.13477e-20	-2.22881	-1.41179
54551659	chr12:54551659:A:C	1.23663e-20	-2.24423	-1.31042
54551775	chr12:54551775:T:A	1.05228e-19	-4.48875e-10	-1.41349
54551927	chr12:54551927:G:A	1.42177e-19	-1.11255	-4.00186e-10
54552063	chr12:54552063:T:C	1.22244e-20	-2.18388	-1.3823
54552669	chr12:54552669:A:G	1.33431e-19	-4.48875e-10	-1.17604
54552940	chr12:54552940:T:A	3.65714e-20	-1.36388	-1.10647
54553022	chr12:54553022:A:G	1.05658e-19	-4.48875e-10	-1.40941
54553088	chr12:54553088:C:G	1.65054e-19	-4.48875e-10	-0.963348
54553174	chr12:54553174:AC:A	1.23321e-20	-2.19174	-1.36568
54554061	chr12:54554061:G:A	2.88123e-19	-4.48875e-10	-0.406232
54554236	chr12:54554236:T:C	2.41448e-20	-2.22632	-0.659224
54554408	chr12:54554408:C:A	1.48284e-19	-1.07049	-4.00186e-10
54554855	chr12:54554855:C:G	2.14845e-19	-4.48875e-10	-0.699703
54554970	chr12:54554970:T:C	1.66378e-19	-4.48875e-10	-0.955356
54554999	chr12:54554999:T:C	1.87667e-20	-2.18379	-0.953742
54555483	chr12:54555483:A:G	1.18156e-20	-2.19132	-1.40888
54556244	chr12:54556244:C:G	1.12812e-19	-4.48875e-10	-1.3439
54556443	chr12:54556443:C:T	1.82002e-20	-2.19925	-0.968936
54556546	chr12:54556546:G:A	1.86557e-19	-0.69074	-0.150141
54556954	chr12:54556954:T:C	1.3895e-19	-4.48875e-10	-1.1355
54557699	chr12:54557699:A:G	1.79154e-19	-4.48875e-10	-0.881374
54557704	chr12:54557704:C:T	1.3836e-20	-2.21276	-1.22959
54557733	chr12:54557733:G:T	1.21563e-20	-2.15923	-1.41255
54557828	chr12:54557828:A:G	2.07277e-20	-2.2441	-0.794053
54557926	chr12:54557926:C:T	1.84312e-19	-4.48875e-10	-0.852988
54558268	chr12:54558268:C:T	1.06178e-19	-4.48875e-10	-1.4045
54559316	chr12:54559316:G:A	3.39601e-20	-1.96741	-0.577024
54560509	chr12:54560509:C:T	2.09352e-19	-4.48875e-10	-0.725603
54560521	chr12:54560521:C:T	5.51596e-20	-2.05939	-4.00186e-10
54560522	chr12:54560522:C:T	1.25064e-20	-2.15195	-1.39143
54560709	chr12:54560709:C:T	1.09427e-19	-4.48875e-10	-1.37436
54560773	chr12:54560773:C:T	1.18615e-19	-4.48875e-10	-1.29373
54560864	chr12:54560864:T:C	2.96564e-19	-4.48875e-10	-0.377357
54560900	chr12:54560900:C:A	1.34084e-19	-4.48875e-10	-1.17115
54560912	chr12:54560912:C:T	1.19969e-20	-2.18012	-1.40485
54561316	chr12:54561316:A:G	1.06854e-19	-4.48875e-10	-1.39815
54561677	chr12:54561677:A:G	1.81259e-20	-2.02244	-1.14984
54561863	chr12:54561863:G:T	2.80683e-19	-4.48875e-10	-0.432395
54562326	chr12:54562326:G:A	1.54127e-20	-1.9331	-1.40133
54562960	chr12:54562960:A:G	2.62955e-20	-2.16536	-0.634858
54563089	chr12:54563089:C:T	1.10581e-19	-4.48875e-10	-1.36387
54563194	chr12:54563194:T:G	1.95592e-19	-4.48875e-10	-0.793588
54564170	chr12:54564170:G:A	4.78361e-20	-2.20184	-4.00186e-10
54564526	chr12:54564526:C:T	1.37727e-19	-4.48875e-10	-1.14434
54564528	chr12:54564528:G:A	7.38604e-19	-4.48875e-10	0.535143
54564622	chr12:54564622:A:G	2.06187e-19	-4.48875e-10	-0.740833
54564732	chr12:54564732:A:G	5.1037e-20	-2.13707	-4.00186e-10
54565907	chr12:54565907:T:C	1.13891e-19	-4.48875e-10	-1.33438
54566007	chr12:54566007:C:A	1.2605e-19	-2.06222	0.829281
54566153	chr12:54566153:A:G	7.12754e-19	-4.48875e-10	0.499518
54567685	chr12:54567685:C:A	1.6083e-19	-4.48875e-10	-0.989274
54567932	chr12:54567932:C:A	7.8902e-19	-4.48875e-10	0.601172
54568102	chr12:54568102:T:C	5.86354e-19	-1.61842	1.92272
54568696	chr12:54568696:T:C	4.67874e-20	-2.22401	-4.00186e-10
54568742	chr12:54568742:G:A	1.52853e-20	-2.21815	-1.12458
54568756	chr12:54568756:A:G	1.69712e-19	-4.48875e-10	-0.935518
54568760	chr12:54568760:C:T	1.16157e-19	-4.48875e-10	-1.31467
54568977	chr12:54568977:A:T	9.44684e-19	-4.48875e-10	0.781231
54569402	chr12:54569402:T:G	1.08429e-19	-4.48875e-10	-1.38352
54569410	chr12:54569410:C:A	1.48791e-19	-4.48875e-10	-1.06708
54569978	chr12:54569978:A:G	1.48275e-20	-2.05116	-1.32198
54570123	chr12:54570123:T:C	1.42818e-20	-2.05116	-1.35948
54570691	chr12:54570691:G:A	1.33576e-20	-2.08216	-1.39538
54571037	chr12:54571037:G:A	1.37116e-19	-4.48875e-10	-1.14879
54571071	chr12:54571071:G:A	1.68933e-19	-4.48875e-10	-0.940115
54571375	chr12:54571375:C:T	5.47567e-20	-2.06672	-4.00186e-10
54571413	chr12:54571413:C:A	2.99538e-20	-2.18841	-0.481558
54571910	chr12:54571910:C:A	1.5828e-19	-4.48875e-10	-1.00525
54572020	chr12:54572020:C:T	1.69599e-19	-0.936181	-4.00186e-10
54572761	chr12:54572761:T:C	1.15693e-19	-4.48875e-10	-1.31868
54572973	chr12:54572973:G:A	1.14888e-20	-2.21247	-1.41577
54573017	chr12:54573017:G:C	1.43098e-20	-2.14661	-1.26207
54573087	chr12:54573087:G:C	1.89628e-19	-4.48875e-10	-0.824554
54573095	chr12:54573095:G:A	2.74078e-18	-4.48875e-10	1.84638
54573754	chr12:54573754:G:T	1.26758e-19	-4.48875e-10	-1.22734
54573785	chr12:54573785:A:T	1.67065e-19	-4.48875e-10	-0.951235
54573882	chr12:54573882:T:A	5.41381e-20	-2.07808	-4.00186e-10
54573955	chr12:54573955:G:A	4.553e-20	-2.2199	-0.0313452
54574117	chr12:54574117:C:T	4.47816e-20	-2.12018	-0.147638
54574126	chr12:54574126:T:C	2.922e-19	-4.48875e-10	-0.392182
54574454	chr12:54574454:A:G	2.35301e-19	-4.48875e-10	-0.608755
54574527	chr12:54574527:C:T	1.34364e-19	-4.48875e-10	-1.16907
54574949	chr12:54574949:C:T	1.22688e-19	-4.48875e-10	-1.25997
54575457	chr12:54575457:A:G	2.52692e-18	-4.48875e-10	1.76514
54575717	chr12:54575717:C:T	1.05094e-19	-4.48875e-10	-1.41476
54576202	chr12:54576202:G:C	1.50378e-19	-4.48875e-10	-1.05646
54576207	chr12:54576207:G:A	5.56696e-20	-2.05019	-4.00186e-10
54576256	chr12:54576256:G:A	1.6354e-19	-4.48875e-10	-0.972564
54576452	chr12:54576452:G:A	2.77136e-20	-1.34662	-1.40108
54576670	chr12:54576670:T:C	1.24487e-19	-0.923707	-0.321712
54576977	chr12:54576977:G:A	5.50792e-20	-2.06085	-4.00186e-10
54577042	chr12:54577042:G:A	1.20847e-19	-4.48875e-10	-1.27509
54577518	chr12:54577518:C:T	3.02962e-19	-4.48875e-10	-0.356011
54577563	chr12:54577563:C:G	2.00537e-19	-0.988792	0.220172
54577598	chr12:54577598:T:C	1.36037e-20	-2.0785	-1.38078
54577631	chr12:54577631:G:A	1.3509e-19	-4.48875e-10	-1.16368
54577659	chr12:54577659:A:G	1.40629e-19	-4.48875e-10	-1.12349
54577670	chr12:54577670:C:G	1.69764e-20	-2.23857	-0.999229
54577799	chr12:54577799:A:G	2.53295e-18	-4.48875e-10	1.76752
54577813	chr12:54577813:G:A	2.4756e-20	-1.45517	-1.40538
54578515	chr12:54578515:C:T	1.38495e-19	-0.331766	-0.807021
54578781	chr12:54578781:C:T	5.29813e-20	-2.09968	-4.00186e-10
54578815	chr12:54578815:C:T	1.31345e-19	-1.5492	0.357406
54578852	chr12:54578852:G:A	1.09214e-19	-4.48875e-10	-1.37631
54579059	chr12:54579059:A:G	3.69688e-20	-1.85197	-0.607577
54579624	chr12:54579624:G:A	1.16201e-19	-4.48875e-10	-1.3143
54579965	chr12:54579965:C:A	1.97867e-19	-4.48875e-10	-0.782024
54580034	chr12:54580034:C:T	1.70773e-18	-4.48875e-10	1.3733
54580184	chr12:54580184:G:C	2.56594e-19	-4.48875e-10	-0.522124
54580306	chr12:54580306:A:C	1.11049e-19	-4.48875e-10	-1.35965
54580616	chr12:54580616:C:A	1.11145e-19	-4.48875e-10	-1.35879
54580687	chr12:54580687:T:C	5.8423e-20	-0.900464	-1.10144
54581019	chr12:54581019:C:T	2.57536e-20	-2.23198	-0.589063
54581054	chr12:54581054:G:A	2.05033e-19	-4.48875e-10	-0.746446
54581950	chr12:54581950:T:A	1.7174e-19	-4.48875e-10	-0.92364
54582053	chr12:54582053:C:T	1.05746e-19	-4.48875e-10	-1.40858
54582328	chr12:54582328:C:T	2.37283e-20	-2.23267	-0.670279
54582379	chr12:54582379:G:T	1.10309e-19	-4.48875e-10	-1.36634
54582672	chr12:54582672:C:T	1.05859e-19	-4.48875e-10	-1.40751
54582870	chr12:54582870:C:T	1.27519e-19	-4.48875e-10	-1.22136
54583067	chr12:54583067:T:C	1.70501e-19	-4.48875e-10	-0.930876
54583253	chr12:54583253:AG:A	1.82305e-18	-4.48875e-10	1.43864
54583557	chr12:54583557:C:T	1.06295e-19	-4.48875e-10	-1.4034
54583812	chr12:54583812:C:T	1.05347e-19	-4.48875e-10	-1.41236
54584060	chr12:54584060:T:C	3.52471e-19	-4.48875e-10	-0.204652
54584441	chr12:54584441:T:C	1.16983e-20	-2.1994	-1.41078
54584491	chr12:54584491:A:G	1.87384e-19	-4.48875e-10	-0.836461
54584536	chr12:54584536:T:C	1.88189e-19	-4.48875e-10	-0.832172
54584589	chr12:54584589:G:C	9.23188e-20	-1.30387	-0.240505
54584790	chr12:54584790:C:T	1.08848e-19	-4.48875e-10	-1.37966
54585037	chr12:54585037:CA:C	2.10676e-20	-1.90232	-1.11957
54585039	chr12:54585039:A:G	1.63347e-19	-4.48875e-10	-0.973742
54585609	chr12:54585609:G:C	1.51902e-20	-2.07739	-1.27157
54585975	chr12:54585975:T:A	4.35021e-20	-1.42712	-0.869689
54586252	chr12:54586252:A:G	1.25597e-19	-4.48875e-10	-1.23654
54586388	chr12:54586388:A:C	4.81916e-20	-2.19443	-4.00186e-10
54586431	chr12:54586431:C:T	1.45483e-20	-2.20689	-1.18526
54586946	chr12:54586946:G:A	2.99334e-19	-1.45488	1.08682
54587254	chr12:54587254:C:T	4.34594e-19	-4.48875e-10	0.00479235
54587362	chr12:54587362:T:C	1.7286e-20	-1.89737	-1.32235
54587732	chr12:54587732:T:C	2.71107e-19	-4.48875e-10	-0.467104
54587828	chr12:54587828:C:A	4.21421e-20	-2.11499	-0.213582
54587841	chr12:54587841:G:A	4.09007e-20	-2.1185	-0.239975
54587866	chr12:54587866:G:A	1.63252e-20	-1.92602	-1.35089
54588679	chr12:54588679:G:T	1.22336e-19	-4.48875e-10	-1.26285
54588776	chr12:54588776:C:A	1.47146e-18	0.316956	0.907433
54588977	chr12:54588977:T:C	4.67993e-20	-2.22375	-4.00186e-10
54589468	chr12:54589468:C:T	8.66377e-20	-1.60788	-4.00186e-10
54589553	chr12:54589553:A:G	1.06327e-19	-4.48875e-10	-1.4031
54589668	chr12:54589668:A:G	3.90039e-18	-4.48875e-10	2.19921
54589675	chr12:54589675:C:T	4.88417e-20	-2.18103	-4.00186e-10
54590189	chr12:54590189:C:T	1.47379e-19	-4.48875e-10	-1.07661
54590549	chr12:54590549:T:C	1.5994e-20	-1.88925	-1.40816
54590651	chr12:54590651:A:G	1.78506e-20	-1.78213	-1.40545
54590712	chr12:54590712:C:A	1.33582e-19	-4.48875e-10	-1.1749
54590778	chr12:54590778:G:C	2.2099e-20	-2.22651	-0.747576
54590972	chr12:54590972:A:G	4.75785e-20	-2.20724	-4.00186e-10
54591166	chr12:54591166:G:C	1.05446e-19	-4.48875e-10	-1.41142
54591262	chr12:54591262:G:C	2.5294e-19	-0.536468	-4.00186e-10
54591578	chr12:54591578:A:G	6.60646e-20	-1.02633	-0.852659
54591650	chr12:54591650:C:T	2.78625e-19	-4.48875e-10	-0.439751
54591658	chr12:54591658:G:T	4.72685e-20	-2.21378	-4.00186e-10
54591819	chr12:54591819:C:G	4.95776e-20	-2.16608	-4.00186e-10
54593761	chr12:54593761:T:C	1.38739e-19	-4.48875e-10	-1.13702
54593951	chr12:54593951:C:T	4.56935e-20	-2.24766	-4.00186e-10
54595073	chr12:54595073:G:A	4.78862e-20	-2.20079	-4.00186e-10
54595441	chr12:54595441:C:A	1.0513e-19	-4.48875e-10	-1.41442
54595792	chr12:54595792:C:T	4.80103e-20	-2.1982	-4.00186e-10
54595882	chr12:54595882:C:T	4.92875e-20	-2.17195	-4.00186e-10
54596208	chr12:54596208:C:T	4.56792e-20	-2.24798	-4.00186e-10
54596339	chr12:54596339:T:C	2.44924e-20	-1.78931	-1.08194
54596494	chr12:54596494:A:G	1.22511e-19	-4.48875e-10	-1.26142
54596503	chr12:54596503:T:G	2.38785e-18	-4.48875e-10	1.70853
54596514	chr12:54596514:CTG:C	2.24165e-19	-4.48875e-10	-0.657237
54597165	chr12:54597165:A:T	3.72338e-20	-2.1804	-0.272
54597504	chr12:54597504:G:T	4.67233e-20	-2.22538	-4.00186e-10
54598064	chr12:54598064:GA:G	1.58891e-20	-2.15251	-1.15148
54598177	chr12:54598177:A:G	1.92559e-19	-4.48875e-10	-0.809215
54598454	chr12:54598454:G:A	1.33574e-20	-2.22445	-1.2531
54598598	chr12:54598598:T:A	2.47012e-20	-2.08397	-0.778797
54598640	chr12:54598640:G:A	2.59529e-19	-4.48875e-10	-0.510749
54598669	chr12:54598669:C:T	1.56931e-19	-4.48875e-10	-1.01381
54598870	chr12:54598870:T:G	1.6792e-19	-4.48875e-10	-0.94613
54598879	chr12:54598879:A:G	1.15519e-19	-4.48875e-10	-1.32018
54599013	chr12:54599013:G:A	4.90068e-20	-2.17766	-4.00186e-10
54599223	chr12:54599223:G:A	3.02457e-20	-1.89181	-0.768458
54599288	chr12:54599288:C:G	4.93677e-20	-2.17032	-4.00186e-10
54599384	chr12:54599384:G:C	3.75037e-20	-2.09617	-0.349007
54599398	chr12:54599398:T:C	1.2972e-20	-2.09105	-1.41578
54599426	chr12:54599426:T:C	1.4963e-19	-4.48875e-10	-1.06146
54599674	chr12:54599674:A:T	1.05195e-19	-4.48875e-10	-1.41381
54599924	chr12:54599924:G:A	1.05245e-19	-4.48875e-10	-1.41333
54600016	chr12:54600016:T:A	5.06895e-20	-2.07163	-0.0722728
54600037	chr12:54600037:G:A	1.24408e-19	-4.48875e-10	-1.24605
54600097	chr12:54600097:G:A	1.12692e-19	-4.48875e-10	-1.34496
54600172	chr12:54600172:CAGACGTGGGA:C	7.66668e-20	-1.73015	-4.00186e-10
54600495	chr12:54600495:C:T	1.43397e-20	-2.17871	-1.22788
54600654	chr12:54600654:T:C	3.09743e-19	-4.48875e-10	-0.333877
54600824	chr12:54600824:G:A	4.57791e-20	-2.24579	-4.00186e-10
54601229	chr12:54601229:A:G	4.19604e-20	-2.20296	-0.129937
54601295	chr12:54601295:C:T	1.41383e-19	-4.48875e-10	-1.11815
54601351	chr12:54601351:G:A	2.29985e-20	-1.99814	-0.936051
54601387	chr12:54601387:G:A	1.72395e-19	-4.48875e-10	-0.91983
54601442	chr12:54601442:A:G	4.24578e-20	-2.18763	-0.133474
54601893	chr12:54601893:T:C	1.08735e-19	-4.48875e-10	-1.38071
54601984	chr12:54601984:C:T	2.40257e-20	-2.02798	-0.862515
54602032	chr12:54602032:C:T	2.53397e-20	-2.21928	-0.617965
54602088	chr12:54602088:C:T	2.40471e-20	-2.00157	-0.888039
54602111	chr12:54602111:G:A	7.21672e-20	-2.21788	0.427243
54602577	chr12:54602577:C:T	3.10492e-20	-1.87806	-0.755989
54602641	chr12:54602641:T:C	1.47021e-17	-4.48875e-10	3.52613
54603060	chr12:54603060:A:G	3.27858e-19	-4.48875e-10	-0.277038
54603447	chr12:54603447:A:G	5.32055e-20	-2.09546	-4.00186e-10
54603588	chr12:54603588:T:C	1.79535e-20	-2.19014	-0.991693
54603605	chr12:54603605:G:A	1.24379e-19	-2.23172	0.985442
54603970	chr12:54603970:T:G	6.81396e-20	-1.84806	-4.00186e-10
54604050	chr12:54604050:G:A	1.41507e-19	-2.21959	1.10232
54604187	chr12:54604187:T:C	1.67104e-19	-4.48875e-10	-0.951002
54604254	chr12:54604254:G:A	3.43524e-20	-2.21977	-0.313179
54604338	chr12:54604338:A:G	2.38789e-20	-1.61272	-1.2839
54604756	chr12:54604756:C:T	2.23661e-20	-1.98217	-0.9799
54604888	chr12:54604888:T:C	1.15218e-19	-2.23746	0.91466
54605051	chr12:54605051:T:C	3.82215e-20	-2.14341	-0.28281
54605116	chr12:54605116:A:G	1.62077e-19	-4.48875e-10	-0.981545
54605152	chr12:54605152:C:T	1.22202e-19	-4.48875e-10	-1.26394
54605397	chr12:54605397:T:G	1.04981e-19	-4.48875e-10	-1.41584
54605603	chr12:54605603:G:A	1.99834e-19	-4.48875e-10	-0.77213
54606191	chr12:54606191:A:G	6.80645e-20	-1.84916	-4.00186e-10
54606505	chr12:54606505:C:T	3.782e-20	-2.09599	-0.340792
54606529	chr12:54606529:A:C	1.62788e-18	-4.48875e-10	1.32542
54606609	chr12:54606609:A:G	1.51548e-19	-4.48875e-10	-1.04871
54606679	chr12:54606679:A:G	3.71734e-20	-2.08372	-0.370308
54606825	chr12:54606825:G:A	3.66983e-20	-2.09115	-0.375736
54606891	chr12:54606891:A:G	2.12399e-19	-4.48875e-10	-0.711152
54607122	chr12:54607122:C:T	3.68215e-20	-2.09189	-0.371651
54607460	chr12:54607460:G:A	1.65038e-20	-2.1584	-1.10763
54607807	chr12:54607807:A:G	4.04291e-20	-2.04406	-0.32601
54607918	chr12:54607918:A:G	3.86948e-20	-2.04378	-0.370132
54607931	chr12:54607931:A:G	3.74024e-20	-2.05029	-0.397599
54608052	chr12:54608052:G:A	6.6539e-20	-1.87183	-4.00186e-10
54608076	chr12:54608076:T:C	2.18516e-20	-2.11625	-0.869096
54608230	chr12:54608230:C:T	2.65178e-20	-2.11456	-0.67724
54608269	chr12:54608269:C:G	1.77472e-20	-2.24718	-0.946211
54608281	chr12:54608281:A:G	1.24339e-19	-4.48875e-10	-1.24661
54608625	chr12:54608625:G:A	1.11283e-20	-2.24766	-1.41247
54608747	chr12:54608747:T:C	1.18826e-20	-2.2066	-1.38795
54608886	chr12:54608886:G:C	1.91334e-20	-1.73563	-1.38256
54609030	chr12:54609030:A:C	1.05524e-19	-4.48875e-10	-1.41068
54609398	chr12:54609398:T:A	1.10779e-19	-1.36209	-4.00186e-10
54609502	chr12:54609502:G:A	1.08594e-19	-4.48875e-10	-1.38201
54609646	chr12:54609646:CTG:C	1.28503e-20	-2.10173	-1.41452
54609873	chr12:54609873:A:G	1.22457e-20	-2.14858	-1.41586
54610085	chr12:54610085:G:C	1.19593e-19	-1.28553	-4.00186e-10
54610093	chr12:54610093:C:A	1.18878e-19	-1.29152	-4.00186e-10
54610147	chr12:54610147:G:A	1.61872e-20	-1.9009	-1.3845
54610366	chr12:54610366:C:A	1.05347e-19	-4.48875e-10	-1.41236
54610708	chr12:54610708:T:C	1.48751e-19	-4.48875e-10	-1.06734
54610874	chr12:54610874:G:C	3.25118e-20	-1.19203	-1.39599
54610928	chr12:54610928:G:A	1.15341e-19	-4.48875e-10	-1.32173
54611159	chr12:54611159:T:C	1.24783e-19	-4.48875e-10	-1.24304
54611272	chr12:54611272:G:A	1.30048e-19	-1.20171	-4.00186e-10
54612193	chr12:54612193:A:G	1.17492e-19	-4.48875e-10	-1.30325
54612242	chr12:54612242:C:T	1.66468e-20	-1.85819	-1.39921
54613015	chr12:54613015:G:A	1.09266e-19	-4.48875e-10	-1.37584
54613332	chr12:54613332:G:A	1.56394e-20	-1.92681	-1.39301
54613462	chr12:54613462:C:T	1.36714e-19	-1.15173	-4.00186e-10
54613861	chr12:54613861:T:C	1.10935e-20	-2.2478	-1.41545
54614117	chr12:54614117:T:C	3.81952e-20	-1.47179	-0.955114
54614918	chr12:54614918:C:T	5.44188e-20	-2.07291	-4.00186e-10
54615029	chr12:54615029:G:A	1.79366e-20	-2.08322	-1.09955
54615578	chr12:54615578:G:A	5.58899e-20	-2.04624	-4.00186e-10
54615779	chr12:54615779:T:A	1.1132e-19	-4.48875e-10	-1.35721
54616159	chr12:54616159:C:T	1.2395e-19	-4.48875e-10	-1.24974
54616408	chr12:54616408:C:T	1.21254e-19	-4.48875e-10	-1.27173
54616765	chr12:54616765:T:C	1.082e-19	-4.48875e-10	-1.38563
54617110	chr12:54617110:A:C	1.26476e-20	-2.11802	-1.41414
54617768	chr12:54617768:G:A	2.1777e-19	-0.686182	-4.00186e-10
54617776	chr12:54617776:G:A	2.03788e-20	-2.21718	-0.837947
54617943	chr12:54617943:T:C	1.05204e-19	-4.48875e-10	-1.41371
54618048	chr12:54618048:C:T	1.1078e-19	-4.48875e-10	-1.36208
54618186	chr12:54618186:T:C	1.07482e-19	-4.48875e-10	-1.39229
54618286	chr12:54618286:T:C	1.54076e-19	-4.48875e-10	-1.03217
54618289	chr12:54618289:C:A	1.0749e-19	-4.48875e-10	-1.39222
54618602	chr12:54618602:C:T	1.06063e-19	-4.48875e-10	-1.40558
54618647	chr12:54618647:C:T	1.11419e-19	-4.48875e-10	-1.35632
54618932	chr12:54618932:T:C	1.05126e-19	-4.48875e-10	-1.41445
54618963	chr12:54618963:T:C	1.07384e-19	-4.48875e-10	-1.39321
54619036	chr12:54619036:A:G	1.07482e-19	-4.48875e-10	-1.39229
54619282	chr12:54619282:T:C	1.05688e-19	-4.48875e-10	-1.40913
54620011	chr12:54620011:T:G	1.10108e-19	-4.48875e-10	-1.36816
54620032	chr12:54620032:T:G	1.12968e-20	-2.2318	-1.4133
54620248	chr12:54620248:T:C	5.29158e-20	-2.10092	-4.00186e-10
54620251	chr12:54620251:C:T	1.12758e-20	-2.24008	-1.40687
54620368	chr12:54620368:A:G	1.88525e-20	-1.76924	-1.36374
54620601	chr12:54620601:A:G	5.96355e-20	-1.98137	-4.00186e-10
54620758	chr12:54620758:A:C	8.69935e-20	-1.60379	-4.00186e-10
54621145	chr12:54621145:A:G	1.08196e-19	-4.48875e-10	-1.38567
54621184	chr12:54621184:G:T	1.05154e-19	-4.48875e-10	-1.41419
54621314	chr12:54621314:C:T	1.11447e-19	-4.48875e-10	-1.35607
54621328	chr12:54621328:T:A	2.45655e-19	-4.48875e-10	-0.565691
54622157	chr12:54622157:G:A	2.05381e-19	-0.744752	-4.00186e-10
54622178	chr12:54622178:C:T	1.12871e-19	-4.48875e-10	-1.34337
54622711	chr12:54622711:A:G	2.84201e-19	-4.48875e-10	-0.419937
54622923	chr12:54622923:C:T	3.07844e-20	-2.10312	-0.539496
54622986	chr12:54622986:T:C	1.06774e-19	-4.48875e-10	-1.3989
54623128	chr12:54623128:A:G	4.60682e-20	-1.95544	-0.284055
54623131	chr12:54623131:T:C	1.24703e-19	-4.48875e-10	-1.24368
54623236	chr12:54623236:G:A	1.29259e-20	-2.20272	-1.30766
54623268	chr12:54623268:C:G	4.73022e-20	-2.21306	-4.00186e-10
54623312	chr12:54623312:C:A	1.09642e-19	-4.48875e-10	-1.3724
54623349	chr12:54623349:G:A	1.05151e-19	-4.48875e-10	-1.41422
54623406	chr12:54623406:G:T	3.93546e-19	-4.48875e-10	-0.0944214
54623571	chr12:54623571:A:G	1.21026e-19	-4.48875e-10	-1.27361
54625366	chr12:54625366:G:C	1.15959e-19	-4.48875e-10	-1.31638
54625670	chr12:54625670:C:T	1.07327e-19	-4.48875e-10	-1.39374
54625873	chr12:54625873:G:A	1.14519e-20	-2.23223	-1.39924
54625922	chr12:54625922:A:G	1.06253e-19	-4.48875e-10	-1.40379
54626082	chr12:54626082:T:C	4.568e-20	-2.24796	-4.00186e-10
54626128	chr12:54626128:G:A	2.17772e-19	-4.48875e-10	-0.686172
54626227	chr12:54626227:G:A	1.06439e-19	-4.48875e-10	-1.40204
54626237	chr12:54626237:G:A	1.27672e-20	-2.20002	-1.32272
54626374	chr12:54626374:A:G	5.00218e-20	-2.15716	-4.00186e-10
54626551	chr12:54626551:G:A	5.59529e-20	-2.04511	-4.00186e-10
54626565	chr12:54626565:G:C	5.67398e-20	-2.03114	-4.00186e-10
54626814	chr12:54626814:C:A	1.07375e-19	-4.48875e-10	-1.39329
54627130	chr12:54627130:G:A	3.84167e-19	-4.48875e-10	-0.118542
54627267	chr12:54627267:A:G	1.14374e-20	-2.21687	-1.41585
54627702	chr12:54627702:T:C	1.07444e-19	-4.48875e-10	-1.39265
54627833	chr12:54627833:T:A	5.06164e-20	-1.91052	-0.234827
54628656	chr12:54628656:C:T	5.53782e-20	-2.05543	-4.00186e-10
54628879	chr12:54628879:C:G	1.15045e-20	-2.22129	-1.40559
54628902	chr12:54628902:G:A	5.51298e-20	-2.05993	-4.00186e-10
54629093	chr12:54629093:G:A	1.06159e-19	-4.48875e-10	-1.40468
54629378	chr12:54629378:C:T	2.93852e-19	-4.48875e-10	-0.386544
54629473	chr12:54629473:A:C	1.06853e-19	-4.48875e-10	-1.39817
54629474	chr12:54629474:A:C	1.51537e-19	-4.48875e-10	-1.04879
54629491	chr12:54629491:G:A	1.05974e-19	-4.48875e-10	-1.40643
54630686	chr12:54630686:C:T	1.04972e-19	-4.48875e-10	-1.41592
54631111	chr12:54631111:C:A	1.15205e-19	-4.48875e-10	-1.32291
54631521	chr12:54631521:G:A	1.10929e-19	-4.48875e-10	-1.36073
54632020	chr12:54632020:G:A	1.09312e-19	-4.48875e-10	-1.37542
54633036	chr12:54633036:A:G	1.0565e-19	-4.48875e-10	-1.40949
54633428	chr12:54633428:G:A	1.67488e-19	-4.48875e-10	-0.948709
54633915	chr12:54633915:T:C	1.47695e-19	-4.48875e-10	-1.07447
54633927	chr12:54633927:C:T	1.07186e-19	-4.48875e-10	-1.39506
54634068	chr12:54634068:C:T	1.08409e-19	-4.48875e-10	-1.38371
54634090	chr12:54634090:C:T	2.59577e-19	-4.48875e-10	-0.510565
54634261	chr12:54634261:AT:A	1.12674e-19	-4.48875e-10	-1.34512
54634262	chr12:54634262:T:G	1.7008e-20	-2.17199	-1.06395
54635024	chr12:54635024:C:A	2.30687e-20	-2.1175	-0.813641
54635172	chr12:54635172:C:T	1.33268e-19	-1.17726	-4.00186e-10
54635317	chr12:54635317:T:C	1.1192e-19	-4.48875e-10	-1.35183
54635548	chr12:54635548:C:A	3.20027e-19	-4.48875e-10	-0.301213
54636048	chr12:54636048:G:A	1.09989e-19	-4.48875e-10	-1.36924
54636210	chr12:54636210:A:G	1.1193e-19	-4.48875e-10	-1.35174
54636546	chr12:54636546:T:C	1.0675e-19	-4.48875e-10	-1.39912
54636699	chr12:54636699:T:C	2.36876e-19	-4.48875e-10	-0.602081
54636766	chr12:54636766:G:C	4.92894e-20	-2.17191	-4.00186e-10
54636772	chr12:54636772:G:C	4.86923e-20	-2.1841	-4.00186e-10
54636848	chr12:54636848:C:T	1.06243e-19	-4.48875e-10	-1.40389
54637170	chr12:54637170:T:G	1.57107e-19	-4.48875e-10	-1.01269
54637219	chr12:54637219:C:T	5.53068e-20	-1.92499	-0.131738
54637401	chr12:54637401:G:C	2.23244e-19	-4.48875e-10	-0.661355
54637480	chr12:54637480:G:A	1.17803e-19	-4.48875e-10	-1.3006
54637534	chr12:54637534:G:A	1.55049e-20	-1.97637	-1.3521
54637975	chr12:54637975:A:G	1.1388e-19	-4.48875e-10	-1.33448
54638075	chr12:54638075:G:A	1.22511e-19	-4.48875e-10	-1.26142
54638197	chr12:54638197:A:G	1.46036e-20	-1.97244	-1.41591
54638301	chr12:54638301:A:G	5.47382e-20	-2.06706	-4.00186e-10
54638666	chr12:54638666:G:A	1.06386e-19	-4.48875e-10	-1.40255
54638934	chr12:54638934:G:A	2.06234e-19	-4.48875e-10	-0.740607
54639109	chr12:54639109:A:G	5.58921e-19	-4.48875e-10	0.256389
54639248	chr12:54639248:A:G	1.19129e-19	-4.48875e-10	-1.28941
54639630	chr12:54639630:A:AT	1.55238e-19	-4.48875e-10	-1.02466
54639898	chr12:54639898:C:T	4.58355e-20	-2.24456	-4.00186e-10
54640027	chr12:54640027:A:T	1.44217e-19	-4.48875e-10	-1.0983
54640197	chr12:54640197:T:G	8.20976e-20	-1.66171	-4.00186e-10
54641124	chr12:54641124:G:A	1.81298e-20	-2.10417	-1.06789
54641450	chr12:54641450:T:C	2.19342e-19	-4.48875e-10	-0.678985
54641760	chr12:54641760:T:C	4.65455e-20	-2.22919	-4.00186e-10
54641963	chr12:54641963:TTC:T	2.28462e-19	-4.48875e-10	-0.638248
54642587	chr12:54642587:G:A	1.11526e-19	-4.48875e-10	-1.35536
54642651	chr12:54642651:C:T	2.29242e-19	-4.48875e-10	-0.63484
54642743	chr12:54642743:A:G	1.78158e-20	-2.13856	-1.05097
54642866	chr12:54642866:T:C	1.52323e-20	-2.15013	-1.19607
54643142	chr12:54643142:G:C	1.83704e-20	-2.16009	-0.998792
54643739	chr12:54643739:C:A	1.77061e-20	-2.13101	-1.0647
54644178	chr12:54644178:C:T	2.74082e-20	-2.12924	-0.629537
54644792	chr12:54644792:T:C	7.51726e-19	-4.48875e-10	0.552753
54645015	chr12:54645015:C:T	2.16651e-19	-4.48875e-10	-0.691333
54645067	chr12:54645067:C:T	1.29993e-19	-4.48875e-10	-1.20214
54645360	chr12:54645360:A:G	2.97369e-20	-1.40555	-1.27168
54645878	chr12:54645878:A:C	2.71778e-20	-1.89174	-0.875483
54646033	chr12:54646033:TG:T	1.89529e-20	-1.72116	-1.4065
54646485	chr12:54646485:C:G	3.74975e-20	-1.69386	-0.751483
54646721	chr12:54646721:C:T	2.67295e-20	-1.70633	-1.07752
54647105	chr12:54647105:A:G	5.22404e-20	-2.11376	-4.00186e-10
54647295	chr12:54647295:T:A	1.25246e-20	-2.13071	-1.41121
54647301	chr12:54647301:G:A	1.06494e-19	-4.48875e-10	-1.40153
54647795	chr12:54647795:A:C	1.05618e-19	-4.48875e-10	-1.40979
54648334	chr12:54648334:A:G	1.58501e-20	-2.01641	-1.29003
54648425	chr12:54648425:C:T	1.05143e-19	-4.48875e-10	-1.41429
54648576	chr12:54648576:T:G	1.47234e-19	-1.26471	0.18711
54649023	chr12:54649023:T:G	3.57473e-19	-1.17474	0.984186
54649174	chr12:54649174:T:C	2.83457e-20	-1.55975	-1.1654
54649251	chr12:54649251:A:G	1.74546e-20	-1.8019	-1.40811
54649294	chr12:54649294:A:C	4.24787e-19	-1.14746	1.12943
54649339	chr12:54649339:G:T	1.13778e-19	-4.48875e-10	-1.33537
54649449	chr12:54649449:T:G	4.22982e-19	-1.10555	1.08326
54649542	chr12:54649542:C:T	1.23717e-18	-4.48875e-10	1.05096
54649708	chr12:54649708:G:A	4.11806e-19	-1.18365	1.13458
54649814	chr12:54649814:T:C	4.47069e-19	-1.06527	1.09836
54649901	chr12:54649901:C:G	4.00475e-19	-1.20321	1.12624
54650450	chr12:54650450:G:A	4.43263e-20	-1.19671	-1.08133
54650618	chr12:54650618:C:A	4.92219e-20	-2.17328	-4.00186e-10
54650916	chr12:54650916:C:T	3.78456e-19	-4.48875e-10	-0.13352
54651053	chr12:54651053:A:T	1.13338e-20	-2.23972	-1.40211
54651055	chr12:54651055:A:T	1.13334e-20	-2.24046	-1.4014
54651149	chr12:54651149:A:G	4.26136e-20	-1.95773	-0.35972
54651319	chr12:54651319:T:A	1.57023e-19	-4.48875e-10	-1.01322
54651387	chr12:54651387:C:T	1.8099e-20	-1.83144	-1.34232
54651423	chr12:54651423:G:A	1.11304e-18	-2.17027	3.1155
54652723	chr12:54652723:G:T	7.46167e-20	-1.54502	-0.212236
54652935	chr12:54652935:G:T	2.47871e-19	-4.48875e-10	-0.556712
54652943	chr12:54652943:C:T	1.92697e-20	-1.69839	-1.4127
54652957	chr12:54652957:T:G	1.14585e-19	-4.48875e-10	-1.3283
54653405	chr12:54653405:T:C	1.79964e-20	-1.8412	-1.33825
54653539	chr12:54653539:A:G	4.60837e-20	-1.9397	-0.29946
54653547	chr12:54653547:G:A	1.97025e-20	-2.07724	-1.01164
54653641	chr12:54653641:T:G	1.05121e-19	-4.48875e-10	-1.41451
54653866	chr12:54653866:C:T	3.30647e-20	-2.05109	-0.520064
54654172	chr12:54654172:T:A	1.21564e-20	-2.17244	-1.39933
54654776	chr12:54654776:G:A	1.22836e-19	-4.48875e-10	-1.25877
54654781	chr12:54654781:C:A	3.05146e-19	-4.48875e-10	-0.348829
54655606	chr12:54655606:A:G	4.27607e-20	-2.23426	-0.0797433
54655631	chr12:54655631:T:C	6.49678e-20	-1.89573	-4.00186e-10
54655666	chr12:54655666:C:G	1.97021e-20	-2.07836	-1.01054
54656003	chr12:54656003:T:G	1.33323e-19	-4.48875e-10	-1.17685
54656401	chr12:54656401:C:T	8.29754e-20	-1.65108	-4.00186e-10
54656454	chr12:54656454:C:G	1.11846e-19	-4.48875e-10	-1.35249
54656712	chr12:54656712:C:G	2.66009e-20	-1.96013	-0.828545
54656979	chr12:54656979:C:T	2.9066e-20	-1.79063	-0.909414
54657034	chr12:54657034:G:T	3.07978e-19	-4.48875e-10	-0.339591
54657267	chr12:54657267:G:A	1.06456e-19	-4.48875e-10	-1.40189
54657863	chr12:54657863:T:C	1.34431e-20	-2.21108	-1.26008
54658009	chr12:54658009:G:A	1.11219e-19	-4.48875e-10	-1.35812
54658881	chr12:54658881:C:T	2.40997e-20	-2.1772	-0.710219
54658899	chr12:54658899:C:T	1.50583e-19	-4.48875e-10	-1.0551
54659011	chr12:54659011:C:T	1.05316e-19	-4.48875e-10	-1.41266
54659390	chr12:54659390:C:T	3.66024e-20	-1.97012	-0.499385
54659525	chr12:54659525:A:G	1.11327e-20	-2.24433	-1.4154
54659543	chr12:54659543:C:T	3.6833e-19	-4.48875e-10	-0.160639
54659601	chr12:54659601:G:C	4.87023e-20	-2.18389	-4.00186e-10
54659759	chr12:54659759:C:T	2.1103e-20	-2.10608	-0.914124
54659901	chr12:54659901:G:C	1.15087e-19	-4.48875e-10	-1.32393
54660187	chr12:54660187:G:T	4.76189e-20	-2.20639	-4.00186e-10
54660410	chr12:54660410:A:G	4.24201e-18	-1.70194	3.98512
54660478	chr12:54660478:A:G	4.75589e-20	-2.20765	-4.00186e-10
54660710	chr12:54660710:G:A	3.1527e-20	-1.56494	-1.05384
54661031	chr12:54661031:A:G	9.24139e-20	-1.54334	-4.00186e-10
54661397	chr12:54661397:G:A	2.18754e-18	-1.89749	3.5184
54661416	chr12:54661416:C:T	1.4334e-20	-2.11502	-1.29196
54661419	chr12:54661419:T:G	1.12277e-19	-4.48875e-10	-1.34865
54662040	chr12:54662040:A:G	1.05515e-19	-4.48875e-10	-1.41077
54662103	chr12:54662103:T:A	1.11718e-19	-4.48875e-10	-1.35364
54662227	chr12:54662227:A:G	1.17504e-20	-2.22877	-1.37696
54662513	chr12:54662513:T:C	1.05881e-19	-4.48875e-10	-1.4073
54663068	chr12:54663068:TA:T	4.67635e-20	-1.54528	-0.67924
54663658	chr12:54663658:C:G	2.56946e-20	-2.11653	-0.706807
54663775	chr12:54663775:A:G	1.2374e-19	-4.48875e-10	-1.25144
54663955	chr12:54663955:T:A	1.13207e-20	-2.24695	-1.39604
54664063	chr12:54664063:A:G	1.0627e-19	-4.48875e-10	-1.40363
54664320	chr12:54664320:A:G	1.60895e-19	-4.48875e-10	-0.988866
54664429	chr12:54664429:C:G	1.65734e-20	-2.07485	-1.18697
54664448	chr12:54664448:C:T	1.11147e-19	-4.48875e-10	-1.35877
54664527	chr12:54664527:T:C	4.12768e-20	-1.63335	-0.715972
54664539	chr12:54664539:G:A	4.40749e-20	-1.58725	-0.696478
54664667	chr12:54664667:T:C	2.07675e-20	-2.18493	-0.851301
54664927	chr12:54664927:G:A	2.68361e-20	-1.85876	-0.921114
54665118	chr12:54665118:G:T	1.33392e-17	-1.73153	5.16037
54665122	chr12:54665122:A:G	1.22718e-20	-2.17857	-1.38375
54665259	chr12:54665259:C:A	4.74145e-20	-2.21069	-4.00186e-10
54665371	chr12:54665371:C:A	1.55106e-20	-1.92217	-1.40592
54665489	chr12:54665489:C:A	4.34613e-20	-2.08701	-0.210741
54665524	chr12:54665524:C:T	1.41015e-20	-2.07966	-1.34368
54666202	chr12:54666202:C:T	6.90425e-19	-4.48875e-10	0.467688
54666264	chr12:54666264:G:A	1.53713e-19	-4.48875e-10	-1.03453
54666273	chr12:54666273:C:T	1.18296e-16	-4.48875e-10	5.61132
54666764	chr12:54666764:A:T	4.96986e-20	-1.5446	-0.619043
54666803	chr12:54666803:A:T	1.06042e-19	-4.48875e-10	-1.40578
54666880	chr12:54666880:T:C	5.81959e-20	-2.0058	-4.00186e-10
54667224	chr12:54667224:C:T	1.75998e-20	-2.09827	-1.10347
54667423	chr12:54667423:C:T	4.2617e-20	-1.62135	-0.696019
54667687	chr12:54667687:A:T	7.58263e-20	-2.24592	0.504746
54667711	chr12:54667711:C:T	1.29841e-20	-2.22646	-1.27943
54667831	chr12:54667831:C:T	1.81944e-20	-2.09815	-1.07036
54667936	chr12:54667936:A:G	4.60038e-20	-2.24089	-4.00186e-10
54668147	chr12:54668147:A:G	2.88243e-20	-1.62675	-1.08165
54668248	chr12:54668248:C:T	1.20873e-20	-2.20047	-1.37699
54668684	chr12:54668684:G:A	4.87479e-20	-2.18296	-4.00186e-10
54668999	chr12:54668999:G:A	4.58925e-20	-2.24332	-4.00186e-10
54669412	chr12:54669412:A:G	1.26481e-20	-2.23052	-1.30159
54669560	chr12:54669560:A:G	1.97719e-20	-1.88533	-1.20003
54669697	chr12:54669697:T:C	2.06184e-20	-1.84195	-1.20149
54669724	chr12:54669724:T:C	1.71644e-19	-4.48875e-10	-0.924198
54670077	chr12:54670077:T:C	1.21447e-19	-4.48875e-10	-1.27014
54670237	chr12:54670237:C:T	4.56847e-20	-2.24786	-4.00186e-10
54670330	chr12:54670330:T:C	3.57292e-20	-1.81344	-0.680206
54670705	chr12:54670705:G:A	1.22447e-20	-2.19259	-1.37194
54671414	chr12:54671414:C:T	3.62417e-20	-1.46294	-1.01647
54671611	chr12:54671611:G:A	2.18881e-20	-2.0759	-0.907774
54671749	chr12:54671749:C:T	2.28762e-20	-1.80717	-1.13235
54672035	chr12:54672035:A:G	1.16179e-19	-4.48875e-10	-1.31449
54672464	chr12:54672464:CACTT:C	1.3568e-19	-4.48875e-10	-1.15932
54673243	chr12:54673243:G:C	4.1733e-20	-1.86786	-0.470467
54673556	chr12:54673556:T:C	4.28008e-20	-1.6938	-0.619262
54673683	chr12:54673683:G:A	7.38187e-20	-2.1471	0.379095
54673931	chr12:54673931:C:A	1.05806e-19	-4.48875e-10	-1.40801
54674139	chr12:54674139:G:T	5.54692e-20	-2.14115	0.087362
54674187	chr12:54674187:T:C	2.26737e-19	-4.48875e-10	-0.645828
54674378	chr12:54674378:G:A	6.34952e-20	-2.17194	0.253285
54674451	chr12:54674451:T:A	6.4531e-20	-2.16788	0.265405
54674524	chr12:54674524:CTTTTTTCTTT:C	3.71588e-20	-1.59229	-0.862131
54674606	chr12:54674606:C:G	7.0188e-20	-2.13798	0.31954
54674812	chr12:54674812:C:T	2.90091e-20	-1.49666	-1.20535
54674918	chr12:54674918:A:G	6.3818e-20	-2.05868	0.145094
54675783	chr12:54675783:A:C	4.70571e-20	-2.21826	-4.00186e-10
54675835	chr12:54675835:A:G	5.45037e-20	-2.06044	-0.0109081
54675883	chr12:54675883:C:G	1.15191e-19	-4.48875e-10	-1.32303
54676135	chr12:54676135:AG:A	5.72086e-20	-2.04862	0.0257041
54677000	chr12:54677000:T:C	6.21235e-20	-2.07667	0.13617
54677259	chr12:54677259:C:G	8.7897e-20	-1.59345	-4.00186e-10
54677301	chr12:54677301:GAAT:G	1.19755e-19	-4.48875e-10	-1.28417
54677453	chr12:54677453:T:A	3.08656e-19	-4.48875e-10	-0.337391
54677482	chr12:54677482:A:G	3.0534e-19	-4.48875e-10	-0.348193
54677598	chr12:54677598:C:T	2.10175e-20	-2.04383	-0.980433
54678106	chr12:54678106:G:A	2.24934e-20	-2.17099	-0.785403
54678282	chr12:54678282:C:T	2.05914e-20	-1.92735	-1.11739
54678652	chr12:54678652:C:T	1.93273e-16	-4.48875e-10	6.10224
54678809	chr12:54678809:C:T	2.45475e-20	-1.7858	-1.0832
54678919	chr12:54678919:G:A	2.13436e-20	-2.2438	-0.765062
54679221	chr12:54679221:G:A	2.9279e-20	-1.34754	-1.34521
54679377	chr12:54679377:G:T	2.34345e-20	-1.53863	-1.37678
54680064	chr12:54680064:T:A	2.0926e-20	-1.67138	-1.35725
54680191	chr12:54680191:G:A	2.86763e-20	-2.22981	-0.483738
54680222	chr12:54680222:T:C	1.45725e-20	-2.07128	-1.3192
54680351	chr12:54680351:G:T	1.0463e-18	-4.48875e-10	0.883395
54680377	chr12:54680377:TTATTCAACTGTAAGGACAAGATCAGC:T	1.10948e-18	-4.48875e-10	0.94203
54680652	chr12:54680652:C:G	1.98564e-20	-1.90566	-1.17543
54680747	chr12:54680747:C:T	2.47311e-20	-1.69015	-1.17141
54680803	chr12:54680803:A:G	1.93448e-20	-1.92849	-1.1787
54681221	chr12:54681221:C:T	1.14401e-19	-4.48875e-10	-1.32991
54681336	chr12:54681336:G:A	1.00775e-16	-4.48875e-10	5.45102
54681653	chr12:54681653:G:A	2.45337e-20	-1.68337	-1.1862
54681990	chr12:54681990:A:G	1.78179e-20	-1.90465	-1.28477
54682812	chr12:54682812:C:G	1.90414e-20	-1.86799	-1.25502
54683153	chr12:54683153:G:A	2.45657e-20	-1.72067	-1.1476
54683277	chr12:54683277:C:T	1.42402e-20	-2.08062	-1.33293
54683531	chr12:54683531:G:A	2.34189e-20	-1.62328	-1.2928
54683641	chr12:54683641:C:T	1.42547e-20	-2.24436	-1.16817
54683661	chr12:54683661:A:G	3.06477e-20	-1.42693	-1.22013
54683900	chr12:54683900:C:T	5.15767e-20	-2.12655	-4.00186e-10
54683968	chr12:54683968:C:T	2.27844e-20	-1.70897	-1.23457
54684801	chr12:54684801:G:A	7.92216e-20	-0.505292	-1.19208
54685000	chr12:54685000:G:A	4.14347e-20	-2.20491	-0.140589
54685146	chr12:54685146:A:T	2.69835e-20	-2.01851	-0.755879
54685398	chr12:54685398:C:T	1.31178e-20	-2.08254	-1.4131
54685570	chr12:54685570:G:A	3.73969e-20	-2.21153	-0.236499
54685885	chr12:54685885:C:T	1.5507e-18	-4.48875e-10	1.27684
54685900	chr12:54685900:G:C	2.39039e-20	-2.00864	-0.886939
54685927	chr12:54685927:G:C	2.28232e-19	-4.48875e-10	-0.639256
54686205	chr12:54686205:A:G	5.36022e-20	-1.14415	-0.94388
54686314	chr12:54686314:A:G	1.92371e-19	-2.13325	1.32305
54686597	chr12:54686597:A:C	1.13056e-20	-2.24791	-1.39641
54686735	chr12:54686735:G:T	1.14534e-18	-4.48875e-10	0.973837
54686822	chr12:54686822:G:C	1.18083e-18	-4.48875e-10	1.00435
54687016	chr12:54687016:A:G	1.19678e-18	-4.48875e-10	1.01777
54687400	chr12:54687400:G:A	2.17738e-19	-4.48875e-10	-0.686325
54687664	chr12:54687664:GC:G	1.16411e-20	-2.20222	-1.41285
54687752	chr12:54687752:A:G	2.35076e-19	-4.48875e-10	-0.609708
54687754	chr12:54687754:TG:T	1.65563e-19	-4.48875e-10	-0.960267
54687772	chr12:54687772:G:A	8.44048e-20	-1.634	-4.00186e-10
54687822	chr12:54687822:C:T	1.06433e-19	-4.48875e-10	-1.4021
54687899	chr12:54687899:T:C	9.85817e-20	-1.47873	-4.00186e-10
54688300	chr12:54688300:T:C	1.20373e-20	-2.20862	-1.37299
54689049	chr12:54689049:A:G	1.19329e-20	-2.23904	-1.35128
54689236	chr12:54689236:A:T	2.36784e-20	-1.88756	-1.01749
54689325	chr12:54689325:T:A	1.55031e-20	-1.94669	-1.38189
54689421	chr12:54689421:C:G	1.05334e-19	-4.48875e-10	-1.41248
54689495	chr12:54689495:T:C	4.60042e-20	-2.24089	-4.00186e-10
54689565	chr12:54689565:C:T	1.1683e-20	-2.19905	-1.41243
54689690	chr12:54689690:G:A	1.08304e-19	-4.48875e-10	-1.38467
54689782	chr12:54689782:A:C	1.09226e-19	-4.48875e-10	-1.3762
54690127	chr12:54690127:T:C	1.1632e-20	-2.20216	-1.4137
54690200	chr12:54690200:G:A	1.05244e-19	-4.48875e-10	-1.41334
54690472	chr12:54690472:G:C	3.33341e-20	-1.27507	-1.28796
54690494	chr12:54690494:G:A	1.16942e-20	-2.20432	-1.40621
54690687	chr12:54690687:G:A	1.33566e-20	-2.17787	-1.29974
54691538	chr12:54691538:C:T	1.47293e-20	-2.20751	-1.17227
54691694	chr12:54691694:A:G	1.31789e-20	-2.12745	-1.36355
54692049	chr12:54692049:T:A	2.83855e-20	-1.40513	-1.31861
54692333	chr12:54692333:G:A	2.16501e-20	-1.81183	-1.18278
54692354	chr12:54692354:T:C	2.38538e-20	-1.69811	-1.19956
54692497	chr12:54692497:G:A	2.16508e-20	-1.82412	-1.17046
54692533	chr12:54692533:C:G	1.59533e-20	-1.94373	-1.35623
54692537	chr12:54692537:C:T	2.89709e-20	-1.38387	-1.31945
54692810	chr12:54692810:C:A	1.45977e-20	-2.2094	-1.17935
54693294	chr12:54693294:G:A	1.05921e-19	-4.48875e-10	-1.40693
54693952	chr12:54693952:G:GATA	1.26993e-19	-4.48875e-10	-1.22549
54693955	chr12:54693955:A:T	1.27401e-19	-4.48875e-10	-1.22228
54693957	chr12:54693957:A:ATAGCT	1.25707e-19	-4.48875e-10	-1.23567
54694013	chr12:54694013:T:A	2.13132e-20	-1.83504	-1.17525
54694078	chr12:54694078:C:T	2.46386e-19	-0.56272	-4.00186e-10
54694893	chr12:54694893:A:C	3.1444e-20	-1.3064	-1.31501
54694911	chr12:54694911:A:G	1.36159e-19	-4.48875e-10	-1.15579
54694936	chr12:54694936:T:A	2.92418e-20	-1.38319	-1.31083
54694939	chr12:54694939:T:C	1.46854e-19	-4.48875e-10	-1.08018
54695706	chr12:54695706:G:A	4.93156e-20	-2.17138	-4.00186e-10
54695756	chr12:54695756:C:T	2.22697e-20	-1.68607	-1.28032
54695921	chr12:54695921:T:A	1.06761e-19	-4.48875e-10	-1.39902
54696019	chr12:54696019:T:C	5.02044e-20	-2.15352	-4.00186e-10
54696512	chr12:54696512:T:C	1.1233e-20	-2.23863	-1.41213
54696788	chr12:54696788:C:T	2.45811e-20	-1.70189	-1.16575
54697269	chr12:54697269:A:G	3.3114e-19	-0.963014	0.695937
54697446	chr12:54697446:G:A	1.21988e-19	-4.48875e-10	-1.2657
54697573	chr12:54697573:G:A	1.54337e-20	-1.96709	-1.36598
54697654	chr12:54697654:T:C	2.67285e-20	-1.59285	-1.19104
54698105	chr12:54698105:G:A	1.18314e-20	-2.21898	-1.37988
54698240	chr12:54698240:C:G	1.69849e-19	-1.99711	1.0624
54698521	chr12:54698521:C:T	1.73758e-19	-2.227	1.31504
54698590	chr12:54698590:A:T	1.61856e-20	-2.11409	-1.17141
54698752	chr12:54698752:C:T	1.38819e-19	-4.48875e-10	-1.13645
54698761	chr12:54698761:G:T	1.05014e-19	-4.48875e-10	-1.41553
54698918	chr12:54698918:C:T	1.33797e-19	-4.48875e-10	-1.1733
54699115	chr12:54699115:A:G	2.51423e-20	-2.06381	-0.781259
54699166	chr12:54699166:G:A	1.19709e-20	-2.22444	-1.36271
54699653	chr12:54699653:G:A	4.48907e-20	-1.24114	-1.02424
54700725	chr12:54700725:T:C	3.49822e-19	-4.48875e-10	-0.212195
54700756	chr12:54700756:G:A	1.05181e-19	-4.48875e-10	-1.41394
54701058	chr12:54701058:G:C	3.60018e-20	-1.43838	-1.04767
54701364	chr12:54701364:G:A	5.9988e-20	-1.97547	-4.00186e-10
54701746	chr12:54701746:G:C	1.07532e-19	-4.48875e-10	-1.39183
54701753	chr12:54701753:C:G	1.73028e-20	-2.02888	-1.18987
54701878	chr12:54701878:G:A	3.07819e-19	-2.22687	1.88676
54702011	chr12:54702011:C:T	2.50333e-19	-4.48875e-10	-0.546826
54702109	chr12:54702109:G:A	2.16357e-20	-1.81748	-1.1778
54702244	chr12:54702244:A:G	1.15975e-20	-2.22321	-1.39562
54702320	chr12:54702320:A:G	2.95079e-19	-2.22386	1.84148
54702328	chr12:54702328:A:C	4.02021e-19	-4.48875e-10	-0.0731159
54702726	chr12:54702726:ACCATGTATCCATTAGTTATAATGGAT:A	2.42833e-20	-1.72123	-1.1586
54702905	chr12:54702905:T:C	2.4122e-20	-1.47057	-1.41593
54702993	chr12:54702993:G:A	3.4927e-19	-4.48875e-10	-0.213773
54703131	chr12:54703131:T:G	1.88972e-19	-2.03941	1.21139
54703190	chr12:54703190:T:C	2.67291e-20	-1.92219	-0.861673
54703621	chr12:54703621:C:T	7.40193e-20	-1.68544	-0.0798491
54704008	chr12:54704008:T:C	4.65539e-20	-2.22901	-4.00186e-10
54704655	chr12:54704655:A:T	1.15855e-19	-4.48875e-10	-1.31728
54704731	chr12:54704731:G:A	1.24745e-20	-2.24789	-1.29804
54704907	chr12:54704907:A:G	5.05082e-20	-2.14748	-4.00186e-10
54705308	chr12:54705308:T:G	4.84372e-20	-2.18935	-4.00186e-10
54705379	chr12:54705379:T:G	4.05438e-20	-1.53381	-0.833425
54705692	chr12:54705692:C:G	2.79953e-20	-1.691	-1.04658
54705711	chr12:54705711:G:A	1.0497e-19	-4.48875e-10	-1.41594
54705853	chr12:54705853:C:T	1.29142e-19	-4.48875e-10	-1.20871
54706418	chr12:54706418:T:C	1.34533e-19	-4.48875e-10	-1.16781
54706574	chr12:54706574:T:C	5.08651e-20	-2.14044	-4.00186e-10
54706707	chr12:54706707:G:A	1.06817e-19	-1.11514	-0.28336
54706752	chr12:54706752:C:A	1.04674e-19	-1.13086	-0.287905
54706840	chr12:54706840:A:G	1.15401e-20	-2.21769	-1.40609
54706851	chr12:54706851:A:C	1.14675e-19	-4.48875e-10	-1.32752
54707120	chr12:54707120:T:C	1.04978e-19	-4.48875e-10	-1.41587
54707252	chr12:54707252:T:C	1.14656e-19	-4.48875e-10	-1.32768
54707347	chr12:54707347:G:A	1.12436e-19	-4.48875e-10	-1.34723
54707407	chr12:54707407:A:T	2.54712e-20	-1.64971	-1.18236
54707423	chr12:54707423:C:T	1.0503e-19	-4.48875e-10	-1.41537
54707491	chr12:54707491:G:A	1.16161e-19	-4.48875e-10	-1.31464
54707532	chr12:54707532:G:C	4.39764e-19	-4.48875e-10	0.0166189
54707817	chr12:54707817:G:A	2.47132e-20	-1.67664	-1.18565
54707849	chr12:54707849:G:A	1.05538e-19	-4.48875e-10	-1.41055
54708069	chr12:54708069:T:G	1.75143e-19	-4.48875e-10	-0.904019
54708363	chr12:54708363:C:T	1.04982e-19	-4.48875e-10	-1.41583
54708463	chr12:54708463:A:T	1.06863e-19	-4.48875e-10	-1.39808
54708700	chr12:54708700:T:A	1.4865e-20	-2.07929	-1.29132
54708848	chr12:54708848:A:C	1.35486e-19	-4.48875e-10	-1.16075
54708928	chr12:54708928:T:C	1.14656e-19	-4.48875e-10	-1.32768
54709045	chr12:54709045:A:G	1.72279e-20	-1.93152	-1.29158
54709050	chr12:54709050:T:C	1.17261e-20	-2.19196	-1.41584
54709295	chr12:54709295:T:G	1.73771e-20	-1.91419	-1.30028
54709339	chr12:54709339:G:A	1.49416e-20	-2.06889	-1.29658
54709370	chr12:54709370:G:A	1.40393e-20	-2.07581	-1.35195
54709414	chr12:54709414:G:A	1.50587e-20	-2.07104	-1.28662
54709838	chr12:54709838:T:A	7.52101e-20	-1.60984	-0.139493
54709905	chr12:54709905:T:C	1.65849e-19	-4.48875e-10	-0.958539
54710011	chr12:54710011:A:T	1.17063e-19	-4.48875e-10	-1.30691
54710096	chr12:54710096:A:T	1.65645e-19	-4.48875e-10	-0.959774
54710118	chr12:54710118:A:G	1.1404e-19	-4.48875e-10	-1.33307
54710214	chr12:54710214:A:G	1.05101e-19	-4.48875e-10	-1.4147
54710810	chr12:54710810:G:A	4.38395e-20	-0.876635	-1.41245
54711052	chr12:54711052:A:G	1.38968e-20	-2.22571	-1.21225
54711221	chr12:54711221:C:T	1.28854e-20	-2.18989	-1.32364
54711551	chr12:54711551:T:A	3.96226e-20	-1.00535	-1.38487
54712289	chr12:54712289:ATGT:A	1.10834e-19	-4.48875e-10	-1.36158
54713251	chr12:54713251:C:T	3.10773e-20	-1.26041	-1.37273
54713319	chr12:54713319:C:T	3.22167e-20	-1.23385	-1.36328
54713529	chr12:54713529:A:G	1.89583e-20	-1.92643	-1.20094
54713671	chr12:54713671:G:A	1.07503e-19	-4.48875e-10	-1.3921
54713722	chr12:54713722:T:A	5.29815e-19	-4.48875e-10	0.202909
54713890	chr12:54713890:G:T	1.4856e-20	-2.05271	-1.3185
54713944	chr12:54713944:C:A	1.26262e-19	-4.48875e-10	-1.23126
54713981	chr12:54713981:G:A	1.45873e-20	-2.04534	-1.34412
54714042	chr12:54714042:T:C	1.24322e-19	-4.48875e-10	-1.24674
54714101	chr12:54714101:A:G	1.37917e-19	-4.48875e-10	-1.14297
54714179	chr12:54714179:G:A	1.13421e-20	-2.23042	-1.41068
54714914	chr12:54714914:C:A	2.13864e-19	-4.48875e-10	-0.704277
54715305	chr12:54715305:A:G	1.54702e-20	-2.00875	-1.32195
54715857	chr12:54715857:T:A	1.26912e-19	-4.48875e-10	-1.22613
54716675	chr12:54716675:G:A	1.67725e-19	-4.48875e-10	-0.947292
54716966	chr12:54716966:G:A	7.21973e-20	-1.79022	-4.00186e-10
54717316	chr12:54717316:C:G	1.05711e-19	-4.48875e-10	-1.40891
54717776	chr12:54717776:A:C	1.34475e-20	-2.08495	-1.38587
54718219	chr12:54718219:C:T	2.13503e-19	-4.48875e-10	-0.705967
54718432	chr12:54718432:G:A	1.68489e-19	-4.48875e-10	-0.942751
54718816	chr12:54718816:G:A	1.2432e-19	-4.48875e-10	-1.24676
54720289	chr12:54720289:C:T	1.19182e-20	-2.19653	-1.39502
54720488	chr12:54720488:C:T	1.34528e-19	-4.48875e-10	-1.16785
54720684	chr12:54720684:A:G	1.14689e-20	-2.24028	-1.3897
54720785	chr12:54720785:A:G	1.38877e-20	-2.04444	-1.39417
54721164	chr12:54721164:G:C	5.55453e-20	-2.05242	-4.00186e-10
54721418	chr12:54721418:C:T	1.40531e-17	-4.48875e-10	3.48098
54722085	chr12:54722085:C:T	6.70253e-19	-4.48875e-10	0.438037
54722279	chr12:54722279:A:G	1.50614e-19	-4.48875e-10	-1.0549
54722651	chr12:54722651:C:G	6.64382e-20	-1.29101	-0.582332
54722826	chr12:54722826:G:A	6.97166e-20	-1.82518	-4.00186e-10
54722969	chr12:54722969:AC:A	2.58602e-20	-2.23593	-0.580978
54723112	chr12:54723112:A:G	1.18082e-20	-2.21935	-1.38147
54723366	chr12:54723366:G:A	1.47585e-19	-4.48875e-10	-1.07522
54723645	chr12:54723645:G:A	1.86775e-19	-4.48875e-10	-0.839713
54724011	chr12:54724011:C:T	2.19478e-20	-1.66384	-1.31712
54724205	chr12:54724205:C:T	1.51769e-20	-2.18535	-1.16449
54725406	chr12:54725406:A:G	1.16151e-20	-2.24484	-1.37247
54726003	chr12:54726003:G:A	2.25767e-19	-4.48875e-10	-0.650115
54726343	chr12:54726343:T:A	1.34801e-19	-4.48875e-10	-1.16582
54726676	chr12:54726676:G:A	1.41921e-19	-4.48875e-10	-1.11435
54727409	chr12:54727409:T:C	4.47691e-20	-1.43021	-0.837896
54727804	chr12:54727804:A:G	5.41368e-20	-1.08274	-0.995364
54727820	chr12:54727820:T:A	1.31789e-19	-4.48875e-10	-1.18841
54728089	chr12:54728089:A:G	1.15948e-20	-2.24692	-1.37215
54728138	chr12:54728138:G:A	1.05297e-19	-4.48875e-10	-1.41284
54728218	chr12:54728218:G:A	2.0149e-20	-1.65946	-1.407
54729038	chr12:54729038:A:T	1.34867e-20	-2.2447	-1.22321
54729850	chr12:54729850:C:T	1.23971e-19	-4.48875e-10	-1.24957
54729991	chr12:54729991:A:G	5.48819e-20	-2.06443	-4.00186e-10
54730157	chr12:54730157:C:T	1.27546e-19	-4.48875e-10	-1.22114
54730936	chr12:54730936:G:C	1.70758e-20	-2.21782	-1.01414
54730946	chr12:54730946:C:T	5.8101e-20	-2.00744	-4.00186e-10
54730949	chr12:54730949:T:C	1.88012e-20	-2.24122	-0.894478
54730950	chr12:54730950:G:A	1.04975e-19	-4.48875e-10	-1.4159
54730993	chr12:54730993:C:T	2.74314e-20	-1.34713	-1.4108
54731053	chr12:54731053:G:A	2.47827e-19	-4.48875e-10	-0.556888
54731134	chr12:54731134:G:A	2.90124e-20	-1.46088	-1.24102
54731368	chr12:54731368:T:C	1.73004e-19	-4.48875e-10	-0.916305
54731388	chr12:54731388:C:T	2.366e-20	-1.52598	-1.37986
54731648	chr12:54731648:G:A	3.91266e-20	-2.03015	-0.372666
54731656	chr12:54731656:G:A	4.08991e-20	-1.99828	-0.36023
54731834	chr12:54731834:G:A	1.31062e-19	-4.48875e-10	-1.19395
54731856	chr12:54731856:A:G	2.34684e-19	-4.48875e-10	-0.611377
54732003	chr12:54732003:A:G	1.24358e-20	-2.23937	-1.30968
54732015	chr12:54732015:A:G	5.90529e-20	-0.721082	-1.2701
54732175	chr12:54732175:T:A	4.94784e-20	-2.16808	-4.00186e-10
54732667	chr12:54732667:G:C	1.11615e-19	-4.48875e-10	-1.35456
54732812	chr12:54732812:T:C	1.14311e-20	-2.24627	-1.38701
54732815	chr12:54732815:G:A	1.04973e-19	-4.48875e-10	-1.41592
54732852	chr12:54732852:G:A	1.05041e-19	-4.48875e-10	-1.41527
54732971	chr12:54732971:G:C	1.12874e-20	-2.24727	-1.39866
54733137	chr12:54733137:A:G	1.22565e-20	-2.23154	-1.33202
54734316	chr12:54734316:C:T	1.05764e-19	-4.48875e-10	-1.40841
54734387	chr12:54734387:A:G	1.12172e-20	-2.23865	-1.41352
54734441	chr12:54734441:C:A	1.18659e-19	-4.48875e-10	-1.29336
54734742	chr12:54734742:G:C	6.81851e-20	-1.84739	-4.00186e-10
54735159	chr12:54735159:C:T	1.20214e-19	-4.48875e-10	-1.28035
54735331	chr12:54735331:C:G	1.08814e-19	-4.48875e-10	-1.37998
54735832	chr12:54735832:T:C	1.16443e-19	-4.48875e-10	-1.31222
54735946	chr12:54735946:C:A	1.16241e-19	-4.48875e-10	-1.31396
54736615	chr12:54736615:G:A	5.39572e-20	-2.08143	-4.00186e-10
54736743	chr12:54736743:G:T	1.05245e-19	-4.48875e-10	-1.41333
54736864	chr12:54736864:T:C	1.05278e-19	-4.48875e-10	-1.41301
54736888	chr12:54736888:C:T	1.17051e-20	-2.20853	-1.40106
54737101	chr12:54737101:A:G	1.14437e-19	-4.48875e-10	-1.32959
54737114	chr12:54737114:T:A	4.25848e-20	-1.7804	-0.537725
54737300	chr12:54737300:T:G	2.86424e-20	-1.75429	-0.960443
54737717	chr12:54737717:G:A	1.07386e-19	-4.48875e-10	-1.39319
54737739	chr12:54737739:G:C	1.05389e-19	-4.48875e-10	-1.41196
54737845	chr12:54737845:T:C	1.05554e-19	-4.48875e-10	-1.4104
54737912	chr12:54737912:TTC:T	2.12014e-20	-2.0135	-1.00205
54737935	chr12:54737935:T:G	1.05002e-19	-4.48875e-10	-1.41564
54737977	chr12:54737977:A:G	1.08313e-19	-4.48875e-10	-1.3846
54738060	chr12:54738060:T:C	1.04971e-19	-4.48875e-10	-1.41594
54738752	chr12:54738752:T:A	1.16443e-19	-4.48875e-10	-1.31222
54738794	chr12:54738794:G:C	1.08385e-19	-4.48875e-10	-1.38393
54739411	chr12:54739411:G:A	2.46036e-19	-4.48875e-10	-0.564141
54739449	chr12:54739449:G:T	1.09406e-19	-4.48875e-10	-1.37456
54739484	chr12:54739484:G:T	1.16873e-19	-4.48875e-10	-1.30853
54739540	chr12:54739540:G:A	1.13247e-19	-4.48875e-10	-1.34005
54739548	chr12:54739548:T:C	1.14023e-19	-4.48875e-10	-1.33322
54739608	chr12:54739608:C:A	1.13766e-20	-2.23717	-1.4009
54739635	chr12:54739635:T:C	4.44638e-20	-1.74961	-0.525332
54739702	chr12:54739702:C:T	1.16947e-19	-4.48875e-10	-1.3079
54740594	chr12:54740594:T:C	1.15145e-19	-4.48875e-10	-1.32342
54740664	chr12:54740664:A:G	1.15234e-19	-4.48875e-10	-1.32265
54740712	chr12:54740712:G:A	9.60683e-20	-1.50456	-4.00186e-10
54740740	chr12:54740740:T:C	1.55492e-19	-4.48875e-10	-1.02303
54740832	chr12:54740832:G:C	1.05133e-19	-4.48875e-10	-1.41439
54741063	chr12:54741063:A:G	5.89266e-20	-1.02653	-0.966796
54741293	chr12:54741293:G:A	1.05193e-19	-4.48875e-10	-1.41382
54741302	chr12:54741302:G:T	1.13984e-19	-4.48875e-10	-1.33356
54741561	chr12:54741561:C:T	1.13382e-19	-4.48875e-10	-1.33886
54741598	chr12:54741598:A:G	1.1203e-20	-2.24305	-1.41039
54741632	chr12:54741632:C:G	1.06418e-19	-4.48875e-10	-1.40225
54741992	chr12:54741992:A:G	6.36186e-20	-1.91671	-4.00186e-10
54742196	chr12:54742196:C:T	1.07286e-19	-4.48875e-10	-1.39412
54742341	chr12:54742341:A:C	1.05088e-19	-4.48875e-10	-1.41482
54742539	chr12:54742539:C:T	1.15228e-19	-4.48875e-10	-1.32271
54742743	chr12:54742743:C:T	1.0961e-19	-4.48875e-10	-1.37269
54743089	chr12:54743089:A:G	2.23117e-20	-1.57775	-1.38676
54743254	chr12:54743254:G:A	5.59569e-20	-1.05453	-0.990504
54743320	chr12:54743320:T:C	1.0599e-19	-4.48875e-10	-1.40628
54743838	chr12:54743838:G:A	2.68673e-19	-4.48875e-10	-0.476125
54743935	chr12:54743935:G:A	1.05952e-19	-4.48875e-10	-1.40664
54743959	chr12:54743959:T:C	1.05258e-19	-4.48875e-10	-1.41321
54744098	chr12:54744098:A:C	1.06799e-19	-4.48875e-10	-1.39867
54744700	chr12:54744700:A:G	2.04507e-19	-4.48875e-10	-0.749018
54744711	chr12:54744711:A:AATCAC	4.67338e-20	-1.22441	-1.00074
54744723	chr12:54744723:C:T	1.1826e-20	-2.2416	-1.35772
54744724	chr12:54744724:G:A	1.09135e-19	-4.48875e-10	-1.37703
54745735	chr12:54745735:T:C	4.7864e-20	-1.06747	-1.13378
54745766	chr12:54745766:A:G	1.05459e-19	-4.48875e-10	-1.41129
54746408	chr12:54746408:AC:A	1.1408e-19	-4.48875e-10	-1.33272
54746559	chr12:54746559:C:T	1.06493e-19	-4.48875e-10	-1.40154
54746618	chr12:54746618:C:T	1.14579e-20	-2.23456	-1.39638
54747195	chr12:54747195:A:G	1.04974e-19	-4.48875e-10	-1.41591
54747242	chr12:54747242:A:C	1.3477e-20	-2.0575	-1.41113
54747410	chr12:54747410:TG:T	1.23435e-19	-4.48875e-10	-1.25391
54747766	chr12:54747766:A:C	1.08106e-19	-4.48875e-10	-1.38651
54748061	chr12:54748061:A:G	6.40513e-20	-0.938771	-0.971164
54748206	chr12:54748206:T:C	1.36579e-20	-2.04539	-1.40992
54748377	chr12:54748377:C:T	1.08878e-19	-4.48875e-10	-1.37939
54748760	chr12:54748760:TC:T	1.1904e-19	-4.48875e-10	-1.29016
54749426	chr12:54749426:T:C	1.10234e-19	-4.48875e-10	-1.36702
54749788	chr12:54749788:T:C	1.27314e-19	-4.48875e-10	-1.22296
54750237	chr12:54750237:G:A	2.55776e-19	-0.525316	-4.00186e-10
54750713	chr12:54750713:T:C	5.64359e-20	-2.03651	-4.00186e-10
54750890	chr12:54750890:T:C	1.05031e-19	-4.48875e-10	-1.41536
54751012	chr12:54751012:T:G	1.05305e-19	-4.48875e-10	-1.41275
54751359	chr12:54751359:C:A	4.33662e-20	-0.904741	-1.3952
54751754	chr12:54751754:C:T	2.46926e-19	-4.48875e-10	-0.560529
54752294	chr12:54752294:C:G	1.11351e-19	-4.48875e-10	-1.35694
54752373	chr12:54752373:G:A	1.20136e-20	-2.23562	-1.34796
54752610	chr12:54752610:G:A	2.07693e-19	-4.48875e-10	-0.733559
54752697	chr12:54752697:G:T	1.10127e-19	-4.48875e-10	-1.36798
54752997	chr12:54752997:C:G	1.06923e-19	-4.48875e-10	-1.39751
54753194	chr12:54753194:G:A	5.79575e-20	-2.23724	0.227335
54753251	chr12:54753251:T:C	1.60425e-19	-4.48875e-10	-0.99179
54753322	chr12:54753322:T:G	1.51937e-19	-2.08967	1.04352
54753349	chr12:54753349:A:G	2.04015e-20	-1.6686	-1.38541
54753766	chr12:54753766:G:C	1.54302e-19	-2.00098	0.970273
54754092	chr12:54754092:A:G	2.7593e-18	-4.48875e-10	1.85311
54754502	chr12:54754502:G:A	1.35772e-20	-2.08523	-1.37599
54754738	chr12:54754738:C:G	1.10179e-19	-4.48875e-10	-1.36751
54754751	chr12:54754751:G:A	1.24583e-20	-2.23655	-1.31068
54755099	chr12:54755099:C:G	3.30006e-18	-4.48875e-10	2.03208
54755245	chr12:54755245:A:G	3.03006e-20	-1.70118	-0.957269
54755341	chr12:54755341:ATTTG:A	1.05219e-19	-4.48875e-10	-1.41357
54755443	chr12:54755443:T:G	1.09445e-19	-4.48875e-10	-1.3742
54755476	chr12:54755476:T:C	1.61082e-20	-2.22565	-1.06464
54755701	chr12:54755701:T:C	7.09612e-20	-1.77522	-0.0322659
54755763	chr12:54755763:A:G	1.21298e-19	-4.48875e-10	-1.27137
54755779	chr12:54755779:A:G	1.60221e-20	-2.21946	-1.07619
54756102	chr12:54756102:C:T	1.27332e-18	-4.48875e-10	1.07977
54756172	chr12:54756172:T:A	1.33529e-18	-4.48875e-10	1.12728
54756493	chr12:54756493:G:T	3.56114e-20	-1.69504	-0.801916
54756664	chr12:54756664:C:T	1.15166e-20	-2.24722	-1.37861
54756927	chr12:54756927:G:A	1.33214e-19	-4.48875e-10	-1.17766
54757394	chr12:54757394:G:A	4.94213e-20	-2.16924	-4.00186e-10
54757621	chr12:54757621:C:G	1.10911e-19	-4.48875e-10	-1.36089
54758504	chr12:54758504:C:T	2.34355e-20	-2.06523	-0.850137
54758673	chr12:54758673:T:G	1.42619e-20	-2.23422	-1.17781
54758807	chr12:54758807:TG:T	5.49868e-20	-2.06253	-4.00186e-10
54759127	chr12:54759127:G:A	2.53782e-20	-2.0746	-0.761134
54759867	chr12:54759867:A:T	1.79026e-20	-2.24667	-0.938
54760074	chr12:54760074:A:T	2.21644e-20	-2.09175	-0.879381
54760078	chr12:54760078:G:T	7.28816e-20	-1.83581	0.0550253
54760087	chr12:54760087:A:G	1.25215e-20	-2.18835	-1.35382
54760337	chr12:54760337:G:A	3.18185e-19	-4.48875e-10	-0.306986
54760359	chr12:54760359:T:A	1.37693e-19	-4.48875e-10	-1.1446
54760439	chr12:54760439:C:T	3.75925e-20	-1.65159	-0.791221
54760525	chr12:54760525:G:A	1.36044e-19	-4.48875e-10	-1.15664
54760768	chr12:54760768:C:T	2.37662e-19	-4.48875e-10	-0.598768
54761084	chr12:54761084:T:A	1.11301e-19	-4.48875e-10	-1.35738
54761283	chr12:54761283:G:A	1.39554e-20	-2.24111	-1.19264
54761366	chr12:54761366:T:A	1.46719e-20	-2.23831	-1.14537
54761367	chr12:54761367:C:T	1.37744e-20	-2.0968	-1.35
54761414	chr12:54761414:C:G	1.10162e-19	-4.48875e-10	-1.36767
54761482	chr12:54761482:G:A	2.80417e-18	-4.48875e-10	1.86924
54761485	chr12:54761485:C:T	3.88386e-19	-4.48875e-10	-0.107619
54761651	chr12:54761651:T:C	1.69436e-20	-2.07693	-1.1628
54761795	chr12:54761795:C:T	1.58562e-19	-1.00347	-4.00186e-10
54761849	chr12:54761849:T:C	5.84512e-20	-2.00143	-4.00186e-10
54762070	chr12:54762070:A:G	3.05965e-19	-4.48875e-10	-0.346148
54762703	chr12:54762703:T:G	1.05416e-19	-4.48875e-10	-1.41171
54762747	chr12:54762747:T:C	1.50873e-20	-2.24063	-1.11513
54762880	chr12:54762880:T:C	1.16384e-19	-4.48875e-10	-1.31273
54762917	chr12:54762917:A:G	1.68421e-19	-4.48875e-10	-0.943152
54763237	chr12:54763237:G:T	1.53833e-20	-2.13622	-1.20011
54763362	chr12:54763362:C:G	4.89392e-20	-1.83118	-0.347865
54763411	chr12:54763411:T:G	3.39977e-19	-4.48875e-10	-0.240742
54763618	chr12:54763618:G:A	1.06492e-19	-4.48875e-10	-1.40155
54764144	chr12:54764144:G:A	3.11621e-19	-4.48875e-10	-0.32783
54764364	chr12:54764364:G:A	1.68384e-19	-4.48875e-10	-0.943374
54764408	chr12:54764408:C:T	4.31864e-20	-1.90029	-0.403806
54764462	chr12:54764462:C:CT	7.65281e-20	-1.73196	-4.00186e-10
54764856	chr12:54764856:TG:T	1.64585e-19	-1.80414	0.837949
54764925	chr12:54764925:T:A	1.37533e-20	-2.03347	-1.41487
54765178	chr12:54765178:T:C	1.69943e-19	-4.48875e-10	-0.934156
54765590	chr12:54765590:C:T	2.83593e-20	-2.11477	-0.609895
54765755	chr12:54765755:G:A	1.78244e-20	-2.02138	-1.16767
54766543	chr12:54766543:C:T	1.47273e-20	-2.18708	-1.19283
54766652	chr12:54766652:T:C	1.06382e-19	-4.48875e-10	-1.40259
54766661	chr12:54766661:TC:T	1.67214e-19	-4.48875e-10	-0.950343
54766769	chr12:54766769:C:T	1.10804e-19	-4.48875e-10	-1.36186
54766926	chr12:54766926:T:C	3.64433e-20	-1.97844	-0.495424
54767253	chr12:54767253:T:C	3.00762e-19	-4.48875e-10	-0.3633
54767285	chr12:54767285:A:G	1.07912e-19	-4.48875e-10	-1.3883
54767304	chr12:54767304:T:G	3.56335e-20	-2.02853	-0.467806
54767420	chr12:54767420:G:T	1.04976e-19	-4.48875e-10	-1.41589
54767541	chr12:54767541:G:A	1.32975e-20	-2.09657	-1.38547
54767917	chr12:54767917:T:C	1.61236e-20	-2.17956	-1.10977
54767963	chr12:54767963:A:C	1.44402e-20	-2.08303	-1.31657
54767978	chr12:54767978:T:G	1.16302e-19	-4.48875e-10	-1.31343
54768034	chr12:54768034:C:T	1.74455e-19	-4.48875e-10	-0.907951
54768154	chr12:54768154:G:A	1.49243e-20	-2.16963	-1.197
54768328	chr12:54768328:C:T	1.09309e-19	-4.48875e-10	-1.37544
54769070	chr12:54769070:C:T	4.83769e-20	-2.1906	-4.00186e-10
54769108	chr12:54769108:T:C	4.58804e-20	-2.24358	-4.00186e-10
54769175	chr12:54769175:T:C	1.33742e-20	-2.09112	-1.38517
54769346	chr12:54769346:C:T	2.73221e-20	-1.36683	-1.3951
54769436	chr12:54769436:G:A	2.9091e-20	-1.85253	-0.846661
54769641	chr12:54769641:T:C	1.43796e-20	-2.0067	-1.39711
54769835	chr12:54769835:C:G	5.03058e-20	-2.1515	-4.00186e-10
54769899	chr12:54769899:C:G	1.05205e-19	-4.48875e-10	-1.41371
54769952	chr12:54769952:T:C	1.09718e-19	-4.48875e-10	-1.37171
54770257	chr12:54770257:G:A	1.08144e-19	-4.48875e-10	-1.38615
54770950	chr12:54770950:C:T	1.02774e-18	-4.48875e-10	0.865494
54770960	chr12:54770960:C:A	1.413e-20	-2.00539	-1.41593
54771028	chr12:54771028:G:A	1.39885e-20	-2.03046	-1.40093
54771029	chr12:54771029:T:C	1.37905e-20	-2.03838	-1.40725
54771366	chr12:54771366:C:T	1.57706e-20	-2.17503	-1.13644
54771451	chr12:54771451:G:C	1.39385e-19	-4.48875e-10	-1.13238
54771600	chr12:54771600:A:C	1.26827e-20	-2.16312	-1.36626
54771862	chr12:54771862:A:G	1.193e-19	-4.48875e-10	-1.28797
54772352	chr12:54772352:T:C	3.15194e-20	-1.96477	-0.654245
54772738	chr12:54772738:G:A	1.35364e-20	-2.13632	-1.32792
54772816	chr12:54772816:T:C	4.56922e-20	-2.24769	-4.00186e-10
54773037	chr12:54773037:A:G	2.9575e-19	-4.48875e-10	-0.380103
54773084	chr12:54773084:A:G	1.0558e-19	-4.48875e-10	-1.41015
54773101	chr12:54773101:G:A	1.44322e-19	-4.48875e-10	-1.09757
54773357	chr12:54773357:T:C	1.06758e-19	-4.48875e-10	-1.39906
54774202	chr12:54774202:G:A	3.4595e-19	-4.48875e-10	-0.223325
54774341	chr12:54774341:C:T	1.4121e-20	-2.18381	-1.23814
54774345	chr12:54774345:C:T	3.19774e-19	-1.80661	1.5046
54774392	chr12:54774392:T:C	2.57234e-18	-4.48875e-10	1.78295
54774558	chr12:54774558:C:T	1.17449e-19	-4.48875e-10	-1.30361
54774840	chr12:54774840:T:G	1.32434e-20	-2.0713	-1.41482
54774878	chr12:54774878:C:A	1.30887e-19	-4.48875e-10	-1.19528
54775100	chr12:54775100:G:T	5.02356e-20	-2.15289	-4.00186e-10
54775275	chr12:54775275:C:A	8.23777e-20	-1.6583	-4.00186e-10
54775865	chr12:54775865:T:A	1.12631e-19	-4.48875e-10	-1.3455
54775954	chr12:54775954:C:T	1.39436e-20	-2.06006	-1.37454
54776202	chr12:54776202:A:T	1.15699e-19	-4.48875e-10	-1.31862
54776218	chr12:54776218:T:C	1.45801e-20	-2.17971	-1.21025
54776336	chr12:54776336:A:T	1.40936e-20	-2.00847	-1.41543
54776678	chr12:54776678:T:C	3.30985e-20	-2.0744	-0.495729
54776688	chr12:54776688:A:G	1.17329e-19	-4.48875e-10	-1.30463
54776764	chr12:54776764:G:A	1.63062e-19	-4.48875e-10	-0.975492
54776924	chr12:54776924:C:G	1.51175e-20	-2.18362	-1.17015
54777534	chr12:54777534:C:T	1.40057e-19	-4.48875e-10	-1.12757
54777560	chr12:54777560:G:A	2.25741e-19	-4.48875e-10	-0.650233
54777596	chr12:54777596:C:G	1.34119e-20	-2.06829	-1.40518
54777753	chr12:54777753:T:C	3.12446e-20	-1.95508	-0.672697
54778137	chr12:54778137:T:C	1.2006e-20	-2.18011	-1.4041
54778287	chr12:54778287:A:G	1.51793e-20	-2.1823	-1.16739
54778528	chr12:54778528:G:A	3.52057e-20	-2.07667	-0.431744
54778631	chr12:54778631:C:T	1.33056e-20	-2.07489	-1.40654
54778639	chr12:54778639:C:T	1.46363e-20	-2.11802	-1.26809
54778779	chr12:54778779:T:A	1.42371e-20	-1.99842	-1.41534
54778784	chr12:54778784:A:G	1.06651e-19	-4.48875e-10	-1.40005
54778916	chr12:54778916:A:G	1.09715e-19	-4.48875e-10	-1.37173
54778990	chr12:54778990:C:T	1.15231e-19	-4.48875e-10	-1.32268
54779047	chr12:54779047:A:C	3.39233e-19	-4.48875e-10	-0.242931
54779489	chr12:54779489:C:T	5.13199e-20	-2.13154	-4.00186e-10
54779525	chr12:54779525:A:T	1.06888e-19	-4.48875e-10	-1.39784
54779551	chr12:54779551:C:G	1.26794e-19	-4.48875e-10	-1.22706
54780059	chr12:54780059:G:A	1.05107e-19	-4.48875e-10	-1.41464
54780072	chr12:54780072:T:C	9.858e-20	-1.47875	-4.00186e-10
54780181	chr12:54780181:G:A	8.05861e-19	-4.48875e-10	0.622293
54780291	chr12:54780291:C:T	1.3491e-20	-2.06136	-1.40624
54780590	chr12:54780590:C:T	2.84031e-19	-4.48875e-10	-0.420535
54780593	chr12:54780593:A:C	3.01431e-20	-2.08408	-0.579582
54780645	chr12:54780645:G:A	1.57683e-20	-2.11707	-1.19455
54780715	chr12:54780715:A:G	1.1542e-19	-4.48875e-10	-1.32105
54780749	chr12:54780749:T:C	1.22222e-19	-4.48875e-10	-1.26378
54780804	chr12:54780804:T:C	1.2065e-19	-4.48875e-10	-1.27673
54780821	chr12:54780821:A:C	4.72733e-20	-2.21367	-4.00186e-10
54780832	chr12:54780832:C:G	1.19325e-19	-4.48875e-10	-1.28777
54780949	chr12:54780949:C:T	1.42524e-20	-2.09465	-1.31804
54780958	chr12:54780958:T:G	1.3648e-20	-2.04593	-1.41009
54781111	chr12:54781111:T:A	2.18587e-18	-4.48875e-10	1.62015
54781459	chr12:54781459:G:A	1.27566e-20	-2.19531	-1.32826
54781556	chr12:54781556:C:T	9.81138e-20	-1.48349	-4.00186e-10
54781590	chr12:54781590:G:T	1.14759e-19	-4.48875e-10	-1.32679
54781750	chr12:54781750:G:A	1.17876e-19	-4.48875e-10	-1.29998
54781820	chr12:54781820:A:G	1.35365e-20	-2.09059	-1.37364
54781924	chr12:54781924:T:A	1.05826e-19	-4.48875e-10	-1.40782
54782008	chr12:54782008:A:T	1.08079e-19	-4.48875e-10	-1.38676
54782282	chr12:54782282:T:G	2.84303e-19	-4.48875e-10	-0.419577
54782600	chr12:54782600:A:G	1.05854e-19	-4.48875e-10	-1.40756
54782914	chr12:54782914:A:G	1.62192e-19	-4.48875e-10	-0.980838
54784165	chr12:54784165:A:T	1.20641e-20	-2.16904	-1.41035
54784251	chr12:54784251:C:T	1.0507e-19	-4.48875e-10	-1.415
54784732	chr12:54784732:T:C	2.22673e-18	-4.48875e-10	1.63867
54784853	chr12:54784853:C:T	2.2056e-18	-4.48875e-10	1.62914
54785259	chr12:54785259:T:G	1.60041e-19	-4.48875e-10	-0.994188
54785500	chr12:54785500:GTCC:G	2.81469e-18	-4.48875e-10	1.87299
54785905	chr12:54785905:T:A	1.06827e-19	-4.48875e-10	-1.39841
54786598	chr12:54786598:T:A	1.09091e-19	-4.48875e-10	-1.37744
54786882	chr12:54786882:G:T	6.14321e-20	-1.92685	-0.0248326
54786935	chr12:54786935:T:C	4.15322e-19	-4.48875e-10	-0.0405657
54787315	chr12:54787315:C:G	5.94294e-19	-1.75909	2.07684
54787483	chr12:54787483:T:G	2.57054e-20	-2.05896	-0.763961
54787592	chr12:54787592:G:A	1.29914e-20	-2.14958	-1.35575
54788284	chr12:54788284:G:A	1.61446e-20	-1.94838	-1.33965
54788295	chr12:54788295:C:A	1.65181e-19	-4.48875e-10	-0.962577
54788334	chr12:54788334:A:G	2.45785e-20	-2.10541	-0.762336
54794390	chr12:54794390:G:A	1.16139e-19	-4.48875e-10	-1.31483
54794591	chr12:54794591:A:T	7.40636e-20	-1.7647	-4.00186e-10
54795147	chr12:54795147:G:C	5.37748e-19	-4.48875e-10	0.21777
54795156	chr12:54795156:T:C	1.28185e-20	-2.18188	-1.33685
54795233	chr12:54795233:C:G	5.87515e-20	-1.884	-0.112303
54795586	chr12:54795586:C:T	5.90298e-20	-1.87736	-0.114218
54795782	chr12:54795782:A:G	1.89202e-19	-4.48875e-10	-0.826805
54795878	chr12:54795878:C:T	4.73072e-19	-1.80526	1.89489
54795913	chr12:54795913:T:C	4.0408e-19	-4.48875e-10	-0.0680058
54795939	chr12:54795939:C:T	1.36381e-20	-2.2046	-1.25215
54796089	chr12:54796089:A:G	3.60992e-19	-4.48875e-10	-0.180763
54796110	chr12:54796110:G:A	1.80403e-20	-2.00873	-1.16827
54796301	chr12:54796301:T:C	5.94725e-20	-1.89559	-0.0885192
54796866	chr12:54796866:G:A	2.04392e-20	-2.10801	-0.944153
54796882	chr12:54796882:A:G	1.2441e-19	-4.48875e-10	-1.24604
54796963	chr12:54796963:G:A	1.22335e-19	-4.48875e-10	-1.26286
54797151	chr12:54797151:C:T	1.08477e-19	-4.48875e-10	-1.38308
54797335	chr12:54797335:T:C	3.4309e-19	-4.48875e-10	-0.231627
54797349	chr12:54797349:T:C	1.94825e-20	-2.17392	-0.926189
54797577	chr12:54797577:A:T	1.19485e-19	-4.48875e-10	-1.28643
54798058	chr12:54798058:A:T	1.78187e-20	-2.14494	-1.04442
54798305	chr12:54798305:C:T	1.21933e-19	-4.48875e-10	-1.26614
54798498	chr12:54798498:T:C	1.22335e-19	-4.48875e-10	-1.26286
54798803	chr12:54798803:G:A	1.09144e-19	-4.48875e-10	-1.37695
54798905	chr12:54798905:A:G	1.48534e-20	-2.20515	-1.16624
54799508	chr12:54799508:G:A	1.96005e-19	-0.79148	-4.00186e-10
54799561	chr12:54799561:T:G	1.89575e-20	-2.15007	-0.977352
54800126	chr12:54800126:C:T	4.0974e-19	-4.48875e-10	-0.0540969
54800388	chr12:54800388:C:T	1.20975e-19	-4.48875e-10	-1.27404
54800730	chr12:54800730:G:A	7.31504e-20	-1.86071	0.0836059
54800820	chr12:54800820:A:G	4.81637e-20	-2.19501	-4.00186e-10
54801381	chr12:54801381:G:A	1.39985e-20	-2.15599	-1.27468
54801545	chr12:54801545:G:A	1.13369e-19	-4.48875e-10	-1.33897
54801589	chr12:54801589:C:G	3.24856e-19	-1.81953	1.53329
54801816	chr12:54801816:T:C	1.75458e-19	-4.48875e-10	-0.902217
54801861	chr12:54801861:C:T	1.85014e-20	-2.16869	-0.983087
54801864	chr12:54801864:T:C	1.69408e-19	-4.48875e-10	-0.937308
54801871	chr12:54801871:TTC:T	1.35252e-20	-2.21726	-1.2478
54802164	chr12:54802164:A:G	4.8202e-20	-2.19422	-4.00186e-10
54802215	chr12:54802215:C:G	1.91799e-20	-2.17148	-0.944274
54802278	chr12:54802278:T:C	1.39951e-20	-2.20867	-1.22225
54802545	chr12:54802545:G:T	1.15133e-19	-1.32353	-4.00186e-10
54802939	chr12:54802939:C:T	1.7969e-20	-2.15443	-1.02654
54803230	chr12:54803230:A:G	6.10723e-20	-1.95756	-4.00186e-10
54803422	chr12:54803422:C:T	1.71534e-19	-4.48875e-10	-0.924836
54803460	chr12:54803460:C:T	3.15364e-19	-1.80329	1.4874
54803603	chr12:54803603:G:A	1.04976e-19	-4.48875e-10	-1.41589
54803862	chr12:54803862:T:G	1.88108e-20	-2.17124	-0.963951
54803924	chr12:54803924:T:G	1.71534e-19	-4.48875e-10	-0.924836
54804115	chr12:54804115:C:T	1.07997e-19	-4.48875e-10	-1.38752
54804252	chr12:54804252:C:A	1.78253e-20	-1.91651	-1.27248
54805275	chr12:54805275:A:G	1.06796e-19	-4.48875e-10	-1.3987
54805287	chr12:54805287:T:C	1.75852e-20	-2.1646	-1.03796
54805414	chr12:54805414:A:G	1.34011e-20	-2.23182	-1.24247
54805451	chr12:54805451:C:T	1.87161e-20	-2.17108	-0.969157
54806003	chr12:54806003:T:C	1.22302e-20	-2.19852	-1.36719
54806085	chr12:54806085:A:G	1.94388e-20	-2.1645	-0.93785
54806274	chr12:54806274:C:T	1.71467e-19	-4.48875e-10	-0.925227
54806390	chr12:54806390:C:T	1.0758e-19	-4.48875e-10	-1.39139
54806697	chr12:54806697:A:G	1.84377e-20	-1.87347	-1.28175
54806965	chr12:54806965:G:A	1.87035e-20	-2.16433	-0.976579
54807166	chr12:54807166:T:C	1.10305e-19	-4.48875e-10	-1.36637
54807339	chr12:54807339:T:A	1.33714e-19	-4.48875e-10	-1.17392
54807461	chr12:54807461:G:T	1.87479e-20	-2.1804	-0.958132
54807507	chr12:54807507:A:T	2.70987e-19	-4.48875e-10	-0.467547
54807660	chr12:54807660:G:A	4.36298e-19	-4.48875e-10	0.00870546
54807884	chr12:54807884:T:TC	1.2627e-19	-4.48875e-10	-1.2312
54807926	chr12:54807926:A:T	2.66811e-19	-4.48875e-10	-0.483078
54807981	chr12:54807981:G:A	4.37166e-20	-1.68566	-0.606232
54808190	chr12:54808190:G:A	1.05486e-19	-4.48875e-10	-1.41104
54808248	chr12:54808248:G:A	2.69079e-19	-4.48875e-10	-0.474613
54808277	chr12:54808277:C:G	4.74169e-20	-2.21064	-4.00186e-10
54808555	chr12:54808555:A:G	1.34063e-19	-4.48875e-10	-1.17131
54808972	chr12:54808972:C:CAATA	1.81252e-20	-2.20342	-0.968893
54808987	chr12:54808987:C:A	1.41694e-20	-2.06148	-1.35706
54809177	chr12:54809177:A:C	1.88087e-20	-2.16802	-0.967279
54809257	chr12:54809257:G:A	1.9641e-19	-4.48875e-10	-0.789417
54809418	chr12:54809418:C:T	1.8713e-20	-2.17312	-0.967279
54809831	chr12:54809831:C:T	1.05643e-19	-4.48875e-10	-1.40955
54810241	chr12:54810241:C:T	4.82834e-20	-2.19253	-4.00186e-10
54810279	chr12:54810279:G:A	1.88051e-20	-2.17185	-0.963643
54810310	chr12:54810310:A:G	5.99261e-20	-1.96434	-0.0121669
54810404	chr12:54810404:A:G	1.05008e-18	-4.48875e-10	0.887002
54810521	chr12:54810521:A:T	1.05248e-19	-4.48875e-10	-1.4133
54810575	chr12:54810575:C:A	1.86432e-20	-2.17357	-0.970567
54810595	chr12:54810595:T:A	4.47227e-19	-4.48875e-10	0.0334473
54810693	chr12:54810693:C:T	1.87562e-20	-2.17026	-0.967834
54810747	chr12:54810747:T:C	1.4571e-20	-1.97497	-1.41562
54811036	chr12:54811036:A:C	1.90673e-20	-2.15702	-0.964625
54811146	chr12:54811146:G:T	1.10699e-19	-4.48875e-10	-1.3628
54811423	chr12:54811423:T:C	1.93476e-20	-2.09822	-1.00883
54811540	chr12:54811540:G:A	1.87798e-20	-2.16808	-0.968753
54811571	chr12:54811571:A:G	1.32614e-20	-2.12788	-1.35688
54811585	chr12:54811585:C:T	3.62912e-20	-1.69373	-0.784314
54811654	chr12:54811654:C:T	1.38126e-20	-2.20122	-1.24282
54811737	chr12:54811737:C:T	1.8599e-20	-2.17078	-0.975728
54811773	chr12:54811773:G:A	2.99613e-19	-1.81993	1.4528
54811787	chr12:54811787:C:T	1.2057e-20	-2.19594	-1.38403
54811898	chr12:54811898:G:T	1.90984e-20	-2.15769	-0.96232
54811902	chr12:54811902:T:C	4.5461e-20	-2.11007	-0.142698
54811912	chr12:54811912:A:G	1.96787e-20	-2.13776	-0.952322
54811976	chr12:54811976:G:A	1.92303e-20	-2.1692	-0.943934
54811995	chr12:54811995:G:C	1.8229e-20	-2.2124	-0.954203
54812124	chr12:54812124:A:G	1.76002e-20	-2.14254	-1.05917
54812215	chr12:54812215:G:T	4.71137e-20	-2.21706	-4.00186e-10
54812454	chr12:54812454:C:A	1.08777e-19	-4.48875e-10	-1.38032
54812455	chr12:54812455:T:C	2.74072e-19	-4.48875e-10	-0.456228
54812460	chr12:54812460:C:T	1.87764e-20	-2.16974	-0.967279
54812525	chr12:54812525:A:G	1.86278e-20	-2.17826	-0.96671
54812681	chr12:54812681:G:A	1.87792e-20	-2.16105	-0.975819
54812704	chr12:54812704:G:A	1.84891e-20	-2.16811	-0.98433
54812725	chr12:54812725:C:T	6.52017e-20	-1.88389	-0.00824666
54812733	chr12:54812733:C:T	5.93269e-20	-1.97308	-0.0134721
54812802	chr12:54812802:G:A	2.88328e-19	-1.81976	1.41424
54812843	chr12:54812843:T:C	1.19405e-19	-4.48875e-10	-1.2871
54812884	chr12:54812884:C:T	1.9056e-20	-2.16258	-0.959662
54813188	chr12:54813188:A:C	1.214e-20	-2.19168	-1.38143
54813257	chr12:54813257:C:T	2.12404e-20	-2.1011	-0.912613
54813318	chr12:54813318:G:A	1.29083e-20	-2.19091	-1.32084
54813327	chr12:54813327:A:G	1.87594e-20	-2.15478	-0.983138
54813364	chr12:54813364:T:A	1.08114e-19	-4.48875e-10	-1.38644
54813512	chr12:54813512:T:G	2.65631e-19	-4.48875e-10	-0.487511
54813889	chr12:54813889:C:T	1.73533e-19	-4.48875e-10	-0.91325
54813924	chr12:54813924:GA:G	1.85548e-20	-2.1945	-0.954389
54814003	chr12:54814003:C:T	4.68992e-20	-2.22162	-4.00186e-10
54814122	chr12:54814122:G:A	3.18159e-19	-1.83099	1.52392
54814126	chr12:54814126:G:T	2.25395e-20	-2.12149	-0.832858
54814281	chr12:54814281:C:T	1.3535e-19	-4.48875e-10	-1.16175
54814362	chr12:54814362:G:A	1.23259e-20	-2.18641	-1.3715
54814364	chr12:54814364:T:C	1.91266e-20	-2.12718	-0.991356
54814554	chr12:54814554:G:A	2.11407e-20	-2.14016	-0.878258
54814656	chr12:54814656:C:T	4.84069e-19	-4.48875e-10	0.112608
54814687	chr12:54814687:G:A	1.95609e-20	-2.15755	-0.938535
54814747	chr12:54814747:T:C	1.91552e-20	-2.18414	-0.932905
54814774	chr12:54814774:A:T	1.06579e-19	-4.48875e-10	-1.40073
54814863	chr12:54814863:C:G	3.32781e-19	-1.95911	1.69698
54814935	chr12:54814935:T:G	1.37044e-19	-4.48875e-10	-1.14932
54815238	chr12:54815238:C:T	1.10126e-19	-4.48875e-10	-1.368
54815444	chr12:54815444:T:C	3.18523e-19	-1.88701	1.58108
54815518	chr12:54815518:A:G	2.71197e-19	-4.48875e-10	-0.466774
54815536	chr12:54815536:T:C	1.31342e-20	-2.22794	-1.26645
54815569	chr12:54815569:T:C	1.8954e-20	-2.16715	-0.960448
54815571	chr12:54815571:C:T	1.90159e-20	-2.16732	-0.957024
54815670	chr12:54815670:C:T	2.15735e-20	-1.99482	-1.00333
54815680	chr12:54815680:A:G	2.14429e-19	-4.48875e-10	-0.701638
54815729	chr12:54815729:G:C	3.0511e-19	-4.48875e-10	-0.348947
54815738	chr12:54815738:G:A	6.21825e-20	-1.94592	0.00637632
54815755	chr12:54815755:G:A	1.74549e-20	-2.16141	-1.04859
54815893	chr12:54815893:T:A	1.71534e-19	-4.48875e-10	-0.924836
54815922	chr12:54815922:T:C	4.15946e-19	-1.53078	1.49172
54815923	chr12:54815923:G:A	4.27471e-19	-1.5223	1.51057
54816033	chr12:54816033:A:G	2.87813e-19	-1.86043	1.45312
54816105	chr12:54816105:C:T	1.82041e-20	-2.1164	-1.05158
54816252	chr12:54816252:G:A	1.30109e-19	-4.48875e-10	-1.20125
54816614	chr12:54816614:A:G	1.80514e-20	-2.14314	-1.03326
54816632	chr12:54816632:T:G	2.92733e-19	-4.48875e-10	-0.390357
54816970	chr12:54816970:G:T	1.9766e-20	-2.1304	-0.955253
54817283	chr12:54817283:GT:G	1.92735e-20	-2.15452	-0.956368
54817505	chr12:54817505:T:C	5.90544e-20	-1.99116	-4.00186e-10
54817525	chr12:54817525:T:C	1.52117e-20	-2.19381	-1.15374
54817569	chr12:54817569:T:G	6.28526e-20	-1.92482	-0.00400569
54817626	chr12:54817626:G:A	7.58011e-20	-1.74151	-4.00186e-10
54817651	chr12:54817651:C:T	1.70959e-19	-4.48875e-10	-0.928194
54817800	chr12:54817800:C:A	1.89109e-20	-2.16866	-0.961222
54817982	chr12:54817982:T:C	1.79394e-20	-2.20092	-0.9817
54818111	chr12:54818111:G:A	1.71618e-19	-4.48875e-10	-0.924347
54818209	chr12:54818209:C:T	4.95216e-20	-2.16721	-4.00186e-10
54818210	chr12:54818210:A:G	1.32376e-20	-2.17204	-1.31451
54818439	chr12:54818439:A:G	1.89505e-20	-2.16566	-0.962127
54818464	chr12:54818464:T:C	1.96618e-20	-2.15302	-0.937922
54818465	chr12:54818465:G:A	2.61585e-20	-1.98742	-0.818022
54818506	chr12:54818506:A:G	1.78165e-20	-2.18472	-1.00477
54818538	chr12:54818538:T:C	1.87848e-20	-2.17535	-0.961222
54818573	chr12:54818573:T:C	1.88478e-20	-2.172	-0.961222
54818800	chr12:54818800:C:T	1.08172e-19	-4.48875e-10	-1.3859
54819011	chr12:54819011:G:T	1.89189e-20	-2.15383	-0.975628
54819029	chr12:54819029:C:A	4.85863e-20	-2.18628	-4.00186e-10
54819422	chr12:54819422:T:C	1.909e-20	-2.15923	-0.961222
54819489	chr12:54819489:G:A	1.14775e-19	-4.48875e-10	-1.32664
54819537	chr12:54819537:G:A	2.92941e-19	-1.84872	1.45907
54819644	chr12:54819644:C:T	1.89289e-20	-2.16771	-0.961222
54819655	chr12:54819655:C:A	1.47419e-20	-2.06146	-1.31746
54819768	chr12:54819768:C:T	1.89676e-20	-2.16566	-0.961222
54819850	chr12:54819850:T:C	2.90735e-19	-1.83781	1.44061
54819894	chr12:54819894:A:G	1.97444e-20	-2.15276	-0.933991
54819903	chr12:54819903:T:C	3.17063e-19	-4.48875e-10	-0.310519
54819960	chr12:54819960:A:G	1.89685e-20	-2.15703	-0.969807
54820273	chr12:54820273:C:T	1.04994e-19	-4.48875e-10	-1.41571
54820336	chr12:54820336:TG:T	1.34231e-19	-4.48875e-10	-1.17006
54820381	chr12:54820381:C:G	2.88063e-19	-1.82813	1.42169
54820686	chr12:54820686:A:C	1.88737e-20	-2.17063	-0.961222
54820694	chr12:54820694:C:T	1.89224e-20	-2.1663	-0.962976
54820894	chr12:54820894:G:A	1.31857e-20	-2.21049	-1.27999
54821333	chr12:54821333:T:C	1.86892e-20	-2.16954	-0.972135
54821498	chr12:54821498:T:A	1.45835e-19	-4.48875e-10	-1.08714
54821530	chr12:54821530:C:A	2.48819e-19	-1.85509	1.30219
54821594	chr12:54821594:G:A	1.90463e-20	-2.16152	-0.961222
54821970	chr12:54821970:G:A	1.34821e-20	-2.2166	-1.25165
54822055	chr12:54822055:T:C	2.15455e-20	-2.16509	-0.834362
54822105	chr12:54822105:C:T	1.90383e-20	-2.16566	-0.957504
54822113	chr12:54822113:C:T	1.94955e-20	-2.17151	-0.927923
54822249	chr12:54822249:C:G	1.22867e-20	-2.18624	-1.37486
54822631	chr12:54822631:C:T	1.89798e-20	-2.16502	-0.961222
54822774	chr12:54822774:C:T	6.84269e-20	-1.95428	0.110427
54822914	chr12:54822914:A:G	1.91773e-20	-2.16412	-0.951774
54822941	chr12:54822941:T:A	1.39356e-19	-4.48875e-10	-1.13259
54822988	chr12:54822988:TG:T	2.90203e-19	-1.84235	1.44331
54823198	chr12:54823198:C:A	1.45194e-19	-4.48875e-10	-1.09155
54823299	chr12:54823299:T:G	1.11944e-19	-4.48875e-10	-1.35162
54823459	chr12:54823459:A:T	2.00994e-20	-2.15356	-0.915371
54824109	chr12:54824109:T:C	1.89686e-20	-2.16786	-0.958977
54824110	chr12:54824110:A:G	1.04977e-19	-4.48875e-10	-1.41588
54824206	chr12:54824206:T:C	1.77269e-20	-2.24361	-0.950929
54824207	chr12:54824207:T:C	1.10887e-19	-4.48875e-10	-1.36111
54824452	chr12:54824452:C:T	1.22956e-19	-4.48875e-10	-1.2578
54824530	chr12:54824530:T:C	1.23621e-19	-1.2524	-4.00186e-10
54824758	chr12:54824758:TA:T	7.46903e-20	-1.89426	0.137992
54824794	chr12:54824794:A:G	3.16961e-19	-4.48875e-10	-0.310839
54824834	chr12:54824834:A:G	3.32148e-19	-4.48875e-10	-0.26404
54824916	chr12:54824916:A:G	1.36276e-20	-2.16639	-1.29113
54825282	chr12:54825282:C:T	1.92461e-20	-2.16371	-0.948604
54825379	chr12:54825379:C:T	1.23735e-19	-4.48875e-10	-1.25148
54825618	chr12:54825618:A:T	3.26264e-19	-1.82934	1.54743
54825637	chr12:54825637:A:G	1.3805e-19	-4.48875e-10	-1.142
54825735	chr12:54825735:T:C	1.12896e-19	-4.48875e-10	-1.34315
54825845	chr12:54825845:T:C	3.25744e-19	-4.48875e-10	-0.283508
54825868	chr12:54825868:A:C	3.08744e-19	-4.48875e-10	-0.337105
54825878	chr12:54825878:G:C	1.92176e-20	-2.13861	-0.975188
54825888	chr12:54825888:G:C	1.90502e-20	-2.15012	-0.972419
54825985	chr12:54825985:C:A	1.99829e-20	-2.15655	-0.918198
54826467	chr12:54826467:A:G	1.9285e-20	-2.15456	-0.955733
54826481	chr12:54826481:G:A	5.53816e-20	-2.05537	-4.00186e-10
54826760	chr12:54826760:C:T	3.5152e-19	-4.48875e-10	-0.207352
54827133	chr12:54827133:C:A	1.8905e-20	-2.17366	-0.956531
54827138	chr12:54827138:G:A	1.91158e-20	-2.16257	-0.956531
54827235	chr12:54827235:G:C	1.21214e-20	-2.19905	-1.37559
54827515	chr12:54827515:A:G	7.34328e-20	-1.89889	0.125646
54827740	chr12:54827740:T:C	1.24416e-20	-2.18892	-1.35965
54827785	chr12:54827785:A:G	1.95688e-20	-2.1644	-0.931282
54828290	chr12:54828290:G:A	1.84544e-20	-2.16566	-0.988653
54828300	chr12:54828300:G:T	5.37108e-20	-2.086	-4.00186e-10
54828336	chr12:54828336:A:ACTGGAGGGCTG	1.0801e-19	-4.48875e-10	-1.3874
54828368	chr12:54828368:C:T	1.19473e-19	-4.48875e-10	-1.28652
54828372	chr12:54828372:G:A	1.23219e-20	-2.18627	-1.37197
54828545	chr12:54828545:C:T	3.07705e-19	-4.48875e-10	-0.340476
54828872	chr12:54828872:C:T	1.92616e-20	-2.1677	-0.943809
54828929	chr12:54828929:A:G	1.20963e-19	-4.48875e-10	-1.27413
54829102	chr12:54829102:C:T	1.09888e-19	-1.37015	-4.00186e-10
54829228	chr12:54829228:C:T	1.50389e-20	-2.19351	-1.16547
54829534	chr12:54829534:G:A	2.54319e-19	-1.82541	1.29438
54829604	chr12:54829604:G:C	1.81874e-20	-2.15032	-1.01857
54829608	chr12:54829608:G:T	8.57013e-20	-1.90725	0.288496
54829796	chr12:54829796:C:T	2.58122e-19	-1.85148	1.33529
54829830	chr12:54829830:TA:T	1.2366e-20	-2.18673	-1.36794
54829902	chr12:54829902:C:T	1.74448e-19	-4.48875e-10	-0.907992
54829928	chr12:54829928:T:C	2.51462e-19	-1.85208	1.30976
54830415	chr12:54830415:T:C	1.66062e-20	-2.12518	-1.13466
54830472	chr12:54830472:C:T	3.01764e-19	-1.83085	1.47087
54830996	chr12:54830996:T:C	2.69829e-19	-4.48875e-10	-0.471831
54831142	chr12:54831142:C:T	1.18907e-20	-2.21836	-1.3755
54831209	chr12:54831209:C:T	1.36107e-19	-4.48875e-10	-1.15618
54831508	chr12:54831508:G:A	5.46732e-19	-4.48875e-10	0.234339
54831584	chr12:54831584:A:G	1.68462e-19	-4.48875e-10	-0.942906
54831831	chr12:54831831:T:A	1.37689e-20	-2.04877	-1.39843
54831919	chr12:54831919:C:T	1.64118e-20	-2.03971	-1.23191
54832633	chr12:54832633:AC:A	2.4516e-19	-4.48875e-10	-0.567709
54832638	chr12:54832638:C:T	1.28885e-19	-4.48875e-10	-1.2107
54832779	chr12:54832779:A:C	1.19786e-20	-2.22576	-1.36074
54833493	chr12:54833493:A:G	2.22106e-20	-1.73224	-1.2368
54833527	chr12:54833527:T:G	1.06323e-19	-4.48875e-10	-1.40314
54833591	chr12:54833591:T:C	1.56716e-19	-4.48875e-10	-1.01518
54833597	chr12:54833597:A:G	1.17672e-20	-2.22994	-1.37436
54833995	chr12:54833995:G:A	1.78985e-19	-4.48875e-10	-0.882318
54834652	chr12:54834652:G:C	1.19257e-20	-2.2264	-1.36452
54834664	chr12:54834664:A:G	1.26291e-19	-4.48875e-10	-1.23103
54834730	chr12:54834730:T:C	1.19367e-20	-2.22119	-1.36882
54834740	chr12:54834740:A:C	2.33857e-20	-1.67571	-1.24179
54834802	chr12:54834802:G:A	1.26134e-20	-2.23642	-1.29843
54834959	chr12:54834959:C:G	8.09213e-20	-1.88195	0.205812
54835010	chr12:54835010:C:A	7.93638e-20	-1.8908	0.195226
54835045	chr12:54835045:C:T	7.54986e-20	-1.7455	-4.00186e-10
54835077	chr12:54835077:A:G	1.18683e-20	-2.22587	-1.36987
54835333	chr12:54835333:C:T	1.18563e-20	-2.22807	-1.36868
54835496	chr12:54835496:C:T	1.27427e-19	-4.48875e-10	-1.22207
54835869	chr12:54835869:A:G	1.21601e-20	-2.23705	-1.33441
54836466	chr12:54836466:G:A	3.79232e-20	-1.87756	-0.556492
54836502	chr12:54836502:G:A	8.3713e-20	-1.64222	-4.00186e-10
54836572	chr12:54836572:A:T	1.8528e-20	-1.96976	-1.18058
54837049	chr12:54837049:A:G	1.80916e-20	-2.20447	-0.969696
54837471	chr12:54837471:A:G	6.34953e-20	-2.12352	0.204867
54837506	chr12:54837506:C:T	1.22857e-20	-2.22464	-1.33654
54837700	chr12:54837700:C:T	1.48076e-19	-4.48875e-10	-1.0719
54837754	chr12:54837754:G:A	8.23578e-20	-1.90821	0.249667
54838539	chr12:54838539:T:C	1.19734e-19	-4.48875e-10	-1.28435
54838841	chr12:54838841:A:G	8.25532e-20	-1.89057	0.234399
54839027	chr12:54839027:T:C	4.60667e-20	-2.23953	-4.00186e-10
54839070	chr12:54839070:T:A	1.14925e-20	-2.23522	-1.3927
54839177	chr12:54839177:A:G	1.19565e-20	-2.22783	-1.36052
54839512	chr12:54839512:G:T	1.57531e-19	-4.48875e-10	-1.00999
54839733	chr12:54839733:A:C	1.1916e-20	-2.22843	-1.36331
54840039	chr12:54840039:G:A	1.19335e-20	-2.2207	-1.36957
54840472	chr12:54840472:C:G	1.66074e-19	-4.48875e-10	-0.957186
54840634	chr12:54840634:C:T	7.46373e-20	-1.8975	0.14052
54840805	chr12:54840805:G:T	2.29932e-20	-1.71368	-1.22074
54840815	chr12:54840815:G:A	1.0585e-19	-4.48875e-10	-1.40759
54840998	chr12:54840998:C:T	1.14852e-19	-4.48875e-10	-1.32598
54841061	chr12:54841061:T:C	1.57499e-20	-2.21151	-1.10128
54841144	chr12:54841144:G:C	1.05837e-19	-4.48875e-10	-1.40772
54841174	chr12:54841174:C:T	1.30877e-20	-2.22209	-1.27586
54841289	chr12:54841289:C:T	1.49676e-19	-4.48875e-10	-1.06115
54841291	chr12:54841291:A:T	1.17022e-20	-2.19399	-1.41585
54841606	chr12:54841606:C:A	3.62257e-20	-1.903	-0.57685
54841935	chr12:54841935:T:G	1.6676e-19	-4.48875e-10	-0.953065
54841987	chr12:54841987:C:T	1.15658e-19	-4.48875e-10	-1.31898
54842475	chr12:54842475:A:G	1.07705e-19	-4.48875e-10	-1.39022
54842629	chr12:54842629:CCTGT:C	6.61855e-20	-1.87716	-4.00186e-10
```
