## Supplementary material for "Characterization of shared and ancestry-specific signals driving complex traits using multi-ancestry fine-mapping": susiex_nc2.cs80.cs

```
CS_ID	SNP	BP	REF_ALLELE	ALT_ALLELE	REF_FRQ	BETA	SE	-LOG10P	CS_PIP	OVRL_PIP
1	chr12:54342686:A:G	54342686	G,G	A,A	1,1	-inf,-inf	inf,inf	20.3103,1.46851	0.996854	0.996854
2	chr12:54228544:GGA:G	54228544	G,G	GGA,GGA	1,1	-inf,-inf	inf,inf	15.8309,1.3065	0.723373	0.723373
2	chr12:54355409:A:AT	54355409	AT,AT	A,A	1,1	-inf,-inf	inf,inf	15.4652,1.32138	0.187956	0.187956
```
