## Supplementary material for "Characterization of shared and ancestry-specific signals driving complex traits using multi-ancestry fine-mapping": susiex_nc2.cs80.snp

```
BP	SNP	PIP(CS1)	LogBF(CS1,Pop1)	LogBF(CS1,Pop2)	PIP(CS2)	LogBF(CS2,Pop1)	LogBF(CS2,Pop2)
53819029	chr12:53819029:A:G	3.73273e-14	0.484277	-1.41567	1.93961e-10	-1.44513	-1.34244
53819898	chr12:53819898:G:T	4.20964e-14	0.405242	-1.21639	2.89638e-10	-1.48204	-0.904552
53820414	chr12:53820414:A:C	4.24796e-14	0.436001	-1.23809	2.84319e-10	-1.46573	-0.939398
53820661	chr12:53820661:T:C	4.90547e-14	0.680032	-1.33821	2.01542e-10	-1.3912	-1.35803
53820947	chr12:53820947:G:A	7.81961e-15	-1.51808	-0.976399	1.10067e-10	-2.08884	-1.2653
53821205	chr12:53821205:T:A	3.17719e-14	-4.48875e-10	-1.09253	9.159e-10	-4.48875e-10	-1.23532
53821426	chr12:53821426:A:T	2.8406e-14	-0.0478222	-1.15669	2.03368e-10	-1.59158	-1.14863
53821557	chr12:53821557:C:T	2.40607e-14	-4.48875e-10	-1.37054	7.64653e-10	-4.48875e-10	-1.4158
53821685	chr12:53821685:A:G	7.44058e-15	-1.49566	-1.0485	1.06741e-10	-2.07826	-1.30657
53821764	chr12:53821764:C:T	2.48913e-14	-4.48875e-10	-1.3366	8.61579e-10	-4.48875e-10	-1.29646
53821968	chr12:53821968:T:C	7.8262e-15	-1.46662	-1.02702	1.09545e-10	-2.0643	-1.29459
53822040	chr12:53822040:T:C	7.28994e-15	-1.50621	-1.05841	1.05646e-10	-2.0833	-1.31183
53822074	chr12:53822074:G:A	6.96558e-15	-1.54434	-1.06579	1.03463e-10	-2.10023	-1.31578
53822344	chr12:53822344:A:G	3.2528e-14	-4.48875e-10	-1.06901	9.31808e-10	-4.48875e-10	-1.2181
53822350	chr12:53822350:G:A	2.386e-14	-4.48875e-10	-1.37891	7.64543e-10	-4.48875e-10	-1.41595
53822504	chr12:53822504:A:C	2.69525e-14	-0.110754	-1.14629	1.98515e-10	-1.62625	-1.13811
53822667	chr12:53822667:C:T	4.375e-14	0.537037	-1.30966	1.8372e-10	-1.46693	-1.37488
53822814	chr12:53822814:C:G	3.20827e-14	-4.48875e-10	-1.0828	9.22827e-10	-4.48875e-10	-1.22778
53822887	chr12:53822887:C:A	2.39394e-14	-4.48875e-10	-1.37559	7.64506e-10	-4.48875e-10	-1.41599
53822935	chr12:53822935:A:T	2.48347e-14	-4.48875e-10	-1.33887	7.87866e-10	-4.48875e-10	-1.3859
53823162	chr12:53823162:TA:T	3.06325e-14	-4.48875e-10	-1.12906	8.91567e-10	-4.48875e-10	-1.26224
53823171	chr12:53823171:G:T	2.75086e-14	-4.48875e-10	-1.23662	8.8113e-10	-4.48875e-10	-1.27402
53823352	chr12:53823352:A:G	4.94801e-14	0.655259	-1.3048	1.94742e-10	-1.40574	-1.37781
53823538	chr12:53823538:A:G	2.38258e-14	-4.48875e-10	-1.38035	7.6459e-10	-4.48875e-10	-1.41588
53823696	chr12:53823696:A:G	8.48907e-14	-4.48875e-10	-0.109751	2.52896e-09	-4.48875e-10	-0.219664
53823846	chr12:53823846:G:A	3.728e-14	-4.48875e-10	-0.932659	1.52773e-09	-4.48875e-10	-0.723688
53823881	chr12:53823881:G:A	6.39235e-14	-4.48875e-10	-0.393428	2.36019e-09	-4.48875e-10	-0.288727
53823981	chr12:53823981:C:T	3.05324e-13	-4.48875e-10	1.17026	9.44085e-09	-4.48875e-10	1.09758
53824003	chr12:53824003:T:A	4.25937e-14	-4.48875e-10	-0.799409	1.19804e-09	-4.48875e-10	-0.96678
53824180	chr12:53824180:G:A	5.16695e-14	0.72554	-1.33179	2.05316e-10	-1.36696	-1.36371
53824332	chr12:53824332:T:G	1.28671e-14	-1.99644	-4.00186e-10	5.28853e-10	-1.78452	-4.00186e-10
53824840	chr12:53824840:G:A	2.33255e-14	-4.48875e-10	-1.40157	7.85661e-10	-4.48875e-10	-1.3887
53824855	chr12:53824855:T:C	3.30222e-14	-4.48875e-10	-1.05394	1.30322e-09	-4.48875e-10	-0.88263
53825293	chr12:53825293:T:C	5.1028e-14	0.686074	-1.30482	1.97991e-10	-1.38878	-1.37822
53825324	chr12:53825324:A:G	2.58051e-14	-4.48875e-10	-1.30054	8.32688e-10	-4.48875e-10	-1.33057
53825606	chr12:53825606:A:G	4.17425e-14	0.522183	-1.34178	2.402e-10	-1.38814	-1.18561
53825853	chr12:53825853:T:C	3.18716e-14	-4.48875e-10	-1.0894	1.13692e-09	-4.48875e-10	-1.01914
53825867	chr12:53825867:TTTATTTATTTAC:T	3.11704e-14	-4.48875e-10	-1.11165	1.15672e-09	-4.48875e-10	-1.00188
53826733	chr12:53826733:G:A	2.51971e-14	-4.48875e-10	-1.32439	7.95386e-10	-4.48875e-10	-1.3764
53826856	chr12:53826856:C:G	4.60198e-14	0.52136	-1.2434	2.78814e-10	-1.38571	-1.03897
53827215	chr12:53827215:G:A	2.334e-14	-4.48875e-10	-1.40095	7.94964e-10	-4.48875e-10	-1.37693
53827333	chr12:53827333:A:G	4.3654e-14	-4.48875e-10	-0.774822	1.21862e-09	-4.48875e-10	-0.949749
53827481	chr12:53827481:A:G	6.10988e-14	0.85948	-1.2981	2.16917e-10	-1.29379	-1.38192
53827635	chr12:53827635:T:C	3.09709e-14	0.291661	-1.40973	1.80602e-10	-1.48029	-1.37864
53827644	chr12:53827644:A:C	3.47348e-14	-4.48875e-10	-1.00337	1.09763e-09	-4.48875e-10	-1.05431
53827976	chr12:53827976:A:G	1.23798e-14	-0.810902	-1.22415	2.47069e-10	-1.40671	-1.13885
53828309	chr12:53828309:C:T	2.67396e-14	-4.48875e-10	-1.26497	1.00395e-09	-4.48875e-10	-1.14353
53828319	chr12:53828319:A:G	5.39126e-14	0.779247	-1.343	2.14243e-10	-1.33736	-1.35076
53828363	chr12:53828363:C:T	2.80745e-14	-4.48875e-10	-1.21625	9.76093e-10	-4.48875e-10	-1.17167
53828416	chr12:53828416:A:G	5.653e-14	0.82804	-1.34438	2.20244e-10	-1.31117	-1.34932
53828741	chr12:53828741:T:C	5.80486e-14	0.809013	-1.29885	2.10882e-10	-1.32245	-1.38148
53828801	chr12:53828801:C:T	1.00789e-14	-2.24067	-4.00186e-10	5.75061e-10	-1.70075	-4.00186e-10
53829106	chr12:53829106:C:T	5.5039e-14	0.749689	-1.29276	2.03054e-10	-1.35676	-1.38499
53829123	chr12:53829123:T:C	3.83237e-15	-1.85821	-1.34942	1.16527e-10	-2.0488	-1.2483
53829284	chr12:53829284:C:G	2.47696e-14	-4.48875e-10	-1.3415	7.86583e-10	-4.48875e-10	-1.38753
53829345	chr12:53829345:T:C	2.17466e-14	-0.0908317	-1.38083	1.57033e-10	-1.61735	-1.38142
53829544	chr12:53829544:G:A	3.65653e-14	0.391056	-1.34307	2.23147e-10	-1.47893	-1.16847
53829730	chr12:53829730:T:A	3.87835e-14	0.504182	-1.3973	1.98898e-10	-1.48523	-1.2772
53829766	chr12:53829766:G:A	4.0982e-14	0.459004	-1.29699	1.74353e-10	-1.51137	-1.38277
53830224	chr12:53830224:T:C	2.71642e-14	-4.48875e-10	-1.24922	8.23082e-10	-4.48875e-10	-1.34217
53830395	chr12:53830395:G:A	3.73932e-14	-4.48875e-10	-0.929628	1.065e-09	-4.48875e-10	-1.08449
53830540	chr12:53830540:G:A	4.13618e-14	0.385513	-1.21427	1.76555e-10	-1.49903	-1.38257
53830761	chr12:53830761:G:T	2.45171e-14	-4.48875e-10	-1.35175	8.91412e-10	-4.48875e-10	-1.26242
53830896	chr12:53830896:C:T	3.94169e-14	0.369288	-1.24621	1.7296e-10	-1.50719	-1.39497
53830944	chr12:53830944:G:GTCTT	3.97939e-14	0.382499	-1.2499	1.73947e-10	-1.50019	-1.39628
53831044	chr12:53831044:G:A	2.40836e-14	-4.48875e-10	-1.36959	7.74334e-10	-4.48875e-10	-1.40322
53831200	chr12:53831200:T:C	2.45705e-14	0.06358	-1.41315	1.53795e-10	-1.60805	-1.41155
53831683	chr12:53831683:G:A	4.74669e-14	0.601701	-1.29278	1.86854e-10	-1.43958	-1.38531
53831687	chr12:53831687:G:A	4.13153e-14	0.407262	-1.23715	1.77338e-10	-1.48688	-1.39029
53832122	chr12:53832122:A:G	2.51069e-14	0.0861269	-1.4141	1.56036e-10	-1.59491	-1.41023
53832231	chr12:53832231:T:C	5.66439e-14	-4.48875e-10	-0.514332	1.72274e-09	-4.48875e-10	-0.603553
53832469	chr12:53832469:A:C	2.77493e-14	-4.48875e-10	-1.2279	8.80734e-10	-4.48875e-10	-1.27447
53832854	chr12:53832854:T:C	1.15278e-14	-2.10635	-4.00186e-10	3.56337e-10	-2.17935	-4.00186e-10
53832910	chr12:53832910:A:G	5.30068e-15	-1.87975	-1.00353	1.87021e-10	-2.01874	-0.805268
53832955	chr12:53832955:A:G	2.40236e-14	-4.48875e-10	-1.37208	8.65548e-10	-4.48875e-10	-1.29186
53833051	chr12:53833051:C:T	7.01982e-15	-1.31597	-1.28641	1.37957e-10	-1.73302	-1.39526
53833077	chr12:53833077:G:A	4.0646e-14	0.404024	-1.25024	1.76197e-10	-1.48849	-1.39513
53833376	chr12:53833376:C:G	2.5034e-14	-4.48875e-10	-1.33088	7.85363e-10	-4.48875e-10	-1.38908
53833402	chr12:53833402:A:G	2.48257e-14	-4.48875e-10	-1.33924	9.11254e-10	-4.48875e-10	-1.2404
53833473	chr12:53833473:A:G	4.1107e-14	0.400938	-1.23587	1.76979e-10	-1.48937	-1.38983
53833768	chr12:53833768:A:G	2.43723e-14	-4.48875e-10	-1.35767	8.33612e-10	-4.48875e-10	-1.32946
53834128	chr12:53834128:G:A	2.44254e-14	-4.48875e-10	-1.35549	8.86403e-10	-4.48875e-10	-1.26805
53834290	chr12:53834290:C:T	2.3075e-14	-4.48875e-10	-1.41236	7.65968e-10	-4.48875e-10	-1.41408
53834724	chr12:53834724:T:A	4.76003e-14	0.606531	-1.29481	1.8759e-10	-1.43675	-1.38422
53835159	chr12:53835159:TG:T	2.32841e-14	-4.48875e-10	-1.40334	7.91857e-10	-4.48875e-10	-1.38084
53835732	chr12:53835732:C:T	3.78157e-14	-4.48875e-10	-0.91839	1.19083e-09	-4.48875e-10	-0.972818
53836195	chr12:53836195:C:A	2.30839e-14	-4.48875e-10	-1.41198	7.78738e-10	-4.48875e-10	-1.39755
53836578	chr12:53836578:A:T	3.8127e-14	-4.48875e-10	-0.910193	1.28993e-09	-4.48875e-10	-0.892884
53836647	chr12:53836647:C:T	2.7708e-14	-4.48875e-10	-1.22939	9.79868e-10	-4.48875e-10	-1.16781
53836744	chr12:53836744:C:T	2.43285e-14	-4.48875e-10	-1.35947	8.80671e-10	-4.48875e-10	-1.27454
53837344	chr12:53837344:A:G	4.39063e-14	0.503182	-1.27224	1.75889e-10	-1.49101	-1.39436
53837375	chr12:53837375:G:A	3.14157e-15	-2.05487	-1.35152	1.26772e-10	-2.10603	-1.10681
53837662	chr12:53837662:A:G	5.33518e-15	-1.88279	-0.994008	1.88659e-10	-2.02174	-0.793546
53837683	chr12:53837683:C:T	4.16724e-14	0.46585	-1.28713	1.73513e-10	-1.51083	-1.38815
53837819	chr12:53837819:T:C	9.30589e-14	-4.48875e-10	-0.0178826	2.73774e-09	-4.48875e-10	-0.140336
53837844	chr12:53837844:C:T	2.74456e-14	-4.48875e-10	-1.23891	8.40181e-10	-4.48875e-10	-1.32161
53837848	chr12:53837848:A:G	4.29951e-14	0.495935	-1.28596	1.76289e-10	-1.49445	-1.38865
53837890	chr12:53837890:A:G	4.43996e-14	0.509988	-1.26787	1.76233e-10	-1.48733	-1.39608
53837936	chr12:53837936:C:T	4.41384e-14	0.507513	-1.2713	1.76224e-10	-1.48891	-1.39456
53838533	chr12:53838533:A:G	4.64163e-14	0.574559	-1.28802	1.83775e-10	-1.4538	-1.38771
53839555	chr12:53839555:G:A	4.89766e-14	0.628575	-1.28835	1.89875e-10	-1.42125	-1.38761
53840735	chr12:53840735:G:A	4.681e-14	0.600565	-1.30558	1.882e-10	-1.43958	-1.37814
53841344	chr12:53841344:C:T	3.0728e-14	-4.48875e-10	-1.12594	1.1658e-09	-4.48875e-10	-0.994066
53841835	chr12:53841835:C:T	2.54247e-14	-4.48875e-10	-1.3154	8.62409e-10	-4.48875e-10	-1.2955
53841877	chr12:53841877:C:G	9.97199e-14	-4.48875e-10	0.0512495	2.92621e-09	-4.48875e-10	-0.0737636
53841939	chr12:53841939:G:A	1.80404e-14	-0.453401	-1.2051	1.86179e-10	-1.42327	-1.40524
53842084	chr12:53842084:G:T	3.99119e-14	0.431186	-1.29563	1.71195e-10	-1.52873	-1.3837
53842177	chr12:53842177:A:G	5.567e-15	-1.42127	-1.41299	1.01098e-10	-2.05221	-1.38692
53842288	chr12:53842288:G:A	4.49882e-14	0.539027	-1.28374	1.79992e-10	-1.47305	-1.38926
53842622	chr12:53842622:C:T	3.94634e-14	0.421837	-1.29758	1.70567e-10	-1.53342	-1.38267
53842742	chr12:53842742:G:A	4.36001e-14	0.517086	-1.29314	1.78743e-10	-1.48431	-1.38496
53843366	chr12:53843366:C:A	6.83954e-15	-1.25132	-1.37708	1.39595e-10	-1.70151	-1.41497
53843785	chr12:53843785:A:G	2.99129e-14	0.229497	-1.38232	1.93485e-10	-1.58062	-1.20941
53843910	chr12:53843910:A:G	2.37797e-14	-4.48875e-10	-1.38228	8.4838e-10	-4.48875e-10	-1.3119
53843932	chr12:53843932:T:C	1.38551e-14	-0.52011	-1.40235	1.3404e-10	-1.79181	-1.36528
53844010	chr12:53844010:T:G	3.06987e-14	0.26218	-1.38907	1.93278e-10	-1.56436	-1.22674
53844015	chr12:53844015:G:T	2.97282e-14	-4.48875e-10	-1.15902	8.91077e-10	-4.48875e-10	-1.26279
53844104	chr12:53844104:T:C	1.20295e-14	-0.68022	-1.38354	1.16798e-10	-1.88951	-1.40527
53844341	chr12:53844341:T:C	1.0427e-14	-0.863244	-1.34347	1.52837e-10	-1.67454	-1.35131
53844362	chr12:53844362:AG:A	2.94034e-14	-4.48875e-10	-1.17	8.84318e-10	-4.48875e-10	-1.27041
53844936	chr12:53844936:C:T	1.00176e-14	-2.24677	-4.00186e-10	3.33119e-10	-2.24673	-4.00186e-10
53845001	chr12:53845001:A:G	6.55794e-14	-4.48875e-10	-0.367854	2.05246e-09	-4.48875e-10	-0.42843
53845002	chr12:53845002:T:C	2.30867e-14	-4.48875e-10	-1.41186	7.64606e-10	-4.48875e-10	-1.41586
53845109	chr12:53845109:T:C	3.23185e-14	-4.48875e-10	-1.07547	1.23939e-09	-4.48875e-10	-0.93285
53845882	chr12:53845882:A:G	2.64374e-14	0.132551	-1.40889	1.69646e-10	-1.6303	-1.29121
53846744	chr12:53846744:G:GCTT	2.31931e-14	-4.48875e-10	-1.40726	7.65573e-10	-4.48875e-10	-1.4146
53847049	chr12:53847049:G:A	2.33633e-14	-4.48875e-10	-1.39995	7.70778e-10	-4.48875e-10	-1.40782
53847281	chr12:53847281:A:G	3.61159e-14	-4.48875e-10	-0.964381	1.35122e-09	-4.48875e-10	-0.846463
53847299	chr12:53847299:G:A	2.82869e-15	-2.17731	-1.334	1.24622e-10	-2.20485	-1.0251
53847390	chr12:53847390:G:A	2.82515e-12	3.3952	-4.00186e-10	1.20763e-07	3.64636	-4.00186e-10
53847495	chr12:53847495:T:G	3.78544e-15	-2.1661	-1.05385	1.92189e-10	-2.20177	-0.594977
53847694	chr12:53847694:A:G	2.36829e-14	-4.48875e-10	-1.38636	7.75272e-10	-4.48875e-10	-1.40201
53847857	chr12:53847857:T:C	3.11249e-14	-4.48875e-10	-1.11311	9.74904e-10	-4.48875e-10	-1.17289
53847988	chr12:53847988:G:C	3.22847e-14	-4.48875e-10	-1.07652	9.90439e-10	-4.48875e-10	-1.15708
53848217	chr12:53848217:T:C	2.87202e-15	-2.10894	-1.38716	8.42244e-11	-2.24373	-1.37801
53848936	chr12:53848936:C:T	3.62124e-14	-4.48875e-10	-0.961715	1.24175e-09	-4.48875e-10	-0.930952
53849211	chr12:53849211:A:G	2.58764e-14	-1.29778	-4.00186e-10	8.85768e-10	-1.26877	-4.00186e-10
53849438	chr12:53849438:G:A	2.42727e-14	-4.48875e-10	-1.36176	7.72615e-10	-4.48875e-10	-1.40544
53849541	chr12:53849541:G:A	3.79196e-14	-4.48875e-10	-0.915648	1.30168e-09	-4.48875e-10	-0.883816
53849568	chr12:53849568:C:T	6.17859e-15	-1.348	-1.38202	9.88993e-11	-2.08226	-1.37886
53849928	chr12:53849928:C:T	3.43694e-14	-4.48875e-10	-1.01395	1.00832e-09	-4.48875e-10	-1.13919
53850097	chr12:53850097:C:T	2.3152e-14	-4.48875e-10	-1.40904	7.80907e-10	-4.48875e-10	-1.39477
53850978	chr12:53850978:T:C	3.2021e-14	-0.927291	-0.157434	3.14344e-10	-1.79756	-0.50718
53851415	chr12:53851415:G:A	2.30252e-14	-4.48875e-10	-1.41453	7.65257e-10	-4.48875e-10	-1.41501
53852054	chr12:53852054:A:T	9.24694e-15	-1.11501	-1.21181	1.67979e-10	-1.91256	-1.01882
53852167	chr12:53852167:T:C	2.45376e-14	-4.48875e-10	-1.35091	8.11315e-10	-4.48875e-10	-1.35657
53852564	chr12:53852564:C:A	2.74965e-14	-0.994521	-0.242535	2.81447e-10	-1.8344	-0.58088
53853713	chr12:53853713:G:A	5.18927e-15	-1.49476	-1.40976	2.45851e-10	-1.14177	-1.40873
53853754	chr12:53853754:C:T	2.71296e-14	-4.48875e-10	-1.25049	8.87302e-10	-4.48875e-10	-1.26704
53854535	chr12:53854535:G:A	4.35734e-14	-4.48875e-10	-0.776669	1.27002e-09	-4.48875e-10	-0.908435
53854577	chr12:53854577:A:G	1.60876e-13	-4.48875e-10	0.529518	7.40122e-09	-4.48875e-10	0.854175
53854883	chr12:53854883:G:C	9.17107e-15	-1.13898	-1.19608	1.69885e-10	-1.92277	-0.997334
53854912	chr12:53854912:C:T	3.22777e-14	-4.48875e-10	-1.07674	9.57195e-10	-4.48875e-10	-1.19122
53854945	chr12:53854945:G:A	1.34995e-13	-0.0447451	0.398868	6.17107e-10	-1.62646	-0.00372096
53855522	chr12:53855522:A:G	2.30441e-14	-4.48875e-10	-1.41371	7.77938e-10	-4.48875e-10	-1.39858
53855627	chr12:53855627:C:T	2.85726e-15	-2.09671	-1.40454	9.95796e-11	-2.23743	-1.21684
53855819	chr12:53855819:A:G	2.71787e-14	-4.48875e-10	-1.24868	8.58252e-10	-4.48875e-10	-1.30033
53855907	chr12:53855907:G:C	3.86562e-14	-0.273148	-0.623262	2.25975e-10	-1.51362	-1.12118
53855965	chr12:53855965:C:A	2.46492e-13	-4.48875e-10	0.956215	1.17861e-08	-4.48875e-10	1.31945
53855966	chr12:53855966:A:C	2.3998e-13	-4.48875e-10	0.929439	1.14519e-08	-4.48875e-10	1.29069
53856351	chr12:53856351:G:A	2.76947e-14	-4.48875e-10	-1.22988	8.88772e-10	-4.48875e-10	-1.26539
53856610	chr12:53856610:A:G	2.30441e-14	-4.48875e-10	-1.41371	7.77938e-10	-4.48875e-10	-1.39858
53856761	chr12:53856761:A:T	2.93346e-15	-2.09067	-1.38426	1.06828e-10	-2.23771	-1.1463
53856901	chr12:53856901:T:C	2.77619e-14	-4.48875e-10	-1.22745	9.03377e-10	-4.48875e-10	-1.24909
53857665	chr12:53857665:C:T	3.75111e-14	-4.48875e-10	-0.926479	1.15823e-09	-4.48875e-10	-1.00058
53857776	chr12:53857776:G:T	3.3713e-14	-4.48875e-10	-1.03323	1.20805e-09	-4.48875e-10	-0.95846
53858046	chr12:53858046:T:C	4.78606e-14	-4.48875e-10	-0.682822	1.37933e-09	-4.48875e-10	-0.825872
53858210	chr12:53858210:C:T	1.25313e-14	-2.02289	-4.00186e-10	3.45397e-10	-2.21053	-4.00186e-10
53858246	chr12:53858246:T:C	2.84835e-14	-4.48875e-10	-1.20179	9.25142e-10	-4.48875e-10	-1.22528
53858344	chr12:53858344:C:T	3.36986e-14	-4.48875e-10	-1.03366	1.20755e-09	-4.48875e-10	-0.958873
53858593	chr12:53858593:G:A	4.74559e-14	-4.48875e-10	-0.691315	1.36758e-09	-4.48875e-10	-0.834427
53858968	chr12:53858968:C:T	1.49782e-14	-1.84452	-4.00186e-10	4.28594e-10	-1.99471	-4.00186e-10
53858988	chr12:53858988:T:C	4.51807e-14	-4.48875e-10	-0.740446	1.30663e-09	-4.48875e-10	-0.880021
53859091	chr12:53859091:T:C	3.96753e-15	-2.24378	-0.92919	1.44961e-10	-1.76449	-1.31426
53859738	chr12:53859738:G:T	2.3828e-14	-4.48875e-10	-1.38025	7.65044e-10	-4.48875e-10	-1.41529
53859830	chr12:53859830:C:T	8.19892e-15	-1.07943	-1.36768	4.45398e-10	-0.598723	-1.35753
53859852	chr12:53859852:C:T	6.14672e-15	-1.36793	-1.36727	3.12613e-10	-0.953415	-1.35684
53860186	chr12:53860186:A:C	2.40734e-14	-4.48875e-10	-1.37001	8.55823e-10	-4.48875e-10	-1.30316
53860890	chr12:53860890:A:G	2.58749e-14	-4.48875e-10	-1.29784	8.39873e-10	-4.48875e-10	-1.32197
53860907	chr12:53860907:A:G	3.23e-14	-1.02522	-0.0508303	1.59241e-09	-0.493319	-0.188903
53861261	chr12:53861261:G:A	1.29771e-13	-4.48875e-10	0.314653	5.79836e-09	-4.48875e-10	0.610105
53861423	chr12:53861423:C:T	3.43085e-15	-1.94842	-1.36988	8.76532e-11	-2.2328	-1.34903
53862255	chr12:53862255:C:T	4.04201e-14	-4.48875e-10	-0.851788	1.18263e-09	-4.48875e-10	-0.979733
53862310	chr12:53862310:C:T	3.8356e-14	-4.48875e-10	-0.904204	1.25391e-09	-4.48875e-10	-0.921205
53862412	chr12:53862412:C:T	6.86569e-14	-4.48875e-10	-0.321994	2.66245e-09	-4.48875e-10	-0.168224
53862621	chr12:53862621:A:T	1.26568e-13	-0.0475125	0.337174	5.29098e-10	-1.62349	-0.160561
53862697	chr12:53862697:G:A	2.36385e-14	-4.48875e-10	-1.38824	7.75454e-10	-4.48875e-10	-1.40178
53862884	chr12:53862884:C:A	2.48475e-14	-4.48875e-10	-1.33836	8.95009e-10	-4.48875e-10	-1.25839
53862960	chr12:53862960:C:T	6.74593e-14	-4.48875e-10	-0.339592	2.61396e-09	-4.48875e-10	-0.186604
53863083	chr12:53863083:C:T	2.92043e-14	-4.48875e-10	-1.1768	9.10791e-10	-4.48875e-10	-1.24091
53863543	chr12:53863543:C:G	1.6267e-14	-0.841662	-0.920316	1.80308e-10	-1.84659	-1.01397
53864035	chr12:53864035:C:T	2.69307e-14	-0.955291	-0.302557	1.36823e-09	-0.407078	-0.426877
53864157	chr12:53864157:A:G	2.6571e-14	-4.48875e-10	-1.2713	8.72822e-10	-4.48875e-10	-1.28349
53864612	chr12:53864612:T:G	3.89087e-14	-4.48875e-10	-0.889898	1.19666e-09	-4.48875e-10	-0.967933
53864888	chr12:53864888:C:T	2.72442e-13	-4.48875e-10	1.05631	1.06532e-08	-4.48875e-10	1.21839
53865196	chr12:53865196:G:A	2.77064e-15	-2.15832	-1.37372	1.86329e-10	-1.49538	-1.33233
53865514	chr12:53865514:C:T	5.91425e-14	-4.48875e-10	-0.471165	2.53501e-09	-4.48875e-10	-0.217274
53865727	chr12:53865727:T:C	6.224e-14	-4.48875e-10	-0.420117	2.42667e-09	-4.48875e-10	-0.260951
53865736	chr12:53865736:C:T	2.9837e-14	-4.48875e-10	-1.15537	9.33597e-10	-4.48875e-10	-1.21618
53865825	chr12:53865825:A:G	7.49555e-14	-4.48875e-10	-0.23422	2.24861e-09	-4.48875e-10	-0.337157
53865941	chr12:53865941:T:C	4.68718e-14	-4.48875e-10	-0.703699	1.41902e-09	-4.48875e-10	-0.797506
53866207	chr12:53866207:T:A	2.65408e-14	-0.967464	-0.30497	1.34587e-09	-0.421297	-0.429135
53866336	chr12:53866336:T:A	4.91343e-14	-0.0250365	-0.631522	1.83321e-09	0.0694651	-0.610869
53866366	chr12:53866366:C:G	3.44808e-14	-0.778819	-0.231894	3.7867e-10	-1.79634	-0.322223
53866429	chr12:53866429:C:T	1.12796e-14	-0.760369	-1.36775	5.88417e-10	-0.311594	-1.3662
53866507	chr12:53866507:G:A	3.76679e-14	-4.48875e-10	-0.922307	1.23281e-09	-4.48875e-10	-0.938178
53866510	chr12:53866510:A:G	3.65858e-14	-0.782089	-0.169366	4.00941e-10	-1.79902	-0.262393
53866584	chr12:53866584:A:G	5.00976e-14	-0.0380588	-0.599084	1.86941e-09	0.055593	-0.577438
53866650	chr12:53866650:T:C	2.62741e-14	-4.48875e-10	-1.28253	9.65001e-10	-4.48875e-10	-1.1831
53866761	chr12:53866761:G:A	3.60822e-14	-0.773001	-0.192314	3.94521e-10	-1.79377	-0.283782
53866780	chr12:53866780:G:A	5.06057e-14	-0.0178863	-0.609166	1.8913e-09	0.0773986	-0.587605
53866925	chr12:53866925:A:C	3.38059e-14	-0.774526	-0.255955	3.7031e-10	-1.79463	-0.346253
53866942	chr12:53866942:C:T	1.06455e-14	-0.821641	-1.36434	5.49729e-10	-0.382984	-1.36282
53866986	chr12:53866986:T:A	3.60111e-14	-0.896827	-0.0704606	4.17996e-10	-1.8591	-0.160651
53867000	chr12:53867000:G:A	2.3134e-14	-4.48875e-10	-1.40981	7.68391e-10	-4.48875e-10	-1.41093
53867002	chr12:53867002:T:C	3.58922e-14	-0.759817	-0.210778	3.89627e-10	-1.7876	-0.30244
53867152	chr12:53867152:C:T	3.45423e-14	-0.766217	-0.242714	3.76925e-10	-1.79056	-0.332621
53867157	chr12:53867157:T:C	2.7248e-15	-2.17074	-1.37798	1.78413e-10	-1.53278	-1.33834
53867241	chr12:53867241:G:C	2.90343e-14	-4.48875e-10	-1.18264	9.46339e-10	-4.48875e-10	-1.20262
53867262	chr12:53867262:T:A	3.63141e-14	-0.753281	-0.205628	3.93651e-10	-1.78284	-0.296922
53867317	chr12:53867317:A:G	5.0503e-14	0.0118773	-0.640961	1.88092e-09	0.106087	-0.621798
53867656	chr12:53867656:T:C	4.13958e-15	-2.06694	-1.06358	3.10133e-10	-1.30188	-1.01634
53867672	chr12:53867672:C:G	2.29928e-14	-4.48875e-10	-1.41593	7.72329e-10	-4.48875e-10	-1.40581
53867683	chr12:53867683:T:C	2.87361e-14	-4.48875e-10	-1.19296	9.55788e-10	-4.48875e-10	-1.19269
53867816	chr12:53867816:A:G	1.12122e-14	-1.22819	-0.905927	1.71075e-10	-2.00979	-0.903334
53867904	chr12:53867904:G:A	2.95396e-15	-2.06531	-1.40266	9.93024e-11	-2.2454	-1.21165
53867976	chr12:53867976:C:T	2.85714e-15	-2.10352	-1.39777	1.80144e-10	-1.5047	-1.35677
53867988	chr12:53867988:G:A	1.23738e-14	-1.12262	-0.912917	1.79271e-10	-1.95583	-0.910499
53868381	chr12:53868381:A:G	2.2997e-14	-4.48875e-10	-1.41575	7.65922e-10	-4.48875e-10	-1.41415
53868427	chr12:53868427:AG:A	3.10729e-15	-2.17218	-1.24518	9.7806e-11	-2.23108	-1.24116
53868514	chr12:53868514:T:C	3.40984e-14	-4.48875e-10	-1.02187	1.02412e-09	-4.48875e-10	-1.12364
53868596	chr12:53868596:T:C	2.97397e-14	-0.166672	-0.99196	1.35616e-09	0.0391741	-0.881989
53868691	chr12:53868691:T:C	2.32112e-14	-4.48875e-10	-1.40648	7.66604e-10	-4.48875e-10	-1.41325
53868941	chr12:53868941:A:G	2.75505e-14	0.164848	-1.39994	8.07872e-10	0.05027	-1.41109
53868972	chr12:53868972:C:T	4.9768e-15	-2.24558	-0.70075	1.84674e-10	-1.64397	-1.19267
53869227	chr12:53869227:C:T	1.07014e-13	0.7265	-0.604655	1.17288e-09	-0.262404	-0.725604
53869518	chr12:53869518:G:A	6.00678e-15	-1.46679	-1.29144	1.91102e-10	-1.65919	-1.14323
53869594	chr12:53869594:G:A	2.90692e-14	-4.48875e-10	-1.18143	8.95355e-10	-4.48875e-10	-1.258
53869758	chr12:53869758:G:C	6.07489e-15	-2.12176	-0.625192	2.31785e-10	-2.24088	-0.368529
53870167	chr12:53870167:T:C	2.3248e-14	-4.48875e-10	-1.4049	8.05273e-10	-4.48875e-10	-1.36404
53870342	chr12:53870342:C:T	2.49159e-14	-4.48875e-10	-1.33561	9.09618e-10	-4.48875e-10	-1.2422
53870389	chr12:53870389:A:C	2.92863e-14	-4.48875e-10	-1.174	9.17434e-10	-4.48875e-10	-1.23364
53870550	chr12:53870550:G:A	6.13401e-15	-2.12494	-0.612329	2.35448e-10	-2.24009	-0.353641
53870569	chr12:53870569:T:A	6.31597e-15	-2.12091	-0.587128	2.42052e-10	-2.24113	-0.324946
53870585	chr12:53870585:G:T	2.09347e-14	-0.100058	-1.40965	6.15478e-10	-0.230238	-1.40259
53870638	chr12:53870638:G:A	2.93051e-15	-2.06375	-1.41219	9.4618e-11	-2.24611	-1.25926
53870855	chr12:53870855:T:C	7.59132e-15	-2.11204	-0.412074	2.97687e-10	-2.24174	-0.117446
53870888	chr12:53870888:G:A	2.05118e-13	-4.48875e-10	0.772469	8.12213e-09	-4.48875e-10	0.947122
53871085	chr12:53871085:T:C	6.46534e-15	-2.10457	-0.580093	2.43193e-10	-2.24446	-0.316912
53871092	chr12:53871092:C:T	2.29982e-14	-4.48875e-10	-1.4157	7.85159e-10	-4.48875e-10	-1.38934
53871153	chr12:53871153:A:G	2.33019e-14	-4.48875e-10	-1.40258	7.78698e-10	-4.48875e-10	-1.3976
53871470	chr12:53871470:A:G	3.59195e-15	-2.241	-1.03142	1.36093e-10	-2.20226	-0.939627
53871626	chr12:53871626:A:G	6.41509e-15	-2.11715	-0.575311	2.45183e-10	-2.24193	-0.311293
53872176	chr12:53872176:C:T	6.25746e-15	-2.12925	-0.588095	2.42356e-10	-2.23897	-0.325852
53872263	chr12:53872263:A:G	2.31716e-14	-0.956755	-0.451431	1.18512e-09	-0.41191	-0.565712
53872321	chr12:53872321:C:T	6.63482e-15	-2.10338	-0.555407	2.50212e-10	-2.24451	-0.288403
53872629	chr12:53872629:T:G	6.55993e-15	-2.09391	-0.576227	2.44049e-10	-2.24586	-0.311996
53872761	chr12:53872761:C:T	6.06821e-15	-2.10719	-0.640865	2.27243e-10	-2.24393	-0.385279
53872783	chr12:53872783:G:A	6.00468e-15	-2.12106	-0.637519	2.28798e-10	-2.24107	-0.381318
53872938	chr12:53872938:G:A	2.45087e-14	-4.48875e-10	-1.35209	8.41851e-10	-4.48875e-10	-1.31962
53872954	chr12:53872954:C:T	3.80143e-15	-2.0305	-1.18524	2.93998e-10	-1.2258	-1.14586
53873024	chr12:53873024:C:T	2.27664e-14	-0.977106	-0.448724	1.15909e-09	-0.436651	-0.563184
53873208	chr12:53873208:T:C	2.96831e-14	-0.104274	-1.05626	7.76132e-10	-0.19517	-1.20573
53873209	chr12:53873209:T:G	5.90766e-15	-2.09002	-0.684847	2.15462e-10	-2.24628	-0.436162
53873259	chr12:53873259:C:A	3.5278e-14	0.30488	-1.29274	5.20236e-09	1.74915	-1.24751
53873367	chr12:53873367:A:C	2.37985e-14	-0.941461	-0.44003	1.21889e-09	-0.394413	-0.555117
53873478	chr12:53873478:G:A	4.07466e-14	0.448961	-1.2927	6.23132e-09	1.92954	-1.24742
53873702	chr12:53873702:T:C	5.82758e-15	-2.11799	-0.670522	2.20017e-10	-2.24174	-0.41978
53874422	chr12:53874422:G:A	3.9464e-15	-2.02915	-1.14916	3.06507e-10	-1.22298	-1.107
53874487	chr12:53874487:T:A	1.19791e-13	-4.48875e-10	0.234633	4.7961e-09	-4.48875e-10	0.420332
53874526	chr12:53874526:T:C	6.15394e-15	-2.08503	-0.648996	2.24388e-10	-2.24682	-0.395024
53874536	chr12:53874536:C:T	6.45873e-14	-4.48875e-10	-0.383098	1.84066e-09	-4.48875e-10	-0.537344
53874610	chr12:53874610:G:A	6.23271e-14	-4.48875e-10	-0.418719	1.7823e-09	-4.48875e-10	-0.569563
53874626	chr12:53874626:C:T	3.69176e-15	-2.21682	-1.02819	1.42272e-10	-2.19395	-0.903536
53874796	chr12:53874796:A:G	2.34494e-14	-4.48875e-10	-1.39627	7.84397e-10	-4.48875e-10	-1.39031
53875183	chr12:53875183:A:G	6.00491e-15	-2.10492	-0.653614	2.23829e-10	-2.24427	-0.400073
53875308	chr12:53875308:A:T	2.33002e-14	-4.48875e-10	-1.40265	8.15275e-10	-4.48875e-10	-1.3517
53875321	chr12:53875321:G:A	2.3371e-14	-4.48875e-10	-1.39962	8.20603e-10	-4.48875e-10	-1.34519
53875534	chr12:53875534:C:T	2.34753e-14	-4.48875e-10	-1.39517	8.28848e-10	-4.48875e-10	-1.33519
53875606	chr12:53875606:G:GA	5.75044e-15	-2.09784	-0.703997	2.10931e-10	-2.24546	-0.458229
53875794	chr12:53875794:A:G	5.94561e-15	-2.10429	-0.664171	2.21103e-10	-2.24441	-0.412181
53875813	chr12:53875813:A:T	3.08191e-14	-0.0646102	-1.05837	8.04314e-10	-0.157781	-1.20745
53875861	chr12:53875861:A:G	3.26428e-14	-4.48875e-10	-1.06549	1.02297e-09	-4.48875e-10	-1.12476
53876094	chr12:53876094:G:A	3.14518e-14	-0.0523119	-1.05035	8.20953e-10	-0.143847	-1.20091
53876116	chr12:53876116:C:A	5.21197e-14	-4.48875e-10	-0.597572	2.20291e-09	-4.48875e-10	-0.357689
53876444	chr12:53876444:C:A	4.64031e-15	-2.24817	-0.768168	1.65799e-10	-1.71233	-1.23211
53876470	chr12:53876470:G:A	6.11383e-15	-2.08325	-0.657307	2.22345e-10	-2.24695	-0.404049
53876492	chr12:53876492:C:T	6.0209e-15	-2.09815	-0.657731	2.22548e-10	-2.24534	-0.404743
53876968	chr12:53876968:AATAG:A	2.91275e-14	-4.48875e-10	-1.17943	1.02788e-09	-4.48875e-10	-1.11997
53876996	chr12:53876996:T:C	3.43659e-15	-2.17365	-1.14298	2.01046e-10	-1.49958	-1.25211
53877052	chr12:53877052:G:A	2.20826e-13	-4.48875e-10	0.846258	8.75663e-09	-4.48875e-10	1.02234
53877465	chr12:53877465:A:G	2.30168e-14	-4.48875e-10	-1.41489	7.89319e-10	-4.48875e-10	-1.38405
53877852	chr12:53877852:T:G	2.94193e-14	-4.48875e-10	-1.16947	1.039e-09	-4.48875e-10	-1.10921
53878018	chr12:53878018:C:T	3.45539e-15	-2.15768	-1.1535	2.09443e-10	-1.45118	-1.2596
53878034	chr12:53878034:T:C	6.57219e-14	-4.48875e-10	-0.365683	1.96629e-09	-4.48875e-10	-0.471319
53878037	chr12:53878037:A:G	6.5495e-14	-4.48875e-10	-0.369142	1.95925e-09	-4.48875e-10	-0.474907
53878351	chr12:53878351:T:C	5.91566e-15	-2.12747	-0.646043	2.26904e-10	-2.23936	-0.391339
53878371	chr12:53878371:C:T	3.72412e-14	-4.48875e-10	-0.9337	1.21982e-09	-4.48875e-10	-0.948771
53878387	chr12:53878387:G:T	5.26723e-15	-2.0761	-0.813511	1.82999e-10	-2.24577	-0.599973
53878416	chr12:53878416:G:C	2.3011e-14	-4.48875e-10	-1.41514	7.82405e-10	-4.48875e-10	-1.39285
53878568	chr12:53878568:T:G	2.33089e-14	-4.48875e-10	-1.40228	7.79062e-10	-4.48875e-10	-1.39713
53878633	chr12:53878633:T:C	2.00159e-14	-0.148446	-1.40614	5.85115e-10	-0.276729	-1.40669
53878854	chr12:53878854:G:A	3.10947e-15	-2.00238	-1.41428	9.29835e-11	-2.2477	-1.2751
53878887	chr12:53878887:T:C	5.92526e-15	-2.10268	-0.669214	2.19747e-10	-2.24465	-0.418097
53879362	chr12:53879362:C:T	2.31047e-14	-4.48875e-10	-1.41108	8.00999e-10	-4.48875e-10	-1.36937
53879830	chr12:53879830:T:C	4.95718e-14	-4.48875e-10	-0.647694	2.08159e-09	-4.48875e-10	-0.414336
53879939	chr12:53879939:A:G	2.02114e-14	-1.54487	-4.00186e-10	3.43824e-10	-2.2151	-4.00186e-10
53880174	chr12:53880174:G:A	3.21715e-14	-4.48875e-10	-1.08003	1.23417e-09	-4.48875e-10	-0.937068
53880185	chr12:53880185:C:T	2.30771e-14	-4.48875e-10	-1.41228	7.69208e-10	-4.48875e-10	-1.40986
53880331	chr12:53880331:C:G	5.98358e-15	-2.10642	-0.65568	2.23341e-10	-2.24402	-0.402502
53880392	chr12:53880392:C:T	5.62878e-15	-2.04512	-0.778104	2.60487e-10	-1.90631	-0.586362
53880590	chr12:53880590:T:G	4.8878e-14	-4.48875e-10	-0.661789	2.04867e-09	-4.48875e-10	-0.430279
53880625	chr12:53880625:G:A	5.99961e-15	-2.11676	-0.642656	2.27226e-10	-2.24204	-0.387243
53880840	chr12:53880840:T:C	6.12027e-15	-2.09496	-0.644554	2.25844e-10	-2.24576	-0.389618
53881182	chr12:53881182:A:AT	6.6669e-15	-1.56526	-1.0887	1.71396e-10	-1.99074	-0.920506
53881482	chr12:53881482:G:A	6.0766e-15	-2.10717	-0.6395	2.27674e-10	-2.24387	-0.38344
53881490	chr12:53881490:A:G	3.17995e-14	-4.48875e-10	-1.09167	1.21719e-09	-4.48875e-10	-0.950925
53881530	chr12:53881530:A:G	5.01084e-14	-4.48875e-10	-0.636927	2.10767e-09	-4.48875e-10	-0.401886
53881803	chr12:53881803:G:A	4.20465e-15	-2.05183	-1.0631	1.32607e-10	-2.23614	-0.931696
53882292	chr12:53882292:A:G	2.58831e-14	-4.48875e-10	-1.29753	9.3748e-10	-4.48875e-10	-1.21203
53882314	chr12:53882314:C:T	2.31071e-14	-4.48875e-10	-1.41098	7.70889e-10	-4.48875e-10	-1.40768
53882544	chr12:53882544:TA:T	6.53111e-14	-4.48875e-10	-0.371953	1.86092e-09	-4.48875e-10	-0.526401
53882829	chr12:53882829:T:TAGTAG	6.13435e-15	-2.09477	-0.642436	2.26607e-10	-2.24578	-0.386223
53882931	chr12:53882931:C:T	3.60012e-15	-2.04489	-1.22526	8.6714e-11	-2.23755	-1.35506
53882945	chr12:53882945:A:G	5.96954e-15	-2.09678	-0.66767	2.19985e-10	-2.24552	-0.41615
53882950	chr12:53882950:G:A	2.09796e-14	-1.06042	-0.447146	1.0489e-09	-0.537976	-0.561755
53883174	chr12:53883174:C:CTAAG	3.02484e-15	-2.02981	-1.41444	9.28204e-11	-2.24813	-1.27643
53883577	chr12:53883577:A:C	5.95321e-15	-2.10224	-0.664941	2.20827e-10	-2.24473	-0.413113
53884273	chr12:53884273:C:G	3.9152e-14	-4.48875e-10	-0.883664	1.20338e-09	-4.48875e-10	-0.962332
53884393	chr12:53884393:T:C	2.32506e-14	-4.48875e-10	-1.40479	8.11434e-10	-4.48875e-10	-1.35642
53884438	chr12:53884438:C:T	3.79852e-15	-2.0271	-1.1894	2.94739e-10	-1.21863	-1.1505
53884585	chr12:53884585:A:T	5.56143e-14	-4.48875e-10	-0.532675	1.56889e-09	-4.48875e-10	-0.697099
53884642	chr12:53884642:A:G	5.90401e-15	-2.11202	-0.663465	2.21601e-10	-2.24298	-0.411367
53884718	chr12:53884718:A:C	3.80031e-14	-0.0284335	-0.885013	9.12168e-10	-0.144594	-1.09481
53884964	chr12:53884964:A:G	5.36576e-14	-4.48875e-10	-0.568492	1.51942e-09	-4.48875e-10	-0.729138
53885115	chr12:53885115:G:C	6.80857e-14	-4.48875e-10	-0.330349	2.03705e-09	-4.48875e-10	-0.435967
53885229	chr12:53885229:T:C	6.34018e-14	-4.48875e-10	-0.401623	1.8107e-09	-4.48875e-10	-0.553755
53885533	chr12:53885533:C:G	5.96434e-15	-2.11702	-0.648297	2.25743e-10	-2.24198	-0.393852
53885820	chr12:53885820:A:G	4.61723e-15	-2.24756	-0.773761	1.74214e-10	-1.65642	-1.23852
53886381	chr12:53886381:T:C	2.32055e-14	-4.48875e-10	-1.40672	8.07516e-10	-4.48875e-10	-1.36126
53886439	chr12:53886439:C:G	2.58215e-14	-4.48875e-10	-1.29991	8.37474e-10	-4.48875e-10	-1.32483
53886487	chr12:53886487:T:A	6.09318e-15	-2.09585	-0.648092	2.24993e-10	-2.24558	-0.393579
53886860	chr12:53886860:A:C	4.72961e-14	-4.48875e-10	-0.694688	1.53959e-09	-4.48875e-10	-0.715954
53886917	chr12:53886917:C:G	2.64842e-14	-4.48875e-10	-1.27457	9.5764e-10	-4.48875e-10	-1.19075
53887722	chr12:53887722:A:G	2.32506e-14	-4.48875e-10	-1.40479	8.11257e-10	-4.48875e-10	-1.35664
53887789	chr12:53887789:T:C	2.30694e-14	-4.48875e-10	-1.41261	7.70262e-10	-4.48875e-10	-1.40849
53887797	chr12:53887797:A:G	5.7874e-15	-2.13233	-0.663107	2.22762e-10	-2.23819	-0.410933
53887941	chr12:53887941:C:T	2.97968e-14	-0.211971	-0.944744	7.78486e-10	-0.281399	-1.11648
53888467	chr12:53888467:G:A	2.30811e-14	-4.48875e-10	-1.4121	7.69736e-10	-4.48875e-10	-1.40918
53888510	chr12:53888510:C:T	2.94909e-14	-4.48875e-10	-1.16703	9.19385e-10	-4.48875e-10	-1.23152
53889345	chr12:53889345:A:C	1.21713e-14	-2.05203	-4.00186e-10	7.69032e-10	-1.41009	-4.00186e-10
53889701	chr12:53889701:C:T	2.32718e-14	-4.48875e-10	-1.40387	8.12865e-10	-4.48875e-10	-1.35466
53890099	chr12:53890099:C:T	2.65647e-14	-1.27153	-4.00186e-10	1.12291e-09	-1.03154	-4.00186e-10
53890227	chr12:53890227:T:C	3.01487e-15	-2.03722	-1.41034	9.54783e-11	-2.24797	-1.24836
53890308	chr12:53890308:CTT:C	2.06173e-13	-4.48875e-10	0.7776	8.13037e-09	-4.48875e-10	0.948137
53890594	chr12:53890594:G:T	5.34846e-14	-4.48875e-10	-0.571721	1.51449e-09	-4.48875e-10	-0.732388
53891003	chr12:53891003:T:C	3.70878e-14	-0.0386208	-0.899207	9.42212e-10	-0.126169	-1.08083
53892117	chr12:53892117:A:G	4.79062e-14	-4.48875e-10	-0.681869	1.99873e-09	-4.48875e-10	-0.454958
53892434	chr12:53892434:C:T	2.98758e-15	-2.04079	-1.41586	9.10189e-11	-2.24785	-1.29631
53892581	chr12:53892581:T:C	4.24777e-15	-2.06695	-1.03778	1.53108e-10	-2.24713	-0.776952
53892625	chr12:53892625:A:G	5.28518e-14	-4.48875e-10	-0.583624	1.50771e-09	-4.48875e-10	-0.736879
53893164	chr12:53893164:C:T	2.56993e-14	-4.48875e-10	-1.30465	9.24168e-10	-4.48875e-10	-1.22633
53893262	chr12:53893262:C:T	2.6251e-14	-4.48875e-10	-1.28341	9.47225e-10	-4.48875e-10	-1.20169
53893307	chr12:53893307:G:A	1.20145e-13	-4.48875e-10	0.237584	4.81026e-09	-4.48875e-10	0.423281
53893377	chr12:53893377:C:T	5.03944e-15	-1.99186	-0.941965	3.91704e-10	-1.17389	-0.910832
53893394	chr12:53893394:T:C	3.74864e-14	-4.48875e-10	-0.927138	1.22747e-09	-4.48875e-10	-0.942517
53893455	chr12:53893455:T:C	3.17621e-15	-2.08792	-1.30751	1.299e-10	-2.24781	-0.940647
53893999	chr12:53893999:G:A	2.30413e-14	-4.48875e-10	-1.41383	7.71886e-10	-4.48875e-10	-1.40639
53894868	chr12:53894868:T:C	3.68764e-14	-4.48875e-10	-0.943544	1.20804e-09	-4.48875e-10	-0.95847
53895039	chr12:53895039:T:C	2.3035e-14	-4.48875e-10	-1.4141	7.72411e-10	-4.48875e-10	-1.40571
53895122	chr12:53895122:A:T	2.9836e-15	-2.04366	-1.41432	9.29642e-11	-2.24773	-1.27528
53895177	chr12:53895177:A:G	2.30007e-14	-4.48875e-10	-1.41559	7.65769e-10	-4.48875e-10	-1.41435
53895182	chr12:53895182:C:T	2.98139e-15	-2.0443	-1.41442	9.28765e-11	-2.24771	-1.27624
53895357	chr12:53895357:G:A	3.73361e-15	-2.09892	-1.13483	1.56461e-10	-2.09617	-0.906253
53895584	chr12:53895584:C:T	2.32084e-14	-4.48875e-10	-1.4066	8.02455e-10	-4.48875e-10	-1.36755
53895597	chr12:53895597:T:C	2.98371e-15	-2.04352	-1.41442	9.28735e-11	-2.24774	-1.27624
53896080	chr12:53896080:G:A	2.9761e-13	-4.48875e-10	1.14467	1.16565e-08	-4.48875e-10	1.30839
53896101	chr12:53896101:A:G	2.99469e-15	-2.04001	-1.41426	9.29986e-11	-2.24788	-1.27476
53896382	chr12:53896382:C:T	3.27449e-14	-4.48875e-10	-1.06237	1.11523e-09	-4.48875e-10	-1.03841
53896623	chr12:53896623:A:T	3.55434e-14	-0.0775312	-0.902829	9.02706e-10	-0.165443	-1.08438
53896706	chr12:53896706:A:G	2.89818e-15	-2.07267	-1.41436	9.31734e-11	-2.24516	-1.27561
53897056	chr12:53897056:T:G	2.30014e-14	-4.48875e-10	-1.41556	7.80501e-10	-4.48875e-10	-1.39529
53897167	chr12:53897167:G:A	3.74431e-14	-4.48875e-10	-0.928293	1.11136e-09	-4.48875e-10	-1.04188
53897289	chr12:53897289:T:C	2.44014e-14	-1.07669	-0.279784	1.21358e-09	-0.54849	-0.405406
53897375	chr12:53897375:G:A	2.95192e-14	-4.48875e-10	-1.16607	9.20155e-10	-4.48875e-10	-1.23068
53897420	chr12:53897420:T:G	9.3099e-15	-1.30935	-1.01069	1.35781e-10	-1.97269	-1.17149
53897567	chr12:53897567:G:A	2.30606e-14	-4.48875e-10	-1.41299	7.89123e-10	-4.48875e-10	-1.3843
53897647	chr12:53897647:T:C	2.32677e-14	-4.48875e-10	-1.40405	7.655e-10	-4.48875e-10	-1.4147
53897743	chr12:53897743:G:A	3.36465e-15	-2.201	-1.13679	3.42736e-10	-1.13399	-1.08428
53897755	chr12:53897755:C:T	2.30873e-14	-4.48875e-10	-1.41183	7.69503e-10	-4.48875e-10	-1.40948
53898003	chr12:53898003:T:C	3.78828e-15	-2.03765	-1.18155	2.90544e-10	-1.24083	-1.14264
53898011	chr12:53898011:A:G	4.32219e-15	-2.0533	-1.03405	1.53679e-10	-2.24789	-0.772466
53898120	chr12:53898120:G:A	4.52771e-15	-2.0395	-1.0014	1.58994e-10	-2.24817	-0.738184
53898207	chr12:53898207:T:C	2.54813e-14	-4.48875e-10	-1.31317	9.17737e-10	-4.48875e-10	-1.23331
53898364	chr12:53898364:G:A	4.37019e-15	-2.06508	-1.01123	1.58432e-10	-2.24723	-0.742668
53898960	chr12:53898960:T:C	2.50889e-14	-0.197356	-1.13133	6.74641e-10	-0.284076	-1.25697
53898984	chr12:53898984:G:A	3.77936e-14	-4.48875e-10	-0.918975	1.23762e-09	-4.48875e-10	-0.934276
53899081	chr12:53899081:C:T	5.19455e-14	-4.48875e-10	-0.60092	2.19422e-09	-4.48875e-10	-0.361641
53899107	chr12:53899107:C:T	3.10337e-15	-2.0055	-1.41313	9.39268e-11	-2.2478	-1.26491
53899111	chr12:53899111:G:A	4.26354e-14	-4.48875e-10	-0.798432	1.3007e-09	-4.48875e-10	-0.884568
53899158	chr12:53899158:A:C	1.79516e-14	-0.260036	-1.4034	5.24098e-10	-0.38442	-1.40913
53900129	chr12:53900129:A:G	4.67763e-14	-4.48875e-10	-0.705738	1.34556e-09	-4.48875e-10	-0.85066
53900361	chr12:53900361:A:G	3.19597e-14	-4.48875e-10	-1.08664	1.21548e-09	-4.48875e-10	-0.952331
53901372	chr12:53901372:C:T	4.6929e-14	-4.48875e-10	-0.702481	1.95377e-09	-4.48875e-10	-0.477711
53901960	chr12:53901960:C:A	5.53398e-14	-4.48875e-10	-0.537622	1.67925e-09	-4.48875e-10	-0.629122
53902078	chr12:53902078:G:C	1.05771e-14	-2.19242	-4.00186e-10	3.75399e-10	-2.12723	-4.00186e-10
53902543	chr12:53902543:A:T	2.70571e-15	-2.24627	-1.30948	9.15012e-11	-2.17967	-1.3592
53902876	chr12:53902876:A:G	9.28115e-15	-1.04311	-1.28002	1.13499e-10	-1.9312	-1.39223
53902902	chr12:53902902:T:C	2.38552e-14	-0.953684	-0.425428	1.22892e-09	-0.39824	-0.543094
53902944	chr12:53902944:C:A	2.47693e-14	-4.48875e-10	-1.34151	9.03804e-10	-4.48875e-10	-1.24861
53903014	chr12:53903014:G:A	2.92115e-15	-2.06314	-1.416	9.03901e-11	-2.2463	-1.30479
53903109	chr12:53903109:T:C	2.71676e-15	-2.24688	-1.3048	9.14622e-11	-2.1836	-1.3557
53903215	chr12:53903215:C:T	2.57889e-14	-4.48875e-10	-1.30117	8.94873e-10	-4.48875e-10	-1.25854
53903293	chr12:53903293:A:T	2.72132e-15	-2.24638	-1.30362	9.18548e-11	-2.18013	-1.35489
53903429	chr12:53903429:A:G	1.47707e-14	-1.85847	-4.00186e-10	4.77815e-10	-1.886	-4.00186e-10
53903812	chr12:53903812:A:G	2.9888e-15	-2.04075	-1.41549	9.1747e-11	-2.24784	-1.28835
53904074	chr12:53904074:A:G	4.87116e-14	-0.0608327	-0.604365	1.11661e-09	-0.164514	-0.872659
53904196	chr12:53904196:G:C	5.80049e-15	-1.40146	-1.39172	9.1303e-11	-2.13677	-1.40427
53904273	chr12:53904273:C:T	2.4556e-15	-2.24726	-1.40548	8.28883e-11	-2.22333	-1.4144
53904587	chr12:53904587:A:C	3.89661e-14	-0.222626	-0.665797	9.5493e-10	-0.300175	-0.893413
53904782	chr12:53904782:A:G	4.3391e-14	-4.48875e-10	-0.780862	1.59296e-09	-4.48875e-10	-0.681874
53905002	chr12:53905002:T:C	3.16792e-14	-4.48875e-10	-1.09546	9.58218e-10	-4.48875e-10	-1.19015
53905012	chr12:53905012:C:T	4.03277e-15	-1.84927	-1.30739	1.14245e-10	-2.24393	-1.07295
53905013	chr12:53905013:G:A	4.77573e-13	-4.48875e-10	1.6176	1.33746e-08	-4.48875e-10	1.44589
53905148	chr12:53905148:C:T	4.07287e-15	-2.07637	-1.07039	3.70998e-10	-0.831638	-1.30739
53905272	chr12:53905272:T:TTAAA	5.04498e-14	-4.48875e-10	-0.630137	1.57118e-09	-4.48875e-10	-0.695645
53905377	chr12:53905377:C:A	2.87567e-15	-2.07958	-1.41525	9.25048e-11	-2.24351	-1.28446
53905479	chr12:53905479:C:T	6.49667e-14	-4.48875e-10	-0.377241	2.45484e-09	-4.48875e-10	-0.24941
53906136	chr12:53906136:T:A	4.00299e-15	-1.75143	-1.41265	9.06756e-11	-2.16803	-1.37991
53906208	chr12:53906208:G:A	2.80691e-14	-4.48875e-10	-1.21644	8.8827e-10	-4.48875e-10	-1.26595
53906384	chr12:53906384:A:C	4.35219e-14	0.582683	-1.36053	1.02504e-09	0.120175	-1.24292
53906414	chr12:53906414:A:G	2.66515e-14	0.084384	-1.35265	6.62585e-10	-0.330602	-1.22847
53906426	chr12:53906426:C:T	3.51465e-15	-2.0336	-1.26058	9.29157e-11	-2.11889	-1.40464
53906473	chr12:53906473:G:T	9.11506e-14	-4.48875e-10	-0.0386026	3.88657e-09	-4.48875e-10	0.210058
53906539	chr12:53906539:A:C	3.49618e-14	-0.0595471	-0.937313	4.57156e-10	-1.30223	-0.627973
53906726	chr12:53906726:C:T	1.48648e-14	-0.730802	-1.12132	2.50514e-10	-1.41399	-1.11771
53906966	chr12:53906966:G:A	2.33184e-14	-4.48875e-10	-1.40187	7.64638e-10	-4.48875e-10	-1.41582
53907001	chr12:53907001:A:G	1.19285e-14	-1.34748	-0.724704	2.20958e-10	-2.00611	-0.651147
53907260	chr12:53907260:G:A	3.0833e-15	-2.24216	-1.18296	1.17968e-10	-2.19356	-1.09125
53907261	chr12:53907261:G:A	4.52155e-14	-4.48875e-10	-0.739676	1.40263e-09	-4.48875e-10	-0.809122
53907576	chr12:53907576:G:A	1.78471e-14	-1.56352	-0.105753	1.69063e-10	-2.21387	-0.711083
53908446	chr12:53908446:G:C	2.74947e-15	-2.24343	-1.29628	9.4213e-11	-2.16381	-1.34585
53908608	chr12:53908608:G:A	6.82181e-15	-1.35124	-1.27975	4.93192e-09	1.58715	-1.13889
53908841	chr12:53908841:A:G	1.03158e-13	-4.48875e-10	0.0851503	2.97491e-09	-4.48875e-10	-0.0572578
53909284	chr12:53909284:T:C	1.23092e-13	-4.48875e-10	0.261817	3.63488e-09	-4.48875e-10	0.143106
53909385	chr12:53909385:A:T	2.4282e-14	-4.48875e-10	-1.36138	7.81502e-10	-4.48875e-10	-1.39401
53909638	chr12:53909638:C:T	3.17362e-15	-1.98025	-1.41599	1.7639e-10	-1.49113	-1.39139
53909660	chr12:53909660:G:A	3.05504e-15	-2.06656	-1.36776	1.1e-10	-2.24664	-1.10811
53909707	chr12:53909707:G:T	2.71089e-14	-4.48875e-10	-1.25125	8.6091e-10	-4.48875e-10	-1.29724
53910430	chr12:53910430:G:C	3.11038e-15	-2.00715	-1.40922	1.66948e-10	-1.52915	-1.40839
53910559	chr12:53910559:G:A	7.10674e-14	-4.48875e-10	-0.287486	2.01519e-09	-4.48875e-10	-0.446758
53910779	chr12:53910779:T:C	3.92118e-14	-4.48875e-10	-0.882137	1.13657e-09	-4.48875e-10	-1.01946
53910804	chr12:53910804:T:C	4.37792e-15	-1.67192	-1.40262	1.90352e-09	0.908685	-1.41245
53910953	chr12:53910953:T:C	4.5833e-14	-4.48875e-10	-0.726112	1.21203e-09	-4.48875e-10	-0.955177
53911100	chr12:53911100:C:T	2.99995e-15	-2.06053	-1.39199	1.75301e-10	-1.60527	-1.28346
53911406	chr12:53911406:G:A	3.12323e-15	-1.99902	-1.41323	1.70104e-10	-1.51646	-1.40236
53911499	chr12:53911499:A:G	4.23121e-15	-2.19657	-0.912057	2.13271e-10	-2.21339	-0.479273
53912025	chr12:53912025:A:G	5.30247e-15	-1.99184	-0.891102	1.55514e-10	-1.78582	-1.22267
53912027	chr12:53912027:A:G	5.26778e-15	-1.97466	-0.914845	1.57046e-10	-1.76298	-1.23571
53912029	chr12:53912029:C:T	3.88778e-15	-2.03643	-1.15685	1.5522e-10	-2.24329	-0.767092
53912048	chr12:53912048:T:C	3.02926e-15	-2.05281	-1.38999	1.78581e-10	-1.59145	-1.27873
53912171	chr12:53912171:C:CA	3.10024e-15	-2.00477	-1.41486	1.43357e-10	-1.78305	-1.30684
53912298	chr12:53912298:T:TA	3.03106e-15	-2.04896	-1.39324	1.78622e-10	-1.58395	-1.28601
53912976	chr12:53912976:G:A	1.19735e-14	-2.06842	-4.00186e-10	4.76452e-10	-1.88886	-4.00186e-10
53912999	chr12:53912999:G:T	4.16289e-14	-4.48875e-10	-0.82232	1.62415e-09	-4.48875e-10	-0.662485
53913057	chr12:53913057:A:G	3.29749e-15	-1.94252	-1.41543	1.88304e-10	-1.42215	-1.39502
53913163	chr12:53913163:A:G	3.67998e-14	-4.48875e-10	-0.945624	1.40349e-09	-4.48875e-10	-0.808506
53913168	chr12:53913168:G:A	6.58833e-14	-4.48875e-10	-0.36323	2.93356e-09	-4.48875e-10	-0.0712523
53913316	chr12:53913316:G:T	2.49904e-14	-4.48875e-10	-1.33262	7.99769e-10	-4.48875e-10	-1.3709
53913550	chr12:53913550:A:G	3.51916e-15	-2.08732	-1.20558	1.42491e-10	-2.24798	-0.847974
53913624	chr12:53913624:G:GCAAGAA	3.14378e-15	-1.99297	-1.41272	1.71479e-10	-1.50726	-1.4035
53913774	chr12:53913774:T:A	3.06839e-14	-4.48875e-10	-1.12738	1.1354e-09	-4.48875e-10	-1.02048
53913837	chr12:53913837:TG:T	3.83337e-14	-4.48875e-10	-0.904786	1.46307e-09	-4.48875e-10	-0.766931
53914523	chr12:53914523:C:A	4.52466e-15	-1.63197	-1.40961	2.09798e-09	1.00103	-1.40752
53914731	chr12:53914731:T:C	4.06265e-15	-1.79765	-1.35163	1.63024e-10	-1.66691	-1.29442
53914753	chr12:53914753:T:C	4.16951e-15	-1.91146	-1.21186	1.80655e-10	-1.77886	-1.07977
53914875	chr12:53914875:C:T	2.04809e-14	-1.53162	-4.00186e-10	8.3122e-10	-1.33233	-4.00186e-10
53915101	chr12:53915101:T:C	4.1978e-15	-1.79953	-1.31703	1.70405e-10	-1.66826	-1.24878
53915527	chr12:53915527:T:C	1.02317e-14	-2.22563	-4.00186e-10	3.42715e-10	-2.21833	-4.00186e-10
53915537	chr12:53915537:A:G	3.0779e-14	-4.48875e-10	-1.12428	8.85421e-10	-4.48875e-10	-1.26916
53915838	chr12:53915838:A:G	4.28478e-15	-1.78572	-1.31032	1.7269e-10	-1.6576	-1.24613
53916063	chr12:53916063:C:T	2.34447e-14	-4.48875e-10	-1.39647	7.86986e-10	-4.48875e-10	-1.38701
53916211	chr12:53916211:C:T	4.27262e-15	-1.77509	-1.3238	1.73675e-10	-1.64021	-1.25783
53916233	chr12:53916233:A:G	4.43039e-15	-1.88567	-1.17696	1.94718e-10	-1.74744	-1.03623
53916350	chr12:53916350:G:C	3.02289e-15	-2.05955	-1.38535	1.76848e-10	-1.6136	-1.26633
53916528	chr12:53916528:C:T	5.00843e-15	-1.52573	-1.41426	2.69838e-09	1.24352	-1.39834
53916565	chr12:53916565:C:T	4.3078e-15	-1.91789	-1.1728	1.88407e-10	-1.78559	-1.03103
53916737	chr12:53916737:T:C	4.41322e-15	-1.87592	-1.19059	1.93834e-10	-1.73517	-1.05305
53916756	chr12:53916756:T:G	4.42347e-15	-1.88515	-1.17905	1.94554e-10	-1.74616	-1.03835
53916769	chr12:53916769:T:C	4.39032e-15	-1.883	-1.18871	1.92637e-10	-1.7436	-1.05082
53916797	chr12:53916797:C:T	2.7941e-14	-1.22102	-4.00186e-10	5.72583e-10	-1.70507	-4.00186e-10
53917207	chr12:53917207:C:T	4.29618e-15	-1.76398	-1.32941	1.7445e-10	-1.62868	-1.26491
53917455	chr12:53917455:T:C	3.80447e-14	-4.48875e-10	-0.912354	1.37237e-09	-4.48875e-10	-0.83093
53917597	chr12:53917597:G:A	1.23709e-14	-2.03577	-4.00186e-10	4.98146e-10	-1.84433	-4.00186e-10
53917886	chr12:53917886:T:C	2.31366e-14	-4.48875e-10	-1.4097	7.69608e-10	-4.48875e-10	-1.40934
53918152	chr12:53918152:A:C	4.10122e-15	-1.95969	-1.18014	1.78038e-10	-1.83465	-1.03858
53918277	chr12:53918277:C:G	2.92672e-14	-4.48875e-10	-1.17465	1.07341e-09	-4.48875e-10	-1.07663
53918312	chr12:53918312:C:G	2.46529e-14	-4.48875e-10	-1.34622	7.89234e-10	-4.48875e-10	-1.38416
53918313	chr12:53918313:A:G	2.85518e-14	-4.48875e-10	-1.1994	1.04294e-09	-4.48875e-10	-1.10543
53918473	chr12:53918473:G:A	4.11362e-15	-1.82617	-1.31064	1.67299e-10	-1.69605	-1.2394
53918695	chr12:53918695:T:G	2.88733e-14	-4.48875e-10	-1.1882	1.05625e-09	-4.48875e-10	-1.09275
53918883	chr12:53918883:G:A	2.92229e-14	-4.48875e-10	-1.17616	1.07148e-09	-4.48875e-10	-1.07843
53919013	chr12:53919013:C:T	2.88733e-14	-4.48875e-10	-1.1882	1.05625e-09	-4.48875e-10	-1.09275
53919321	chr12:53919321:A:G	5.60642e-14	-4.48875e-10	-0.524618	1.64977e-09	-4.48875e-10	-0.646832
53919689	chr12:53919689:C:T	3.7247e-15	-2.05202	-1.1841	1.47819e-10	-2.24511	-0.814123
53919758	chr12:53919758:G:A	2.85977e-14	-4.48875e-10	-1.19779	1.04426e-09	-4.48875e-10	-1.10416
53919977	chr12:53919977:C:T	4.30631e-15	-1.78261	-1.30842	1.7638e-10	-1.64656	-1.23602
53920178	chr12:53920178:C:T	2.88237e-14	-4.48875e-10	-1.18992	1.05408e-09	-4.48875e-10	-1.0948
53920355	chr12:53920355:T:C	4.70235e-15	-1.6712	-1.33186	2.62363e-09	0.985014	-1.16793
53920576	chr12:53920576:A:G	2.8985e-14	-4.48875e-10	-1.18434	1.0611e-09	-4.48875e-10	-1.08816
53920618	chr12:53920618:T:A	3.52966e-15	-2.10681	-1.1831	1.39178e-10	-2.24813	-0.871347
53920666	chr12:53920666:T:G	2.88557e-14	-4.48875e-10	-1.18881	1.05551e-09	-4.48875e-10	-1.09345
53921103	chr12:53921103:T:C	4.78979e-15	-1.65482	-1.32981	2.73225e-09	1.02208	-1.16442
53921554	chr12:53921554:G:T	2.68956e-14	-4.48875e-10	-1.25915	9.69579e-10	-4.48875e-10	-1.17836
53921702	chr12:53921702:A:AT	2.77026e-14	-4.48875e-10	-1.22959	1.00458e-09	-4.48875e-10	-1.1429
53921892	chr12:53921892:T:C	2.74238e-14	-4.48875e-10	-1.2397	9.92892e-10	-4.48875e-10	-1.1546
53922240	chr12:53922240:T:C	2.89442e-14	-4.48875e-10	-1.18574	9.15142e-10	-4.48875e-10	-1.23615
53922523	chr12:53922523:G:T	3.68264e-15	-2.21066	-1.03683	1.03674e-10	-2.20501	-1.20897
53922560	chr12:53922560:A:T	2.76517e-14	-4.48875e-10	-1.23143	1.00233e-09	-4.48875e-10	-1.14514
53922641	chr12:53922641:T:C	2.44481e-13	-4.48875e-10	0.948022	9.71604e-09	-4.48875e-10	1.12631
53922838	chr12:53922838:T:C	3.37538e-14	-4.48875e-10	-1.03202	1.00099e-09	-4.48875e-10	-1.14648
53922969	chr12:53922969:G:A	2.39477e-14	-4.48875e-10	-1.37525	7.74979e-10	-4.48875e-10	-1.40239
53923084	chr12:53923084:T:C	8.3969e-14	-4.48875e-10	-0.120667	3.65841e-09	-4.48875e-10	0.149559
53923455	chr12:53923455:A:G	2.40003e-14	-4.48875e-10	-1.37305	8.38824e-10	-4.48875e-10	-1.32322
53923616	chr12:53923616:G:A	1.02936e-14	-2.21959	-4.00186e-10	3.40962e-10	-2.22346	-4.00186e-10
53923695	chr12:53923695:C:T	2.5407e-15	-2.23872	-1.37996	1.10685e-10	-2.10536	-1.24318
53923762	chr12:53923762:A:C	4.19197e-15	-2.21514	-0.902805	1.13464e-10	-2.20453	-1.11921
53923935	chr12:53923935:G:A	3.93057e-15	-1.93245	-1.24988	1.66626e-10	-1.80808	-1.13139
53924362	chr12:53924362:T:C	2.86543e-15	-2.1294	-1.369	1.0953e-10	-1.97256	-1.38647
53924778	chr12:53924778:G:A	2.86468e-15	-2.08536	-1.4133	1.24625e-10	-1.92266	-1.30726
53924964	chr12:53924964:C:T	4.25119e-15	-1.74722	-1.35669	1.22088e-10	-2.05627	-1.19421
53925219	chr12:53925219:T:C	2.4763e-15	-2.22932	-1.41503	8.69373e-11	-2.18566	-1.40438
53925323	chr12:53925323:T:C	2.49454e-14	-4.48875e-10	-1.33443	8.89045e-10	-4.48875e-10	-1.26508
53925445	chr12:53925445:C:T	1.05819e-14	-2.21405	0.0220817	4.16592e-10	-2.24172	0.218603
53925639	chr12:53925639:G:A	1.34441e-14	-1.95258	-4.00186e-10	3.49683e-10	-2.1982	-4.00186e-10
53925917	chr12:53925917:T:C	3.16411e-14	-4.48875e-10	-1.09666	9.95967e-10	-4.48875e-10	-1.15151
53926680	chr12:53926680:TC:T	1.05438e-14	-2.19558	-4.00186e-10	3.33769e-10	-2.24478	-4.00186e-10
53926706	chr12:53926706:A:G	3.08131e-15	-2.00997	-1.41579	1.15779e-10	-1.88809	-1.41545
53926908	chr12:53926908:C:T	6.21942e-15	-2.08708	-0.636359	1.60986e-10	-2.15329	-0.820625
53927021	chr12:53927021:C:A	4.42818e-15	-2.08851	-0.974621	1.21105e-10	-2.1548	-1.10377
53927294	chr12:53927294:T:C	1.53083e-13	-4.48875e-10	0.479866	4.09261e-09	-4.48875e-10	0.261713
53927314	chr12:53927314:T:C	2.79307e-15	-2.11224	-1.41174	1.08388e-10	-2.02294	-1.34657
53927338	chr12:53927338:T:C	4.01104e-15	-2.13576	-1.02631	1.33828e-10	-2.06346	-1.09521
53927359	chr12:53927359:G:A	2.58682e-14	-4.48875e-10	-1.2981	9.55753e-10	-4.48875e-10	-1.19273
53927432	chr12:53927432:G:A	2.3203e-14	-4.48875e-10	-1.40684	7.69248e-10	-4.48875e-10	-1.40981
53927696	chr12:53927696:G:C	2.81584e-14	-4.48875e-10	-1.21327	1.0874e-09	-4.48875e-10	-1.06368
53928071	chr12:53928071:G:A	2.82163e-14	-4.48875e-10	-1.21122	8.40042e-10	-4.48875e-10	-1.32177
53928095	chr12:53928095:G:A	2.44766e-14	-4.48875e-10	-1.3534	8.56216e-10	-4.48875e-10	-1.3027
53928182	chr12:53928182:G:T	7.34027e-15	-2.04931	-0.508428	1.85143e-10	-2.12567	-0.70843
53928804	chr12:53928804:G:C	5.96568e-15	-1.39441	-1.37068	1.10349e-10	-1.93696	-1.41461
53928811	chr12:53928811:C:A	1.5837e-13	-4.48875e-10	0.513821	4.07343e-09	-4.48875e-10	0.257015
53928812	chr12:53928812:G:A	2.31288e-14	-4.48875e-10	-1.41004	7.67353e-10	-4.48875e-10	-1.41228
53929453	chr12:53929453:T:TTTTG	1.00364e-14	-2.2449	-4.00186e-10	3.61196e-10	-2.16581	-4.00186e-10
53929491	chr12:53929491:A:G	1.03263e-14	-2.21642	-4.00186e-10	3.36224e-10	-2.23745	-4.00186e-10
53929583	chr12:53929583:G:A	2.81004e-15	-2.113	-1.40492	1.1071e-10	-2.02446	-1.32385
53929592	chr12:53929592:C:T	2.61614e-14	-4.48875e-10	-1.28683	8.28379e-10	-4.48875e-10	-1.33575
53930168	chr12:53930168:A:G	2.31998e-14	-4.48875e-10	-1.40697	7.6916e-10	-4.48875e-10	-1.40993
53930285	chr12:53930285:C:A	1.26874e-14	-2.1988	0.188298	2.36776e-10	-2.21846	-0.369653
53930792	chr12:53930792:C:T	1.21113e-14	-2.11149	0.0545175	2.72591e-10	-2.16669	-0.280564
53930925	chr12:53930925:G:A	2.5816e-14	-4.48875e-10	-1.30012	7.9799e-10	-4.48875e-10	-1.37313
53932175	chr12:53932175:G:A	4.72123e-14	-4.48875e-10	-0.696461	1.70325e-09	-4.48875e-10	-0.61493
53932378	chr12:53932378:A:G	1.04433e-14	-2.20515	-4.00186e-10	3.34544e-10	-2.24246	-4.00186e-10
53933027	chr12:53933027:G:T	2.81307e-15	-2.11774	-1.3991	8.17761e-11	-2.24718	-1.40406
53933230	chr12:53933230:G:A	1.54489e-14	-1.23968	-0.573896	3.14326e-10	-1.49445	-0.810341
53933637	chr12:53933637:A:G	4.82235e-14	-4.48875e-10	-0.675268	1.30378e-09	-4.48875e-10	-0.8822
53933733	chr12:53933733:G:A	2.86674e-14	-4.48875e-10	-1.19535	8.46538e-10	-4.48875e-10	-1.31407
53933892	chr12:53933892:C:T	3.62161e-15	-2.13655	-1.12764	1.04025e-10	-2.24812	-1.16247
53934622	chr12:53934622:C:T	8.01106e-14	-4.48875e-10	-0.167707	1.93628e-09	-4.48875e-10	-0.486701
53934686	chr12:53934686:C:T	3.08229e-15	-2.04487	-1.38057	1.15871e-10	-1.95004	-1.35271
53935486	chr12:53935486:C:G	1.03923e-14	-2.21005	-4.00186e-10	3.6951e-10	-2.14305	-4.00186e-10
53935732	chr12:53935732:G:A	1.14119e-14	-2.11646	-4.00186e-10	5.16322e-10	-1.80849	-4.00186e-10
53935920	chr12:53935920:A:G	8.59471e-14	-4.48875e-10	-0.0973834	3.4828e-09	-4.48875e-10	0.100365
53936097	chr12:53936097:G:A	3.16246e-14	-4.48875e-10	-1.09718	9.42897e-10	-4.48875e-10	-1.20627
53936657	chr12:53936657:G:T	8.38829e-15	-2.23054	-0.193733	1.56554e-10	-2.21245	-0.789371
53937218	chr12:53937218:G:A	5.16905e-15	-2.2422	-0.666229	1.09767e-10	-2.22896	-1.12791
53937370	chr12:53937370:G:C	3.81005e-15	-1.854	-1.35948	9.94659e-11	-2.05984	-1.39557
53937416	chr12:53937416:C:T	2.25769e-13	-4.48875e-10	0.868395	8.52016e-09	-4.48875e-10	0.994965
53937716	chr12:53937716:C:T	4.17869e-14	-4.48875e-10	-0.818531	1.35866e-09	-4.48875e-10	-0.84097
53937799	chr12:53937799:C:T	6.08569e-15	-1.36256	-1.38262	2.28664e-10	-1.31267	-1.3103
53937946	chr12:53937946:A:G	3.07305e-15	-2.023	-1.40545	8.72651e-11	-2.17236	-1.41391
53937979	chr12:53937979:T:C	3.71276e-14	-4.48875e-10	-0.936755	1.36975e-09	-4.48875e-10	-0.832844
53938119	chr12:53938119:A:G	3.44301e-15	-2.03438	-1.28039	9.72726e-11	-2.17428	-1.30342
53938174	chr12:53938174:T:C	2.75379e-15	-2.16453	-1.3736	8.27602e-11	-2.23907	-1.4002
53938178	chr12:53938178:AAC:A	3.71343e-14	-4.48875e-10	-0.936575	1.36995e-09	-4.48875e-10	-0.832696
53938227	chr12:53938227:A:C	2.62692e-14	-4.48875e-10	-1.28272	7.97581e-10	-4.48875e-10	-1.37364
53938491	chr12:53938491:CCT:C	3.34279e-14	-4.48875e-10	-1.04172	1.21762e-09	-4.48875e-10	-0.950572
53938572	chr12:53938572:G:A	2.73277e-15	-2.17791	-1.36789	8.35643e-11	-2.2337	-1.39591
53938633	chr12:53938633:A:G	1.1168e-14	-2.13807	-4.00186e-10	4.96034e-10	-1.84858	-4.00186e-10
53938648	chr12:53938648:G:T	3.02917e-15	-2.13904	-1.30378	1.11699e-10	-2.07324	-1.26619
53939687	chr12:53939687:C:T	2.6841e-14	-4.48875e-10	-1.26119	8.07574e-10	-4.48875e-10	-1.36119
53939898	chr12:53939898:T:C	3.09936e-15	-2.02792	-1.392	8.68796e-11	-2.1838	-1.40691
53940212	chr12:53940212:A:C	2.70317e-15	-2.24817	-1.30852	9.95827e-11	-2.12812	-1.32612
53940612	chr12:53940612:A:T	2.35862e-14	-4.48875e-10	-1.39045	8.35973e-10	-4.48875e-10	-1.32663
53940841	chr12:53940841:G:A	5.51106e-15	-1.98872	-0.855634	1.29143e-10	-2.13392	-1.06039
53941129	chr12:53941129:C:T	3.07938e-14	-4.48875e-10	-1.1238	9.31194e-10	-4.48875e-10	-1.21876
53941260	chr12:53941260:C:T	2.29941e-14	-4.48875e-10	-1.41588	7.79974e-10	-4.48875e-10	-1.39596
53941484	chr12:53941484:G:A	3.14739e-15	-2.21887	-1.18567	8.23375e-11	-2.23743	-1.40696
53941749	chr12:53941749:C:G	3.04608e-15	-2.21945	-1.2178	8.19767e-11	-2.23702	-1.41177
53942294	chr12:53942294:T:C	2.3002e-14	-4.48875e-10	-1.41553	7.65354e-10	-4.48875e-10	-1.41489
53942462	chr12:53942462:C:T	1.71925e-14	-1.70664	-4.00186e-10	3.44788e-10	-2.2123	-4.00186e-10
53942721	chr12:53942721:G:A	3.34418e-15	-2.22566	-1.11824	1.08164e-10	-2.22169	-1.14989
53942886	chr12:53942886:G:A	2.29941e-14	-4.48875e-10	-1.41588	7.80266e-10	-4.48875e-10	-1.39559
53943069	chr12:53943069:C:T	3.80145e-14	-4.48875e-10	-0.913147	1.11661e-09	-4.48875e-10	-1.03718
53943181	chr12:53943181:T:C	2.34348e-14	-4.48875e-10	-1.39689	7.68925e-10	-4.48875e-10	-1.41023
53943347	chr12:53943347:C:T	2.08183e-14	-1.51528	-4.00186e-10	1.20939e-09	-0.957351	-4.00186e-10
53943370	chr12:53943370:A:G	2.3013e-14	-4.48875e-10	-1.41506	7.72348e-10	-4.48875e-10	-1.40579
53943725	chr12:53943725:G:T	3.07378e-14	-4.48875e-10	-1.12562	9.28945e-10	-4.48875e-10	-1.22118
53944481	chr12:53944481:G:A	3.26706e-15	-2.23559	-1.13164	1.0817e-10	-2.20883	-1.1627
53944507	chr12:53944507:G:A	3.71873e-14	-4.48875e-10	-0.935148	1.09461e-09	-4.48875e-10	-1.05707
53944868	chr12:53944868:G:A	1.20705e-13	-4.48875e-10	0.242238	4.42392e-09	-4.48875e-10	0.339557
53945268	chr12:53945268:C:A	4.23494e-15	-2.24605	-0.861698	9.52931e-11	-2.24804	-1.25023
53945401	chr12:53945401:A:G	7.72565e-14	-4.48875e-10	-0.203984	2.13628e-09	-4.48875e-10	-0.388406
53945830	chr12:53945830:G:A	3.32651e-15	-2.21233	-1.13686	1.04973e-10	-2.23365	-1.16787
53946203	chr12:53946203:G:C	2.38878e-14	-4.48875e-10	-1.37775	7.67725e-10	-4.48875e-10	-1.41179
53946293	chr12:53946293:G:A	7.30979e-15	-2.21458	-0.347326	1.40947e-10	-2.17087	-0.935973
53946631	chr12:53946631:CA:C	3.73518e-15	-1.90214	-1.33118	8.39286e-11	-2.22104	-1.40422
53946838	chr12:53946838:T:C	5.51031e-15	-1.52842	-1.31608	1.281e-10	-1.84097	-1.36145
53946945	chr12:53946945:T:C	7.34877e-14	-4.48875e-10	-0.253997	2.71195e-09	-4.48875e-10	-0.149801
53947057	chr12:53947057:C:T	7.83062e-15	-1.32411	-1.16896	1.74509e-10	-1.62755	-1.2657
53947607	chr12:53947607:AGAAAAAGAACCTGAAGAATTTGCCCTCTGTGGAGGCTCTGCTACTGACGTGGCTGCCAGTGTT:A	2.35649e-14	-4.48875e-10	-1.39136	8.10645e-10	-4.48875e-10	-1.3574
53947900	chr12:53947900:T:C	2.37022e-14	-4.48875e-10	-1.38555	8.47665e-10	-4.48875e-10	-1.31274
53948086	chr12:53948086:A:C	2.48453e-14	-4.48875e-10	-1.33845	7.72197e-10	-4.48875e-10	-1.40599
53948237	chr12:53948237:C:A	3.18051e-14	-4.48875e-10	-1.09149	1.18966e-09	-4.48875e-10	-0.9738
53948779	chr12:53948779:C:T	2.63242e-15	-2.18113	-1.40209	8.5379e-11	-2.24812	-1.36
53949002	chr12:53949002:G:A	3.46384e-15	-2.24577	-1.06297	1.59796e-10	-2.24812	-0.733207
53949575	chr12:53949575:CTCCAAGAGTGGT:C	8.30232e-14	-4.48875e-10	-0.131995	3.74634e-09	-4.48875e-10	0.173309
53949608	chr12:53949608:A:T	4.84286e-14	-4.48875e-10	-0.671024	1.44759e-09	-4.48875e-10	-0.777571
53949688	chr12:53949688:A:C	3.40844e-15	-2.24606	-1.0788	1.56309e-10	-2.24814	-0.755247
53949803	chr12:53949803:G:A	4.928e-13	-4.48875e-10	1.64899	2.10133e-08	-4.48875e-10	1.89768
53949991	chr12:53949991:GC:G	3.9938e-13	-4.48875e-10	1.4388	1.68955e-08	-4.48875e-10	1.67958
53950874	chr12:53950874:G:A	2.87864e-14	-4.48875e-10	-1.19121	1.04242e-09	-4.48875e-10	-1.10592
53951101	chr12:53951101:C:T	1.62845e-14	-1.7609	-4.00186e-10	3.53099e-10	-2.18848	-4.00186e-10
53951188	chr12:53951188:C:T	1.06112e-14	-2.18921	-4.00186e-10	3.97698e-10	-2.06953	-4.00186e-10
53951861	chr12:53951861:C:T	2.29914e-14	-4.48875e-10	-1.416	7.66156e-10	-4.48875e-10	-1.41384
53951896	chr12:53951896:G:A	2.30246e-14	-4.48875e-10	-1.41455	7.64552e-10	-4.48875e-10	-1.41594
53952100	chr12:53952100:C:A	5.50865e-14	-4.48875e-10	-0.542211	1.67155e-09	-4.48875e-10	-0.633716
53952152	chr12:53952152:T:G	7.83424e-14	-4.48875e-10	-0.190027	3.48097e-09	-4.48875e-10	0.0998405
53952399	chr12:53952399:A:C	1.6069e-13	-4.48875e-10	0.528359	7.2621e-09	-4.48875e-10	0.8352
53952500	chr12:53952500:G:A	7.51921e-14	-4.48875e-10	-0.23107	3.32528e-09	-4.48875e-10	0.0540847
53952616	chr12:53952616:C:G	2.48633e-14	-4.48875e-10	-1.33772	7.91871e-10	-4.48875e-10	-1.38083
53952837	chr12:53952837:C:T	3.73982e-15	-2.01306	-1.21902	1.2652e-10	-1.92666	-1.28817
53952854	chr12:53952854:T:C	3.99558e-15	-2.00859	-1.15733	1.33078e-10	-1.9195	-1.24479
53953076	chr12:53953076:G:T	3.55851e-14	-4.48875e-10	-0.979188	1.26898e-09	-4.48875e-10	-0.909259
53953085	chr12:53953085:T:C	3.05935e-15	-2.24807	-1.18484	1.38919e-10	-2.24707	-0.87426
53953699	chr12:53953699:T:A	1.00108e-14	-2.24745	-4.00186e-10	3.45109e-10	-2.21137	-4.00186e-10
53953908	chr12:53953908:C:T	5.90579e-14	-4.48875e-10	-0.472597	2.60897e-09	-4.48875e-10	-0.188515
53953914	chr12:53953914:T:G	2.74876e-15	-2.16401	-1.37595	8.75012e-11	-2.17034	-1.41323
53954754	chr12:53954754:G:T	3.61362e-14	-4.48875e-10	-0.96382	1.29318e-09	-4.48875e-10	-0.89037
53954770	chr12:53954770:CGGGAT:C	1.08349e-14	-2.16835	-4.00186e-10	3.63837e-10	-2.15852	-4.00186e-10
53954812	chr12:53954812:CT:C	2.48948e-15	-2.24816	-1.39088	8.78088e-11	-2.16544	-1.41462
53955581	chr12:53955581:C:T	3.85237e-15	-1.80485	-1.39758	1.3601e-10	-1.72741	-1.41509
53955701	chr12:53955701:C:T	7.51183e-14	-4.48875e-10	-0.232051	3.25151e-09	-4.48875e-10	0.0316502
53955736	chr12:53955736:C:T	4.36574e-13	-4.48875e-10	1.52784	1.5092e-08	-4.48875e-10	1.5667
53955989	chr12:53955989:G:A	2.8763e-15	-2.20494	-1.28967	1.43256e-10	-2.12608	-0.96451
53956078	chr12:53956078:G:C	2.76744e-14	-4.48875e-10	-1.23061	8.7101e-10	-4.48875e-10	-1.28557
53956253	chr12:53956253:T:G	3.92115e-15	-1.7822	-1.40253	1.33189e-10	-1.80769	-1.35576
53956629	chr12:53956629:G:A	2.30904e-14	-4.48875e-10	-1.4117	7.73889e-10	-4.48875e-10	-1.4038
53956687	chr12:53956687:G:A	1.71607e-14	-1.7085	-4.00186e-10	3.85433e-10	-2.10086	-4.00186e-10
53957373	chr12:53957373:A:G	2.3062e-14	-4.48875e-10	-1.41293	7.64505e-10	-4.48875e-10	-1.416
53957719	chr12:53957719:G:T	1.17601e-14	-2.0864	-4.00186e-10	3.4089e-10	-2.22367	-4.00186e-10
53957878	chr12:53957878:T:C	1.22299e-14	-2.02175	-0.0254792	3.94547e-10	-1.96051	-0.116981
53957958	chr12:53957958:C:T	1.72493e-14	-1.70334	-4.00186e-10	3.37387e-10	-2.23399	-4.00186e-10
53958010	chr12:53958010:T:C	2.30191e-14	-4.48875e-10	-1.41479	7.64713e-10	-4.48875e-10	-1.41572
53958012	chr12:53958012:C:T	4.85729e-14	-2.12649	1.45845	1.79585e-09	-2.06241	1.50042
53958563	chr12:53958563:T:A	2.7027e-14	-4.48875e-10	-1.25428	8.43708e-10	-4.48875e-10	-1.31742
53958686	chr12:53958686:G:T	2.02353e-13	-4.48875e-10	0.758897	7.63839e-09	-4.48875e-10	0.885717
53958861	chr12:53958861:C:A	3.23975e-15	-2.08515	-1.29047	1.26681e-10	-1.85659	-1.35696
53959023	chr12:53959023:G:A	3.88682e-14	-4.48875e-10	-0.890939	1.18865e-09	-4.48875e-10	-0.974651
53959052	chr12:53959052:A:G	1.5187e-14	-1.9583	0.12762	3.10992e-10	-1.79816	-0.517303
53959078	chr12:53959078:G:A	4.22267e-15	-2.16561	-0.945033	1.17113e-10	-2.18849	-1.1036
53959508	chr12:53959508:C:T	5.50336e-14	-1.49243	0.949257	7.80023e-10	-1.96582	0.569923
53959667	chr12:53959667:C:T	5.98571e-14	-4.48875e-10	-0.459156	2.43745e-09	-4.48875e-10	-0.256516
53959713	chr12:53959713:C:A	2.65573e-14	-4.48875e-10	-1.27181	8.23969e-10	-4.48875e-10	-1.34109
53959739	chr12:53959739:A:G	6.09488e-15	-1.46686	-1.27681	1.21356e-10	-1.866	-1.3905
53960015	chr12:53960015:G:C	9.29622e-15	-1.76563	-0.555879	1.09385e-10	-2.12149	-1.23886
53960179	chr12:53960179:G:A	7.17729e-14	-4.48875e-10	-0.277609	2.03973e-09	-4.48875e-10	-0.434654
53961022	chr12:53961022:CT:C	2.46826e-14	-4.48875e-10	-1.34502	7.87126e-10	-4.48875e-10	-1.38684
53961202	chr12:53961202:C:T	2.82358e-14	-4.48875e-10	-1.21052	8.65381e-10	-4.48875e-10	-1.29206
53961425	chr12:53961425:C:T	8.38034e-15	-1.60852	-0.816702	1.19648e-10	-2.01644	-1.25423
53961667	chr12:53961667:C:T	3.79631e-15	-1.83497	-1.38212	1.00631e-10	-2.0286	-1.41516
53961717	chr12:53961717:C:T	3.82008e-15	-1.82541	-1.38543	1.01136e-10	-2.02317	-1.41559
53961924	chr12:53961924:G:A	6.28503e-15	-1.55324	-1.1597	1.1186e-10	-1.96247	-1.37551
53962299	chr12:53962299:T:C	1.06948e-14	-2.18136	-4.00186e-10	4.403e-10	-1.96777	-4.00186e-10
53962605	chr12:53962605:A:G	3.53126e-15	-1.88019	-1.40927	9.81287e-11	-2.05426	-1.41469
53962667	chr12:53962667:AG:A	2.77539e-15	-2.24687	-1.28345	9.92323e-11	-2.2411	-1.21666
53962905	chr12:53962905:A:G	2.30571e-14	-4.48875e-10	-1.41314	7.64899e-10	-4.48875e-10	-1.41548
53963185	chr12:53963185:C:T	2.4779e-14	-4.48875e-10	-1.34112	8.39231e-10	-4.48875e-10	-1.32274
53963342	chr12:53963342:C:G	3.28269e-15	-1.96089	-1.40156	9.25878e-11	-2.11107	-1.416
53963414	chr12:53963414:T:G	2.50547e-15	-2.24816	-1.38448	8.60315e-11	-2.24516	-1.35535
53963610	chr12:53963610:C:G	3.83693e-14	-4.48875e-10	-0.903859	1.39959e-09	-4.48875e-10	-0.811293
53963672	chr12:53963672:C:T	2.48556e-14	-4.48875e-10	-1.33803	8.02241e-10	-4.48875e-10	-1.36782
53963705	chr12:53963705:AG:A	3.53336e-14	-4.48875e-10	-0.986281	1.28946e-09	-4.48875e-10	-0.89325
53963912	chr12:53963912:T:A	3.82033e-14	-4.48875e-10	-0.908193	1.3716e-09	-4.48875e-10	-0.831493
53963972	chr12:53963972:TG:T	5.01516e-15	-1.77232	-1.16633	9.01238e-11	-2.14794	-1.4061
53964229	chr12:53964229:AC:A	2.47e-14	-4.48875e-10	-1.34431	8.80889e-10	-4.48875e-10	-1.27429
53964263	chr12:53964263:C:CTTAA	3.37304e-15	-1.98489	-1.35041	9.03939e-11	-2.14378	-1.40727
53964659	chr12:53964659:A:G	2.51654e-14	-4.48875e-10	-1.32565	7.92236e-10	-4.48875e-10	-1.38037
53964844	chr12:53964844:AACGCACAAG:A	1.63357e-14	-1.75776	-4.00186e-10	4.78891e-10	-1.88375	-4.00186e-10
53965436	chr12:53965436:C:G	5.50944e-15	-1.64746	-1.19719	9.7368e-11	-2.06096	-1.41577
53966448	chr12:53966448:G:A	5.45009e-15	-1.60234	-1.25314	1.10906e-10	-1.96622	-1.38032
53966645	chr12:53966645:A:G	3.57491e-15	-1.90645	-1.37072	8.37106e-11	-2.21873	-1.40913
53966741	chr12:53966741:T:C	2.39092e-14	-4.48875e-10	-1.37685	7.79251e-10	-4.48875e-10	-1.39689
53967210	chr12:53967210:C:A	2.74974e-15	-2.24348	-1.29613	9.69311e-11	-2.24788	-1.23335
53967708	chr12:53967708:G:A	2.3011e-14	-4.48875e-10	-1.41514	7.66083e-10	-4.48875e-10	-1.41393
53968051	chr12:53968051:G:A	3.5364e-15	-1.92878	-1.35922	8.35382e-11	-2.22559	-1.40433
53968956	chr12:53968956:G:A	2.56222e-14	-1.30766	-4.00186e-10	4.69674e-10	-1.90319	-4.00186e-10
53969131	chr12:53969131:A:G	3.68213e-14	0.468168	-1.41321	4.77103e-10	-0.532515	-1.35498
53969735	chr12:53969735:C:T	4.14798e-14	-4.48875e-10	-0.825908	1.49668e-09	-4.48875e-10	-0.744224
53969821	chr12:53969821:A:G	6.41015e-14	-4.48875e-10	-0.390648	2.47071e-09	-4.48875e-10	-0.242963
53970046	chr12:53970046:C:T	2.65405e-14	-4.48875e-10	-1.27244	8.62235e-10	-4.48875e-10	-1.2957
53970120	chr12:53970120:T:C	2.37463e-14	-4.48875e-10	-1.38369	8.18352e-10	-4.48875e-10	-1.34793
53970335	chr12:53970335:T:G	4.236e-14	-4.48875e-10	-0.804911	1.53112e-09	-4.48875e-10	-0.721474
53970550	chr12:53970550:A:G	4.0114e-14	-4.48875e-10	-0.859389	1.44795e-09	-4.48875e-10	-0.777321
53970580	chr12:53970580:GC:G	6.0954e-15	-2.24784	-0.495737	1.92628e-10	-2.23861	-0.555856
53970632	chr12:53970632:C:A	2.64154e-14	-4.48875e-10	-1.27717	8.27506e-10	-4.48875e-10	-1.33681
53971491	chr12:53971491:T:C	5.60257e-15	-1.76773	-1.06015	9.15446e-11	-2.12724	-1.41115
53971691	chr12:53971691:C:T	3.80561e-14	-4.48875e-10	-0.912055	1.14095e-09	-4.48875e-10	-1.0156
53971751	chr12:53971751:A:G	6.50709e-15	-1.94029	-0.737929	1.37648e-10	-2.11323	-1.01729
53971821	chr12:53971821:G:A	5.3933e-15	-1.79084	-1.07511	9.04276e-11	-2.13759	-1.41308
53972489	chr12:53972489:AG:A	7.2424e-15	-1.76131	-0.809857	1.45895e-10	-2.03128	-1.04105
53973906	chr12:53973906:C:T	7.34265e-15	-1.77562	-0.781798	1.47364e-10	-2.04379	-1.01854
53974616	chr12:53974616:A:G	5.53789e-14	-4.48875e-10	-0.536917	1.43937e-09	-4.48875e-10	-0.783262
53974776	chr12:53974776:C:T	3.43136e-14	-4.48875e-10	-1.01557	1.01246e-09	-4.48875e-10	-1.13509
53975170	chr12:53975170:C:T	1.30102e-13	-4.48875e-10	0.317202	4.83075e-09	-4.48875e-10	0.427532
53975260	chr12:53975260:C:T	2.4449e-13	-4.48875e-10	0.948057	9.98383e-09	-4.48875e-10	1.1535
53975318	chr12:53975318:C:A	2.59441e-14	-4.48875e-10	-1.29517	8.94519e-10	-4.48875e-10	-1.25894
53975522	chr12:53975522:G:A	5.53135e-14	-4.48875e-10	-0.538099	1.43216e-09	-4.48875e-10	-0.788284
53975613	chr12:53975613:G:A	4.15663e-14	-4.48875e-10	-0.823826	1.26851e-09	-4.48875e-10	-0.909629
53975826	chr12:53975826:G:T	3.89153e-14	-4.48875e-10	-0.889728	1.39656e-09	-4.48875e-10	-0.813458
53976321	chr12:53976321:T:G	3.80996e-14	-4.48875e-10	-0.910912	1.14211e-09	-4.48875e-10	-1.0146
53976324	chr12:53976324:G:T	5.92937e-15	-2.00545	-0.76575	2.32953e-10	-1.82438	-0.780006
53976486	chr12:53976486:A:G	2.3618e-14	-2.09048	0.701376	7.07271e-10	-1.90213	0.408319
53976647	chr12:53976647:T:C	2.42894e-13	-4.48875e-10	0.941511	5.03796e-09	-4.48875e-10	0.469531
53976873	chr12:53976873:G:T	3.58579e-14	-2.12658	1.15503	1.0232e-09	-1.96411	0.83957
53977612	chr12:53977612:G:A	4.87234e-15	-2.09984	-0.867699	1.86124e-10	-1.94766	-0.88115
53977737	chr12:53977737:T:C	2.28034e-14	-1.4242	-4.00186e-10	1.64026e-09	-0.652615	-4.00186e-10
53978029	chr12:53978029:T:C	4.16014e-13	-4.48875e-10	1.4796	1.61584e-08	-4.48875e-10	1.63497
53978087	chr12:53978087:T:A	1.25639e-14	-2.16923	0.148944	4.01146e-10	-2.03606	-0.0248361
53978636	chr12:53978636:T:C	5.31911e-15	-2.16639	-0.713417	1.7119e-10	-2.00886	-0.903589
53978681	chr12:53978681:A:G	5.09895e-15	-2.15575	-0.766327	1.67092e-10	-1.99114	-0.945545
53978965	chr12:53978965:A:G	7.39319e-14	0.823895	-1.07187	1.16038e-09	-0.155301	-0.843418
53979261	chr12:53979261:A:G	1.48035e-13	1.41391	-0.96758	2.03848e-09	0.258903	-0.694168
53979305	chr12:53979305:TC:T	1.52936e-13	1.44309	-0.964181	2.09957e-09	0.285098	-0.690838
53979333	chr12:53979333:G:A	1.59088e-13	1.45385	-0.935507	2.19722e-09	0.294154	-0.654432
53979486	chr12:53979486:A:G	1.67037e-13	1.59853	-1.03143	2.20082e-09	0.415937	-0.774575
53979605	chr12:53979605:A:G	1.28264e-13	1.288	-0.985019	1.84986e-09	0.181579	-0.713938
53979713	chr12:53979713:C:T	2.60028e-13	-4.48875e-10	1.00967	5.86581e-09	-4.48875e-10	0.621671
53979796	chr12:53979796:G:C	5.49771e-14	-4.48875e-10	-0.544198	2.10017e-09	-4.48875e-10	-0.405451
53979959	chr12:53979959:G:A	1.625e-14	-1.76302	-4.00186e-10	5.34167e-10	-1.77452	-4.00186e-10
53980881	chr12:53980881:C:T	4.43458e-14	-4.48875e-10	-0.759097	1.63251e-09	-4.48875e-10	-0.657354
53981037	chr12:53981037:G:A	3.5805e-15	-2.15501	-1.1206	1.14609e-10	-1.91444	-1.39926
53981052	chr12:53981052:G:A	5.03953e-14	-4.48875e-10	-0.631217	1.36218e-09	-4.48875e-10	-0.838381
53981196	chr12:53981196:C:A	2.68949e-14	-4.48875e-10	-1.25918	8.38348e-10	-4.48875e-10	-1.32379
53981221	chr12:53981221:A:G	5.93084e-14	-4.48875e-10	-0.468365	1.96195e-09	-4.48875e-10	-0.473532
53981938	chr12:53981938:G:A	4.82639e-14	-4.48875e-10	-0.674431	1.42605e-09	-4.48875e-10	-0.792559
53982110	chr12:53982110:G:C	2.30292e-14	-4.48875e-10	-1.41435	7.64558e-10	-4.48875e-10	-1.41593
53983408	chr12:53983408:T:C	3.41917e-14	-4.48875e-10	-1.01913	9.63624e-10	-4.48875e-10	-1.18452
53983550	chr12:53983550:C:T	1.67865e-14	-1.73054	-4.00186e-10	4.74735e-10	-1.89247	-4.00186e-10
53983913	chr12:53983913:GA:G	3.74471e-13	-4.48875e-10	1.3744	1.53739e-08	-4.48875e-10	1.5852
53984552	chr12:53984552:T:C	1.569e-14	-1.79809	-4.00186e-10	7.55212e-10	-1.42823	-4.00186e-10
53984559	chr12:53984559:T:G	3.08984e-14	-4.48875e-10	-1.12041	1.07916e-09	-4.48875e-10	-1.07128
53985886	chr12:53985886:C:T	7.32895e-15	-1.60931	-0.949975	1.50401e-10	-1.94939	-1.09252
53986120	chr12:53986120:C:T	3.89317e-14	-4.48875e-10	-0.889307	1.18465e-09	-4.48875e-10	-0.978027
53986232	chr12:53986232:A:G	3.44141e-15	-2.1903	-1.12493	1.04649e-10	-2.23967	-1.16493
53986279	chr12:53986279:G:T	1.07801e-13	-4.48875e-10	0.12917	3.59497e-09	-4.48875e-10	0.132066
53986416	chr12:53986416:T:G	2.31146e-14	-0.835836	-0.574814	5.80221e-10	-1.2209	-0.470917
53986518	chr12:53986518:G:A	1.29145e-14	-1.99276	-4.00186e-10	4.51019e-10	-1.94371	-4.00186e-10
53986909	chr12:53986909:A:G	1.68151e-13	-4.48875e-10	0.573746	3.94814e-09	-4.48875e-10	0.225775
53986920	chr12:53986920:C:T	2.52875e-14	-4.48875e-10	-1.3208	8.58738e-10	-4.48875e-10	-1.29976
53986938	chr12:53986938:T:C	2.52685e-14	-4.48875e-10	-1.32156	8.58017e-10	-4.48875e-10	-1.3006
53987060	chr12:53987060:C:G	3.68468e-14	-4.48875e-10	-0.944347	1.20862e-09	-4.48875e-10	-0.957989
53987175	chr12:53987175:C:T	2.49877e-14	-1.33273	-4.00186e-10	1.14981e-09	-1.00787	-4.00186e-10
53987939	chr12:53987939:GA:G	4.08305e-15	-2.14903	-0.995237	1.2e-10	-2.21293	-1.0548
53988014	chr12:53988014:C:T	2.53223e-14	-4.48875e-10	-1.31943	7.86266e-10	-4.48875e-10	-1.38793
53989593	chr12:53989593:G:C	2.46962e-14	-4.48875e-10	-1.34447	8.14979e-10	-4.48875e-10	-1.35206
53989716	chr12:53989716:G:A	2.39059e-14	-4.48875e-10	-1.37699	8.21419e-10	-4.48875e-10	-1.34419
53990420	chr12:53990420:A:G	2.43188e-14	0.0556635	-1.41553	2.98411e-10	-0.99077	-1.36598
53990603	chr12:53990603:G:A	2.85408e-15	-2.10444	-1.39792	1.10175e-10	-2.04717	-1.30598
53990978	chr12:53990978:G:GC	2.98341e-15	-2.06686	-1.39118	8.4535e-11	-2.22125	-1.39681
53991092	chr12:53991092:C:T	2.49467e-14	-0.0707682	-1.2636	3.84438e-10	-0.947588	-1.15585
53991163	chr12:53991163:A:C	2.64492e-15	-2.23451	-1.34396	1.04731e-10	-2.21813	-1.18571
53991218	chr12:53991218:C:T	2.30546e-14	-4.48875e-10	-1.41325	7.72891e-10	-4.48875e-10	-1.40509
53991221	chr12:53991221:G:A	2.30126e-14	-4.48875e-10	-1.41507	7.73808e-10	-4.48875e-10	-1.4039
53991815	chr12:53991815:C:T	1.66845e-13	1.98115	-1.4152	4.2294e-08	3.98249	-1.38532
53992259	chr12:53992259:G:C	1.04817e-13	-4.48875e-10	0.101099	2.91281e-09	-4.48875e-10	-0.0783506
53992364	chr12:53992364:C:T	3.00023e-14	-4.48875e-10	-1.14984	8.83466e-10	-4.48875e-10	-1.27137
53992391	chr12:53992391:G:A	2.54697e-14	-4.48875e-10	-1.31363	8.19092e-10	-4.48875e-10	-1.34703
53992954	chr12:53992954:G:A	2.90772e-14	-4.48875e-10	-1.18116	1.01327e-09	-4.48875e-10	-1.13429
53993224	chr12:53993224:G:A	2.89339e-14	-4.48875e-10	-1.1861	8.52854e-10	-4.48875e-10	-1.30664
53993318	chr12:53993318:G:A	2.49876e-15	-2.22193	-1.4134	8.13307e-11	-2.24163	-1.41508
53993389	chr12:53993389:C:T	2.31426e-14	-4.48875e-10	-1.40944	7.64663e-10	-4.48875e-10	-1.41579
53993593	chr12:53993593:G:T	8.55725e-14	1.30356	-1.40531	1.81356e-08	3.11298	-1.36257
53994026	chr12:53994026:A:G	2.32679e-14	-4.48875e-10	-1.40404	7.85227e-10	-4.48875e-10	-1.38925
53994163	chr12:53994163:G:A	8.40414e-14	1.14216	-1.26197	3.01088e-08	3.50561	-1.24826
53994219	chr12:53994219:G:C	2.49791e-15	-2.21969	-1.41597	8.12241e-11	-2.24264	-1.41538
53994346	chr12:53994346:G:A	6.66049e-14	-1.11679	0.764451	1.61952e-09	-1.60672	0.941381
53994575	chr12:53994575:C:G	2.53926e-15	-2.20403	-1.41521	8.08259e-11	-2.24699	-1.41594
53994589	chr12:53994589:C:T	2.34929e-14	-4.48875e-10	-1.39442	7.66309e-10	-4.48875e-10	-1.41364
53994672	chr12:53994672:T:TC	5.63411e-15	-2.18091	-0.64137	3.28673e-10	-2.17115	-0.0890146
53994689	chr12:53994689:G:A	1.07143e-13	1.53517	-1.41212	2.02276e-08	3.26027	-1.4007
53995491	chr12:53995491:T:A	1.62831e-14	-1.76099	-4.00186e-10	4.10404e-10	-2.03808	-4.00186e-10
53996023	chr12:53996023:A:T	2.43701e-14	-4.48875e-10	-1.35776	7.80189e-10	-4.48875e-10	-1.39569
53996113	chr12:53996113:G:A	2.60188e-14	-4.48875e-10	-1.2923	9.01847e-10	-4.48875e-10	-1.25078
53996486	chr12:53996486:C:T	2.54811e-14	-4.48875e-10	-1.31318	8.1939e-10	-4.48875e-10	-1.34667
53996511	chr12:53996511:T:G	2.80076e-14	-4.48875e-10	-1.21864	8.66006e-10	-4.48875e-10	-1.29133
53996780	chr12:53996780:GA:G	7.06765e-14	-4.48875e-10	-0.293002	2.69644e-09	-4.48875e-10	-0.155539
53996880	chr12:53996880:G:A	3.31391e-14	-4.48875e-10	-1.0504	1.06446e-09	-4.48875e-10	-1.08501
53996948	chr12:53996948:C:A	2.69352e-14	-4.48875e-10	-1.25768	9.29371e-10	-4.48875e-10	-1.22072
53997053	chr12:53997053:T:G	2.30236e-14	-4.48875e-10	-1.4146	7.75037e-10	-4.48875e-10	-1.40231
53997619	chr12:53997619:C:T	3.70808e-14	-4.48875e-10	-0.938016	1.19225e-09	-4.48875e-10	-0.971628
53997866	chr12:53997866:C:T	1.01314e-13	-4.48875e-10	0.0671115	2.83038e-09	-4.48875e-10	-0.107058
53998665	chr12:53998665:T:C	4.15463e-15	-2.19862	-0.928272	1.27598e-10	-2.24586	-0.960477
53999032	chr12:53999032:A:T	2.66379e-14	-4.48875e-10	-1.26878	8.52599e-10	-4.48875e-10	-1.30694
53999986	chr12:53999986:A:G	1.9759e-13	2.04264	-1.30756	7.12923e-08	4.4381	-1.31879
53999990	chr12:53999990:G:A	5.51276e-13	2.79296	-1.03183	1.24709e-07	4.6544	-0.975887
54000500	chr12:54000500:C:T	2.41198e-12	3.23709	-4.00186e-10	3.3332e-07	4.66163	-4.00186e-10
54000553	chr12:54000553:C:T	2.31642e-14	-4.48875e-10	-1.40851	7.90036e-10	-4.48875e-10	-1.38315
54001126	chr12:54001126:A:C	2.31459e-14	-4.48875e-10	-1.4093	7.84314e-10	-4.48875e-10	-1.39042
54001270	chr12:54001270:A:G	8.23169e-13	3.08604	-0.923993	1.53464e-07	4.7679	-0.881902
54001298	chr12:54001298:G:T	1.9801e-12	4.14454	-1.10475	2.19082e-07	5.45025	-1.20828
54001611	chr12:54001611:A:G	2.62563e-14	-4.48875e-10	-1.28321	8.2392e-10	-4.48875e-10	-1.34115
54001730	chr12:54001730:T:C	2.77955e-14	-4.48875e-10	-1.22624	9.76368e-10	-4.48875e-10	-1.17139
54001878	chr12:54001878:C:T	2.29943e-14	-4.48875e-10	-1.41587	7.69218e-10	-4.48875e-10	-1.40985
54002764	chr12:54002764:G:A	5.55909e-14	-4.48875e-10	-0.533096	1.61302e-09	-4.48875e-10	-0.669362
54003187	chr12:54003187:A:G	1.36305e-13	1.68659	-1.32281	2.23102e-08	3.2478	-1.29023
54003614	chr12:54003614:C:T	1.24337e-14	-2.03071	-4.00186e-10	3.6465e-10	-2.15629	-4.00186e-10
54003938	chr12:54003938:AAAG:A	7.00298e-14	-0.302194	-4.00186e-10	4.60639e-10	-1.92261	-4.00186e-10
54004042	chr12:54004042:G:A	2.46825e-14	-4.48875e-10	-1.34502	7.86743e-10	-4.48875e-10	-1.38732
54005461	chr12:54005461:C:G	2.45876e-14	-4.48875e-10	-1.34887	7.8498e-10	-4.48875e-10	-1.38957
54005988	chr12:54005988:T:TCCTGGGG	2.32625e-14	-4.48875e-10	-1.40427	7.65825e-10	-4.48875e-10	-1.41427
54006216	chr12:54006216:A:G	2.46006e-14	-4.48875e-10	-1.34835	7.85554e-10	-4.48875e-10	-1.38884
54006444	chr12:54006444:C:A	2.58549e-15	-2.244	-1.3572	9.39272e-11	-2.0973	-1.41541
54007015	chr12:54007015:T:C	2.49036e-14	-4.48875e-10	-1.3361	7.9155e-10	-4.48875e-10	-1.38123
54007016	chr12:54007016:G:A	2.48931e-14	-4.48875e-10	-1.33652	7.9134e-10	-4.48875e-10	-1.3815
54007027	chr12:54007027:T:C	2.48549e-14	-4.48875e-10	-1.33806	7.90523e-10	-4.48875e-10	-1.38253
54007053	chr12:54007053:G:A	2.5159e-14	-4.48875e-10	-1.3259	7.99524e-10	-4.48875e-10	-1.37121
54007410	chr12:54007410:C:T	2.55563e-14	-4.48875e-10	-1.31023	8.07834e-10	-4.48875e-10	-1.36087
54007547	chr12:54007547:A:G	2.66776e-15	-2.24225	-1.32763	9.52153e-11	-2.08878	-1.4103
54007825	chr12:54007825:G:A	4.5728e-14	-0.728404	-4.00186e-10	2.60044e-09	-0.191791	-4.00186e-10
54007895	chr12:54007895:G:A	2.43602e-14	-4.48875e-10	-1.35816	7.80519e-10	-4.48875e-10	-1.39527
54008335	chr12:54008335:C:T	2.30312e-14	-4.48875e-10	-1.41426	7.70879e-10	-4.48875e-10	-1.40769
54008446	chr12:54008446:G:A	3.57854e-14	-4.48875e-10	-0.973576	1.15566e-09	-4.48875e-10	-1.0028
54008538	chr12:54008538:C:T	2.58383e-14	-4.48875e-10	-1.29926	8.15029e-10	-4.48875e-10	-1.352
54010688	chr12:54010688:G:GC	1.94542e-13	-4.48875e-10	0.719532	5.3298e-09	-4.48875e-10	0.525845
54012219	chr12:54012219:A:AAAT	1.84289e-13	-4.48875e-10	0.665392	5.05805e-09	-4.48875e-10	0.473511
54012545	chr12:54012545:A:G	5.69394e-14	-4.48875e-10	-0.509127	1.65517e-09	-4.48875e-10	-0.643564
54012693	chr12:54012693:G:A	3.65193e-14	-0.953275	-4.00186e-10	1.96791e-09	-0.470497	-4.00186e-10
54013263	chr12:54013263:C:T	6.08687e-14	-0.442396	-4.00186e-10	4.28809e-10	-1.99421	-4.00186e-10
54013506	chr12:54013506:C:T	1.14246e-13	1.59291	-1.40567	1.16557e-08	2.69391	-1.38559
54013513	chr12:54013513:A:G	6.34422e-14	0.911692	-1.31268	1.05887e-08	2.45388	-1.24156
54013657	chr12:54013657:G:A	1.19676e-13	1.63743	-1.40376	1.23532e-08	2.74863	-1.38219
54014218	chr12:54014218:C:T	2.30021e-14	-4.48875e-10	-1.41553	7.66422e-10	-4.48875e-10	-1.41349
54014969	chr12:54014969:T:A	2.4826e-14	-4.48875e-10	-1.33922	8.55402e-10	-4.48875e-10	-1.30365
54015793	chr12:54015793:G:C	2.30021e-14	-4.48875e-10	-1.41553	7.72675e-10	-4.48875e-10	-1.40537
54016390	chr12:54016390:G:A	3.66007e-14	-4.48875e-10	-0.951047	1.10828e-09	-4.48875e-10	-1.04466
54017145	chr12:54017145:A:G	2.32014e-14	-4.48875e-10	-1.4069	8.02156e-10	-4.48875e-10	-1.36792
54017387	chr12:54017387:G:A	2.31212e-14	-4.48875e-10	-1.41036	7.6509e-10	-4.48875e-10	-1.41523
54018257	chr12:54018257:C:A	5.42986e-14	-4.48875e-10	-0.556616	1.55037e-09	-4.48875e-10	-0.708978
54018781	chr12:54018781:C:T	2.31566e-14	-4.48875e-10	-1.40884	7.94507e-10	-4.48875e-10	-1.3775
54018808	chr12:54018808:A:G	2.33558e-14	-4.48875e-10	-1.40027	7.65368e-10	-4.48875e-10	-1.41487
54018829	chr12:54018829:G:T	2.34109e-14	-4.48875e-10	-1.39791	7.98833e-10	-4.48875e-10	-1.37207
54018957	chr12:54018957:A:G	7.53513e-14	-4.48875e-10	-0.228954	3.18044e-09	-4.48875e-10	0.00954848
54019434	chr12:54019434:C:A	2.76128e-14	-4.48875e-10	-1.23284	8.66795e-10	-4.48875e-10	-1.29042
54019950	chr12:54019950:G:A	4.62368e-14	-4.48875e-10	-0.71734	1.33756e-09	-4.48875e-10	-0.856624
54020098	chr12:54020098:G:A	2.3604e-14	-4.48875e-10	-1.3897	7.71133e-10	-4.48875e-10	-1.40736
54021316	chr12:54021316:G:A	3.5892e-15	-1.91403	-1.35916	2.46941e-10	-1.34115	-1.20492
54022103	chr12:54022103:C:T	4.65012e-14	-4.48875e-10	-0.711637	1.40459e-09	-4.48875e-10	-0.807721
54023622	chr12:54023622:C:T	2.30662e-14	-4.48875e-10	-1.41275	7.64666e-10	-4.48875e-10	-1.41579
54023741	chr12:54023741:G:A	1.29077e-12	3.98728	-1.3754	2.2062e-07	5.50084	-1.25187
54023781	chr12:54023781:G:A	1.39876e-14	-1.91294	-4.00186e-10	3.96967e-10	-2.07137	-4.00186e-10
54023951	chr12:54023951:A:G	1.00527e-14	-2.24327	-4.00186e-10	3.74873e-10	-2.12864	-4.00186e-10
54024137	chr12:54024137:A:G	2.30099e-14	-4.48875e-10	-1.41519	7.76377e-10	-4.48875e-10	-1.40059
54024200	chr12:54024200:G:A	2.63642e-14	-4.48875e-10	-1.27911	7.92781e-10	-4.48875e-10	-1.37968
54024359	chr12:54024359:A:C	1.49084e-12	4.1201	-1.36412	2.61943e-07	5.64772	-1.22706
54024382	chr12:54024382:A:G	5.40529e-13	1.98765	-0.246212	1.14042e-07	4.02686	-0.437768
54024493	chr12:54024493:A:G	3.14943e-14	-4.48875e-10	-1.10131	9.48501e-10	-4.48875e-10	-1.20034
54024968	chr12:54024968:C:T	3.08382e-14	-4.48875e-10	-1.12236	9.41935e-10	-4.48875e-10	-1.20729
54025136	chr12:54025136:G:A	1.17181e-12	3.88391	-1.36873	2.00578e-07	5.3907	-1.23697
54025941	chr12:54025941:C:T	1.57641e-14	-1.79338	-4.00186e-10	1.95884e-09	-0.475116	-4.00186e-10
54026314	chr12:54026314:C:T	1.45648e-12	4.10638	-1.37372	2.54928e-07	5.64064	-1.24713
54026398	chr12:54026398:C:T	3.00508e-14	-4.48875e-10	-1.14823	9.37445e-10	-4.48875e-10	-1.21207
54026411	chr12:54026411:C:T	3.45423e-14	-1.00893	-4.00186e-10	2.45058e-09	-0.251146	-4.00186e-10
54026747	chr12:54026747:A:G	3.0099e-14	-4.48875e-10	-1.14662	9.38945e-10	-4.48875e-10	-1.21047
54026838	chr12:54026838:T:G	2.89473e-14	-4.48875e-10	-1.18564	9.03179e-10	-4.48875e-10	-1.24931
54026886	chr12:54026886:G:C	2.33059e-14	-4.48875e-10	-1.40241	7.65505e-10	-4.48875e-10	-1.41469
54026992	chr12:54026992:G:C	4.71209e-13	2.97352	-1.36934	7.19582e-08	4.53979	-1.41117
54027125	chr12:54027125:T:C	1.73047e-14	-1.70014	-4.00186e-10	8.7643e-10	-1.27937	-4.00186e-10
54027471	chr12:54027471:A:C	4.84285e-14	-0.998432	0.327406	3.5778e-10	-1.95845	-0.216855
54027692	chr12:54027692:C:A	1.14517e-12	3.15395	-0.661765	2.44288e-07	4.90197	-0.551093
54027776	chr12:54027776:C:T	2.98969e-14	-4.48875e-10	-1.15336	1.06094e-09	-4.48875e-10	-1.08831
54028026	chr12:54028026:T:C	2.28752e-12	2.06388	1.12023	4.96238e-07	4.27047	0.789118
54030947	chr12:54030947:G:T	1.32514e-12	3.35611	-0.717951	3.21529e-07	5.17067	-0.545047
54031088	chr12:54031088:T:C	3.20513e-12	2.40879	1.1126	8.44215e-07	4.83259	0.758342
54031216	chr12:54031216:G:T	7.65507e-13	2.64415	-0.554726	2.28935e-07	4.812	-0.526028
54031306	chr12:54031306:A:G	7.90021e-14	-4.48875e-10	-0.18164	1.73712e-09	-4.48875e-10	-0.595242
54031454	chr12:54031454:T:A	2.82482e-14	-4.48875e-10	-1.21009	8.8888e-10	-4.48875e-10	-1.26526
54031773	chr12:54031773:G:A	2.59325e-14	-4.48875e-10	-1.29562	8.14543e-10	-4.48875e-10	-1.3526
54031857	chr12:54031857:C:T	2.80703e-14	-4.48875e-10	-1.2164	8.52329e-10	-4.48875e-10	-1.30725
54032507	chr12:54032507:C:T	2.51689e-14	-4.48875e-10	-1.32551	7.98315e-10	-4.48875e-10	-1.37272
54033101	chr12:54033101:AT:A	1.56315e-13	0.500758	-4.00186e-10	5.7715e-10	-1.69712	-4.00186e-10
54033359	chr12:54033359:G:A	2.70426e-14	-4.48875e-10	-1.2537	8.42681e-10	-4.48875e-10	-1.31864
54034225	chr12:54034225:A:G	2.54629e-14	-4.48875e-10	-1.31389	8.13446e-10	-4.48875e-10	-1.35395
54034580	chr12:54034580:G:C	4.02591e-13	-4.48875e-10	1.44681	7.73503e-09	-4.48875e-10	0.89829
54034587	chr12:54034587:G:A	1.44477e-13	1.83793	-1.41592	6.74212e-10	-0.13521	-1.40647
54034748	chr12:54034748:C:T	5.35457e-12	1.96203	2.07256	1.16284e-06	4.25197	1.65919
54034816	chr12:54034816:C:T	2.11472e-14	-1.49961	-4.00186e-10	3.44848e-09	0.0904643	-4.00186e-10
54034916	chr12:54034916:C:T	7.58103e-15	-2.10646	-0.419006	4.04635e-10	-2.22542	0.17318
54034963	chr12:54034963:G:A	4.23572e-13	2.81044	-1.31283	8.75263e-08	4.60342	-1.27895
54035601	chr12:54035601:G:A	6.07738e-13	3.24946	-1.39083	1.17559e-07	4.88887	-1.2694
54035688	chr12:54035688:A:T	3.86689e-14	-4.48875e-10	-0.896079	1.19876e-09	-4.48875e-10	-0.966181
54035872	chr12:54035872:G:A	2.29915e-14	-4.48875e-10	-1.41599	7.65372e-10	-4.48875e-10	-1.41486
54036179	chr12:54036179:G:C	2.76926e-13	-4.48875e-10	1.07264	6.02141e-09	-4.48875e-10	0.647852
54036184	chr12:54036184:T:C	2.97133e-14	-4.48875e-10	-1.15952	1.07547e-09	-4.48875e-10	-1.07471
54037153	chr12:54037153:T:A	1.33308e-14	-1.96104	-4.00186e-10	3.86343e-10	-2.0985	-4.00186e-10
54037382	chr12:54037382:T:C	2.15669e-12	-4.48875e-10	3.12521	3.59741e-08	-4.48875e-10	2.43533
54037930	chr12:54037930:G:A	1.15005e-14	-2.10872	-4.00186e-10	6.3594e-10	-1.60012	-4.00186e-10
54037960	chr12:54037960:T:C	1.32095e-14	-1.97018	-4.00186e-10	3.89549e-10	-2.09024	-4.00186e-10
54037991	chr12:54037991:G:A	3.74074e-15	-1.84892	-1.38291	1.59119e-10	-1.60034	-1.38523
54038501	chr12:54038501:G:A	3.7032e-14	-0.939332	-4.00186e-10	2.65e-09	-0.172909	-4.00186e-10
54039227	chr12:54039227:G:C	1.50738e-13	1.78516	-1.32073	2.55187e-08	3.17966	-1.08772
54039699	chr12:54039699:A:C	9.37211e-15	-1.29008	-1.02329	1.49836e-09	0.373899	-1.117
54040845	chr12:54040845:C:G	8.03723e-15	-2.06196	-0.405071	4.57371e-10	-2.22494	0.295206
54041029	chr12:54041029:C:CT	9.29802e-15	-1.48269	-0.838623	1.46227e-09	0.237364	-1.00484
54041470	chr12:54041470:G:T	3.53432e-14	-4.48875e-10	-0.986009	1.08839e-09	-4.48875e-10	-1.06277
54041753	chr12:54041753:C:T	5.5423e-14	-4.48875e-10	-0.536121	1.54615e-09	-4.48875e-10	-0.711699
54041932	chr12:54041932:A:G	5.04933e-14	-1.34411	0.714839	6.5238e-09	0.659093	0.0688943
54042027	chr12:54042027:A:G	2.57059e-14	-0.55171	-0.752683	3.09487e-09	1.0182	-1.03592
54042471	chr12:54042471:A:AT	2.31413e-14	-4.48875e-10	-1.4095	7.78149e-10	-4.48875e-10	-1.39831
54042872	chr12:54042872:T:C	6.85792e-14	-2.03382	1.7107	8.14391e-10	-2.21098	0.858193
54043321	chr12:54043321:G:C	9.14605e-14	-4.48875e-10	-0.0352086	2.52947e-09	-4.48875e-10	-0.21946
54043467	chr12:54043467:T:C	2.36199e-14	-4.48875e-10	-1.38903	7.71007e-10	-4.48875e-10	-1.40753
54044240	chr12:54044240:C:T	8.95542e-14	-4.48875e-10	-0.0562718	2.47742e-09	-4.48875e-10	-0.240253
54044249	chr12:54044249:C:T	2.3637e-14	-4.48875e-10	-1.3883	7.71352e-10	-4.48875e-10	-1.40708
54044338	chr12:54044338:T:C	2.30722e-14	-4.48875e-10	-1.41249	7.6551e-10	-4.48875e-10	-1.41468
54044500	chr12:54044500:G:A	8.90135e-14	-4.48875e-10	-0.0623277	2.46368e-09	-4.48875e-10	-0.245815
54044709	chr12:54044709:GTGTGAGTGTGTGTGTT:G	1.0025e-13	-4.48875e-10	0.0565556	2.73942e-09	-4.48875e-10	-0.139725
54045727	chr12:54045727:A:C	6.37368e-14	-4.48875e-10	-0.396353	1.67661e-09	-4.48875e-10	-0.630693
54046564	chr12:54046564:G:A	6.38943e-14	-1.3587	0.964818	7.5042e-09	0.652312	0.215681
54046723	chr12:54046723:G:A	1.27376e-14	-2.00656	-4.00186e-10	6.03806e-10	-1.65197	-4.00186e-10
54046749	chr12:54046749:C:A	2.55429e-14	-4.48875e-10	-1.31075	9.21661e-10	-4.48875e-10	-1.22905
54047059	chr12:54047059:C:T	2.62819e-14	-1.28223	-4.00186e-10	1.15103e-08	1.29577	-4.00186e-10
54047163	chr12:54047163:T:A	2.58148e-14	-4.48875e-10	-1.30017	9.35142e-10	-4.48875e-10	-1.21453
54047448	chr12:54047448:G:A	2.3124e-14	-4.48875e-10	-1.41025	7.65068e-10	-4.48875e-10	-1.41526
54047714	chr12:54047714:C:T	8.865e-15	-0.972769	-1.39624	1.66687e-09	0.747923	-1.38445
54047895	chr12:54047895:A:G	3.14481e-14	-4.48875e-10	-1.10278	9.78167e-10	-4.48875e-10	-1.16954
54048208	chr12:54048208:G:A	3.5346e-14	-4.48875e-10	-0.98593	1.08848e-09	-4.48875e-10	-1.06269
54048286	chr12:54048286:G:A	1.48952e-13	-4.48875e-10	0.45251	4.10237e-09	-4.48875e-10	0.264096
54049473	chr12:54049473:A:T	2.44212e-13	-4.48875e-10	0.94692	6.35085e-09	-4.48875e-10	0.701118
54049621	chr12:54049621:T:C	2.29951e-14	-4.48875e-10	-1.41584	7.67011e-10	-4.48875e-10	-1.41272
54049761	chr12:54049761:C:T	7.20719e-14	-4.48875e-10	-0.273451	2.28642e-09	-4.48875e-10	-0.320481
54049934	chr12:54049934:A:C	7.43587e-15	-1.65932	-0.885479	9.08216e-10	-0.182132	-1.06161
54050481	chr12:54050481:G:C	3.68542e-14	-4.48875e-10	-0.944145	1.39917e-09	-4.48875e-10	-0.811593
54050897	chr12:54050897:C:T	1.03509e-13	-4.48875e-10	0.0885456	2.84682e-09	-4.48875e-10	-0.101266
54050949	chr12:54050949:G:A	3.74382e-14	-4.48875e-10	-0.928424	1.18728e-09	-4.48875e-10	-0.975809
54052711	chr12:54052711:A:C	3.06936e-14	-0.726603	-0.40046	6.66969e-09	1.66004	-0.909934
54053018	chr12:54053018:G:A	1.46012e-13	-4.48875e-10	0.432571	3.40453e-09	-4.48875e-10	0.0776368
54053314	chr12:54053314:T:A	2.7697e-14	-4.48875e-10	-1.22979	9.80056e-10	-4.48875e-10	-1.16762
54054859	chr12:54054859:A:G	4.66009e-14	-4.48875e-10	-0.709496	1.28495e-09	-4.48875e-10	-0.896751
54055939	chr12:54055939:T:C	1.71437e-14	-1.70949	-4.00186e-10	4.06188e-10	-2.04841	-4.00186e-10
54055992	chr12:54055992:C:T	4.51962e-13	1.56248	-4.00186e-10	7.82238e-08	3.2121	-4.00186e-10
54056062	chr12:54056062:C:T	5.92312e-13	1.83292	-4.00186e-10	1.06951e-07	3.5249	-4.00186e-10
54057092	chr12:54057092:G:A	2.25367e-14	-0.0497412	-1.38623	1.75186e-09	0.801551	-1.38835
54057516	chr12:54057516:A:G	1.41729e-14	-0.632572	-1.26721	4.13052e-09	1.38214	-1.11121
54057530	chr12:54057530:G:C	1.36841e-14	-0.675575	-1.2593	3.93169e-09	1.32129	-1.09969
54057759	chr12:54057759:G:A	2.62958e-14	-4.48875e-10	-1.28171	9.47344e-10	-4.48875e-10	-1.20156
54057841	chr12:54057841:C:T	1.16342e-14	-2.24804	0.150866	4.38098e-10	-2.10627	0.133484
54057979	chr12:54057979:G:A	1.52681e-14	-1.82535	-4.00186e-10	3.41082e-10	-2.2231	-4.00186e-10
54058491	chr12:54058491:T:G	1.08807e-14	-0.967886	-1.19624	2.645e-09	0.830457	-1.00526
54058570	chr12:54058570:T:C	1.01087e-12	2.36746	-4.00186e-10	6.06751e-09	0.655479	-4.00186e-10
54058728	chr12:54058728:T:C	2.94783e-14	-4.48875e-10	-1.16746	9.17375e-10	-4.48875e-10	-1.23371
54060098	chr12:54060098:G:A	1.51004e-14	-0.559082	-1.27731	4.73933e-09	1.50332	-1.09489
54061345	chr12:54061345:C:T	4.88273e-15	-2.24736	-0.718052	1.92562e-10	-2.07054	-0.72427
54061420	chr12:54061420:A:G	2.64575e-14	-4.48875e-10	-1.27558	8.04185e-10	-4.48875e-10	-1.3654
54061889	chr12:54061889:C:T	2.53358e-14	-4.48875e-10	-1.3189	8.0765e-10	-4.48875e-10	-1.3611
54062489	chr12:54062489:A:G	1.00677e-14	-2.24179	-4.00186e-10	3.75082e-10	-2.12808	-4.00186e-10
54063306	chr12:54063306:CCTT:C	4.66013e-14	-4.48875e-10	-0.709488	1.31428e-09	-4.48875e-10	-0.874182
54063495	chr12:54063495:T:A	4.908e-14	-4.48875e-10	-0.657663	1.44998e-09	-4.48875e-10	-0.775922
54063635	chr12:54063635:C:G	1.71162e-14	-1.71109	-4.00186e-10	5.06916e-10	-1.82688	-4.00186e-10
54063780	chr12:54063780:CTCTCACTTAATCTCTAGAAGATCAGATA:C	1.06241e-14	-2.18799	-4.00186e-10	3.43308e-10	-2.2166	-4.00186e-10
54063911	chr12:54063911:A:G	1.47602e-14	-0.480277	-1.3789	5.77978e-10	-0.316331	-1.37936
54064008	chr12:54064008:T:A	2.40406e-14	-4.48875e-10	-1.37137	7.73823e-10	-4.48875e-10	-1.40388
54064267	chr12:54064267:G:T	3.44974e-14	-4.48875e-10	-1.01023	1.05222e-09	-4.48875e-10	-1.09657
54064558	chr12:54064558:G:A	4.60261e-14	-4.48875e-10	-0.721906	1.30053e-09	-4.48875e-10	-0.884697
54065146	chr12:54065146:A:G	1.52051e-14	-0.653019	-1.17647	4.4086e-09	1.2868	-0.950713
54065632	chr12:54065632:A:G	3.14995e-14	-4.48875e-10	-1.10114	9.70965e-10	-4.48875e-10	-1.17693
54065846	chr12:54065846:A:T	2.58592e-14	-4.48875e-10	-1.29845	8.70471e-10	-4.48875e-10	-1.28619
54066824	chr12:54066824:G:C	1.01562e-14	-2.23303	-4.00186e-10	3.33722e-10	-2.24492	-4.00186e-10
54067090	chr12:54067090:A:G	2.5729e-14	-4.48875e-10	-1.3035	8.8826e-10	-4.48875e-10	-1.26596
54067541	chr12:54067541:A:G	2.66709e-15	-2.16246	-1.40767	1.35447e-10	-1.73229	-1.41436
54067610	chr12:54067610:G:A	2.92988e-14	-4.48875e-10	-1.17357	9.33492e-10	-4.48875e-10	-1.21629
54068159	chr12:54068159:A:G	2.4632e-14	-4.48875e-10	-1.34707	8.60529e-10	-4.48875e-10	-1.29768
54069213	chr12:54069213:A:G	1.47018e-14	-1.02949	-0.833656	4.39842e-10	-1.19485	-0.773958
54069247	chr12:54069247:A:C	4.47758e-14	-4.48875e-10	-0.749448	1.27261e-09	-4.48875e-10	-0.906402
54069424	chr12:54069424:C:A	1.10726e-13	-4.48875e-10	0.155941	2.83929e-09	-4.48875e-10	-0.103915
54069677	chr12:54069677:G:A	1.2867e-14	-1.99645	-4.00186e-10	6.03927e-10	-1.65177	-4.00186e-10
54069949	chr12:54069949:T:C	7.24865e-14	-4.48875e-10	-0.267715	1.792e-09	-4.48875e-10	-0.564138
54069983	chr12:54069983:C:T	2.35655e-14	-4.48875e-10	-1.39133	8.02353e-10	-4.48875e-10	-1.36768
54071126	chr12:54071126:G:A	1.45052e-12	2.72856	-4.00186e-10	1.0054e-08	1.16051	-4.00186e-10
54071147	chr12:54071147:G:A	1.02033e-14	-2.2284	-4.00186e-10	3.34231e-10	-2.24339	-4.00186e-10
54071180	chr12:54071180:T:C	1.46139e-14	-1.86914	-4.00186e-10	5.55142e-10	-1.736	-4.00186e-10
54071880	chr12:54071880:A:G	5.28095e-15	-2.24283	-0.644177	1.61786e-10	-2.11356	-0.855394
54072311	chr12:54072311:G:A	5.87127e-14	-0.665687	0.187228	6.53296e-09	0.764918	-0.0355277
54072824	chr12:54072824:T:G	2.32516e-14	-1.40474	-4.00186e-10	5.52921e-10	-1.74001	-4.00186e-10
54073077	chr12:54073077:G:A	1.7672e-12	2.92603	-4.00186e-10	4.09123e-08	2.56396	-4.00186e-10
54073080	chr12:54073080:G:A	4.67166e-14	-4.48875e-10	-0.707016	1.32161e-09	-4.48875e-10	-0.86862
54073410	chr12:54073410:C:A	2.29934e-14	-4.48875e-10	-1.41591	7.66354e-10	-4.48875e-10	-1.41358
54073930	chr12:54073930:T:C	3.92461e-14	-4.48875e-10	-0.881264	1.17907e-09	-4.48875e-10	-0.982744
54074101	chr12:54074101:G:A	2.17121e-14	-0.403566	-1.06968	1.62349e-09	0.342822	-1.00572
54074488	chr12:54074488:C:T	1.95931e-14	-0.955369	-0.62057	2.62172e-09	0.443973	-0.627612
54074733	chr12:54074733:G:C	9.01312e-14	-0.0498489	-4.00186e-10	4.38647e-10	-1.97153	-4.00186e-10
54075698	chr12:54075698:A:G	9.48012e-14	-4.48875e-10	0.000666763	2.47276e-09	-4.48875e-10	-0.242134
54075804	chr12:54075804:T:A	6.82927e-15	-2.24314	-0.386757	1.81188e-10	-2.18399	-0.671695
54075814	chr12:54075814:G:A	3.49598e-14	-4.48875e-10	-0.996916	1.04411e-09	-4.48875e-10	-1.10431
54075966	chr12:54075966:G:T	2.45647e-14	-4.48875e-10	-1.34981	8.47224e-10	-4.48875e-10	-1.31326
54077043	chr12:54077043:C:T	2.413e-14	-4.48875e-10	-1.36766	7.75051e-10	-4.48875e-10	-1.4023
54077209	chr12:54077209:T:A	2.25825e-14	-1.38205	-0.0518879	3.10968e-09	-0.137365	0.124414
54077284	chr12:54077284:T:C	2.34989e-14	-4.48875e-10	-1.39416	7.99659e-10	-4.48875e-10	-1.37104
54077285	chr12:54077285:G:A	1.21237e-13	-4.48875e-10	0.24663	3.40028e-09	-4.48875e-10	0.0763869
54077453	chr12:54077453:G:A	2.73262e-14	-4.48875e-10	-1.24327	8.7862e-10	-4.48875e-10	-1.27687
54077562	chr12:54077562:C:T	6.31361e-14	-4.48875e-10	-0.405822	1.83437e-09	-4.48875e-10	-0.54077
54077608	chr12:54077608:T:C	1.45145e-13	-1.17343	1.60005	1.19539e-08	-0.251389	1.58498
54077627	chr12:54077627:C:T	1.29841e-13	-1.16656	1.48176	1.07159e-08	-0.24242	1.46667
54077630	chr12:54077630:T:C	1.49673e-13	-1.14225	1.59959	1.25095e-08	-0.20589	1.58491
54077783	chr12:54077783:C:T	3.43764e-14	-4.48875e-10	-1.01375	1.06336e-09	-4.48875e-10	-1.08604
54077889	chr12:54077889:T:G	1.5018e-14	-1.84187	-4.00186e-10	4.48725e-10	-1.94882	-4.00186e-10
54077981	chr12:54077981:T:C	2.73139e-15	-2.24746	-1.29885	9.31808e-11	-2.1434	-1.37728
54078304	chr12:54078304:GCTGGTGTTTACCCCTTTCCTCCCA:G	3.21375e-15	-2.13813	-1.24555	1.5162e-10	-2.21829	-0.815556
54078386	chr12:54078386:C:T	3.11711e-15	-2.15254	-1.26167	1.49337e-10	-2.20773	-0.841293
54078422	chr12:54078422:C:T	2.34056e-14	-4.48875e-10	-1.39814	8.07487e-10	-4.48875e-10	-1.3613
54078484	chr12:54078484:C:T	2.37409e-14	-4.48875e-10	-1.38392	8.2517e-10	-4.48875e-10	-1.33964
54078516	chr12:54078516:T:G	9.19343e-15	-1.42216	-0.910467	2.29509e-09	0.129395	-0.446093
54078548	chr12:54078548:A:G	2.48917e-14	-4.48875e-10	-1.33658	7.7864e-10	-4.48875e-10	-1.39768
54078575	chr12:54078575:A:C	3.26443e-14	-4.48875e-10	-1.06544	1.00119e-09	-4.48875e-10	-1.14629
54078822	chr12:54078822:A:G	3.71405e-14	-4.48875e-10	-0.936408	1.01577e-09	-4.48875e-10	-1.13182
54079040	chr12:54079040:C:T	2.95287e-14	-4.48875e-10	-1.16575	8.93797e-10	-4.48875e-10	-1.25975
54079060	chr12:54079060:T:G	3.81881e-14	-4.48875e-10	-0.908591	1.03877e-09	-4.48875e-10	-1.10943
54079170	chr12:54079170:G:A	7.63711e-14	-4.48875e-10	-0.215511	1.73092e-09	-4.48875e-10	-0.598816
54079398	chr12:54079398:C:T	1.04709e-13	0.100074	-4.00186e-10	1.43579e-08	1.51683	-4.00186e-10
54079611	chr12:54079611:C:G	3.74037e-14	-4.48875e-10	-0.929346	1.01543e-09	-4.48875e-10	-1.13216
54079654	chr12:54079654:G:A	2.33451e-14	-4.48875e-10	-1.40073	8.0277e-10	-4.48875e-10	-1.36716
54079672	chr12:54079672:T:C	2.34315e-14	-4.48875e-10	-1.39703	7.65707e-10	-4.48875e-10	-1.41443
54080841	chr12:54080841:C:T	6.06367e-14	-4.48875e-10	-0.446216	1.6444e-09	-4.48875e-10	-0.650095
54080902	chr12:54080902:T:A	2.40208e-14	-4.48875e-10	-1.3722	7.88945e-10	-4.48875e-10	-1.38453
54081027	chr12:54081027:C:G	3.49143e-14	-4.48875e-10	-0.998218	1.04253e-09	-4.48875e-10	-1.10582
54081042	chr12:54081042:A:T	2.4097e-14	-4.48875e-10	-1.36903	7.82692e-10	-4.48875e-10	-1.39249
54081158	chr12:54081158:C:T	2.9723e-14	-4.48875e-10	-1.1592	9.78651e-10	-4.48875e-10	-1.16905
54081413	chr12:54081413:C:G	3.08045e-14	-4.48875e-10	-1.12345	1.1734e-09	-4.48875e-10	-0.987567
54081661	chr12:54081661:C:A	3.60946e-13	-4.48875e-10	1.33761	9.42244e-09	-4.48875e-10	1.09562
54082078	chr12:54082078:A:T	2.35252e-14	-4.48875e-10	-1.39304	7.65175e-10	-4.48875e-10	-1.41512
54082112	chr12:54082112:T:C	5.27286e-14	-0.11404	-0.471918	1.38442e-08	1.83713	-0.356734
54082377	chr12:54082377:T:C	3.88318e-15	-1.77851	-1.41595	1.40719e-10	-1.82778	-1.28068
54082453	chr12:54082453:A:C	6.38089e-14	-0.4934	0.0981773	1.07773e-08	1.2624	-0.0324199
54082874	chr12:54082874:TC:T	2.45076e-14	-4.48875e-10	-1.35213	7.91842e-10	-4.48875e-10	-1.38086
54082988	chr12:54082988:G:A	9.2072e-15	-2.22371	-0.107417	2.10759e-10	-2.19362	-0.510892
54083453	chr12:54083453:G:A	2.30951e-14	-4.48875e-10	-1.41149	7.93015e-10	-4.48875e-10	-1.37938
54083478	chr12:54083478:T:C	1.44266e-14	-2.20378	0.32174	2.92626e-10	-2.21393	-0.162401
54083894	chr12:54083894:C:T	4.2167e-12	4.39692	-0.601227	8.62954e-08	4.07921	-0.768905
54084013	chr12:54084013:A:G	8.25164e-15	-1.65619	-0.784509	6.82605e-10	-0.644051	-0.885258
54084742	chr12:54084742:G:A	3.63704e-13	2.0297	-0.684477	2.25757e-08	2.86259	-0.893188
54084834	chr12:54084834:A:G	6.04973e-15	-1.77172	-0.979378	5.50347e-10	-0.781781	-0.962897
54084860	chr12:54084860:G:T	2.40108e-14	-0.861921	-0.510691	1.55302e-10	-2.0193	-0.990551
54084970	chr12:54084970:C:T	2.39311e-14	-4.48875e-10	-1.37594	8.22372e-10	-4.48875e-10	-1.34303
54085315	chr12:54085315:T:C	2.09366e-13	0.863012	-0.0700427	7.45958e-08	3.12895	0.0356591
54085426	chr12:54085426:G:A	8.67914e-15	-1.60727	-0.782921	7.41113e-10	-0.563166	-0.883905
54085465	chr12:54085465:C:T	2.56779e-14	-4.48875e-10	-1.30549	8.02938e-10	-4.48875e-10	-1.36695
54085466	chr12:54085466:T:C	7.55801e-15	-1.65127	-0.877238	6.55611e-10	-0.619175	-0.950483
54086648	chr12:54086648:A:G	5.25061e-14	-4.48875e-10	-0.590187	2.03886e-09	-4.48875e-10	-0.435078
54086721	chr12:54086721:C:T	6.64691e-14	-0.354379	-4.00186e-10	8.86445e-10	-1.26801	-4.00186e-10
54087130	chr12:54087130:G:A	4.69093e-14	-4.48875e-10	-0.702899	1.79931e-09	-4.48875e-10	-0.560065
54087170	chr12:54087170:C:A	5.21283e-14	-4.48875e-10	-0.597407	1.51416e-09	-4.48875e-10	-0.732611
54087486	chr12:54087486:T:C	5.64817e-14	-4.48875e-10	-0.517198	1.76632e-09	-4.48875e-10	-0.578572
54087511	chr12:54087511:G:A	3.50148e-13	1.23259	0.0746467	1.02187e-07	3.4983	-0.0189675
54087938	chr12:54087938:A:T	2.48039e-14	-4.48875e-10	-1.34011	8.64339e-10	-4.48875e-10	-1.29326
54088082	chr12:54088082:C:G	1.88318e-14	-1.61557	-4.00186e-10	3.34427e-10	-2.24281	-4.00186e-10
54088186	chr12:54088186:G:A	2.43457e-14	-4.48875e-10	-1.35876	8.58204e-10	-4.48875e-10	-1.30038
54088422	chr12:54088422:C:A	1.79939e-13	1.72063	-1.07913	1.22081e-08	2.59249	-1.23786
54088718	chr12:54088718:A:G	3.45558e-14	-0.142217	-0.866322	7.97605e-10	-0.564689	-0.808923
54089023	chr12:54089023:A:C	2.47546e-13	1.40783	-0.447351	1.44293e-08	2.27654	-0.754748
54089402	chr12:54089402:C:T	3.8484e-13	1.36813	0.0335783	1.17412e-07	3.67506	-0.0568371
54089418	chr12:54089418:T:C	3.01454e-13	1.26058	-0.103075	9.62956e-08	3.5752	-0.155251
54089901	chr12:54089901:G:A	1.436e-14	-2.18055	0.293886	2.80728e-10	-2.23084	-0.187002
54089954	chr12:54089954:C:A	3.84291e-13	1.48833	-0.0880456	1.17251e-07	3.7963	-0.179456
54089973	chr12:54089973:T:C	1.3104e-13	1.19887	-0.874479	4.76265e-08	3.57179	-0.855874
54090128	chr12:54090128:T:C	2.53465e-14	-4.48875e-10	-1.31848	8.88322e-10	-4.48875e-10	-1.26589
54090376	chr12:54090376:G:T	9.22865e-14	-4.48875e-10	-0.0262176	3.80102e-09	-4.48875e-10	0.1878
54090869	chr12:54090869:T:G	3.28941e-14	-4.48875e-10	-1.05782	1.01801e-09	-4.48875e-10	-1.12962
54090958	chr12:54090958:GCACTGGGGA:G	2.96824e-13	1.14324	-0.0012142	9.19537e-08	3.3959	-0.0220871
54091227	chr12:54091227:C:T	3.10217e-14	-4.48875e-10	-1.11643	1.10092e-09	-4.48875e-10	-1.05133
54091342	chr12:54091342:A:G	4.73595e-13	1.31274	0.296494	1.42272e-07	3.57645	0.23382
54091840	chr12:54091840:A:G	4.42735e-14	-4.48875e-10	-0.760729	1.51854e-09	-4.48875e-10	-0.729719
54092917	chr12:54092917:T:A	5.38707e-12	5.45652	-1.41588	5.08638e-07	6.47856	-1.39429
54093197	chr12:54093197:C:T	2.70368e-14	-4.48875e-10	-1.25392	9.68165e-10	-4.48875e-10	-1.17982
54093287	chr12:54093287:A:G	2.4814e-14	-4.48875e-10	-1.33971	7.98312e-10	-4.48875e-10	-1.37273
54093984	chr12:54093984:G:A	1.20681e-13	1.58125	-1.33921	7.34721e-09	2.23121	-1.38436
54094020	chr12:54094020:A:C	2.73872e-14	-4.48875e-10	-1.24104	8.1817e-10	-4.48875e-10	-1.34816
54094188	chr12:54094188:T:G	3.87683e-12	4.76215	-1.0505	3.3456e-07	5.9265	-1.26115
54094191	chr12:54094191:C:G	5.81679e-14	-0.487781	-4.00186e-10	1.29561e-09	-0.888489	-4.00186e-10
54094269	chr12:54094269:G:C	9.69562e-14	0.883811	-0.860666	5.26763e-08	3.35594	-0.539243
54094332	chr12:54094332:C:T	5.38278e-13	-4.48875e-10	1.73726	1.36847e-08	-4.48875e-10	1.46881
54094642	chr12:54094642:A:G	4.39326e-14	0.633915	-1.40237	1.74889e-09	0.801145	-1.38963
54095031	chr12:54095031:G:A	7.44543e-14	-0.24093	-4.00186e-10	9.64991e-10	-1.18311	-4.00186e-10
54095032	chr12:54095032:T:C	4.29757e-14	-2.2327	1.44222	8.31583e-10	-2.17657	0.84468
54095267	chr12:54095267:G:A	3.30979e-12	4.69265	-1.13912	2.95197e-07	5.86687	-1.3267
54095293	chr12:54095293:T:C	1.60988e-14	-1.77237	-4.00186e-10	5.04395e-10	-1.83187	-4.00186e-10
54095696	chr12:54095696:T:C	1.61921e-14	-1.76659	-4.00186e-10	5.12148e-10	-1.81661	-4.00186e-10
54095880	chr12:54095880:G:C	4.93746e-14	0.619215	-1.2709	1.84046e-09	0.735656	-1.27311
54095892	chr12:54095892:C:T	2.90524e-14	-4.48875e-10	-1.18201	1.08081e-09	-4.48875e-10	-1.06976
54096037	chr12:54096037:G:A	2.11934e-12	4.21302	-1.10527	2.86078e-06	7.13302	-0.321636
54096541	chr12:54096541:T:C	6.18857e-14	-4.48875e-10	-0.425825	1.64131e-09	-4.48875e-10	-0.651977
54096698	chr12:54096698:G:A	7.70976e-15	-2.19342	-0.315213	1.01259e-09	-0.854038	-0.280922
54096729	chr12:54096729:G:C	2.34744e-14	-4.48875e-10	-1.39521	7.66543e-10	-4.48875e-10	-1.41334
54096759	chr12:54096759:T:G	2.39326e-14	-4.48875e-10	-1.37587	7.72356e-10	-4.48875e-10	-1.40578
54097154	chr12:54097154:A:G	2.74676e-14	-0.634088	-0.60402	7.94112e-10	-0.478118	-0.899882
54097440	chr12:54097440:A:G	2.39381e-10	8.30159	-0.466887	1.05257e-05	8.62192	-0.507815
54097454	chr12:54097454:CT:C	5.37871e-14	-4.48875e-10	-0.566081	1.56202e-09	-4.48875e-10	-0.701493
54098490	chr12:54098490:C:T	3.70321e-14	-4.48875e-10	-0.93933	1.11626e-09	-4.48875e-10	-1.03748
54098568	chr12:54098568:A:C	5.86104e-15	-2.03499	-0.7478	5.5696e-10	-1.2874	-0.445334
54098730	chr12:54098730:T:A	3.56275e-15	-1.8836	-1.39698	2.6461e-10	-1.10509	-1.37188
54098782	chr12:54098782:T:C	5.28828e-15	-2.0529	-0.832725	4.80252e-10	-1.32579	-0.555121
54099480	chr12:54099480:C:T	5.32696e-10	9.43383	-0.79924	1.99843e-05	9.55605	-0.800821
54099764	chr12:54099764:A:G	6.95992e-14	-4.48875e-10	-0.308363	2.80029e-09	-4.48875e-10	-0.117748
54099816	chr12:54099816:T:A	2.30475e-14	-4.48875e-10	-1.41356	7.74411e-10	-4.48875e-10	-1.40312
54099838	chr12:54099838:AAAAGAATCTATTTTCTTATTAAT:A	7.16485e-14	-4.48875e-10	-0.279343	2.88962e-09	-4.48875e-10	-0.0863463
54099880	chr12:54099880:A:G	2.90033e-15	-2.0814	-1.40489	1.93772e-10	-1.4239	-1.36464
54100106	chr12:54100106:T:A	2.8085e-14	-4.48875e-10	-1.21588	9.98533e-10	-4.48875e-10	-1.14894
54100439	chr12:54100439:G:A	2.49369e-14	-4.48875e-10	-1.33477	8.76724e-10	-4.48875e-10	-1.27903
54100459	chr12:54100459:A:G	6.28023e-14	-4.48875e-10	-0.411124	2.49894e-09	-4.48875e-10	-0.231605
54100515	chr12:54100515:A:G	6.67867e-14	-4.48875e-10	-0.349611	2.67109e-09	-4.48875e-10	-0.164982
54100614	chr12:54100614:C:T	6.5624e-14	-4.48875e-10	-0.367173	2.62589e-09	-4.48875e-10	-0.18205
54100943	chr12:54100943:G:A	7.18705e-14	-4.48875e-10	-0.276249	2.89631e-09	-4.48875e-10	-0.0840339
54101076	chr12:54101076:A:G	6.4981e-14	-4.48875e-10	-0.377021	2.593e-09	-4.48875e-10	-0.194656
54101084	chr12:54101084:C:A	6.88809e-14	-4.48875e-10	-0.318737	2.76199e-09	-4.48875e-10	-0.131517
54101518	chr12:54101518:C:T	2.59409e-14	-4.48875e-10	-1.2953	9.20983e-10	-4.48875e-10	-1.22978
54101547	chr12:54101547:A:G	7.85143e-14	-4.48875e-10	-0.187835	3.17224e-09	-4.48875e-10	0.00696816
54101795	chr12:54101795:G:A	2.73696e-14	-4.48875e-10	-1.24168	1.002e-09	-4.48875e-10	-1.14548
54102222	chr12:54102222:T:C	3.06602e-13	2.57133	-1.3969	2.15767e-07	5.39928	-1.17255
54102435	chr12:54102435:A:G	2.07388e-13	1.57064	-0.787169	3.50899e-06	6.7689	0.246712
54102514	chr12:54102514:C:T	4.20794e-14	-4.48875e-10	-0.811556	1.65064e-09	-4.48875e-10	-0.646307
54102569	chr12:54102569:A:G	9.59432e-13	3.58968	-1.27445	1.56709e-07	4.72125	-0.814323
54102612	chr12:54102612:A:G	2.33464e-14	-4.48875e-10	-1.40067	8.17221e-10	-4.48875e-10	-1.34932
54102703	chr12:54102703:G:T	2.83987e-14	-0.0364212	-1.16835	4.74534e-09	1.18567	-0.775972
54102873	chr12:54102873:G:GA	1.06647e-10	8.28059	-1.25443	5.58902e-06	8.76924	-1.28815
54103073	chr12:54103073:C:T	2.85091e-14	-4.48875e-10	-1.20089	8.49642e-10	-4.48875e-10	-1.31041
54103132	chr12:54103132:G:A	7.09391e-11	8.02325	-1.40479	4.55572e-05	10.7664	-1.18713
54103332	chr12:54103332:T:C	1.15375e-13	1.5196	-1.32253	7.48974e-10	-0.0297228	-1.4068
54103894	chr12:54103894:G:A	5.28669e-14	-4.48875e-10	-0.583338	2.13207e-09	-4.48875e-10	-0.390377
54103910	chr12:54103910:T:C	2.57657e-14	-4.48875e-10	-1.30207	9.03103e-10	-4.48875e-10	-1.24939
54104028	chr12:54104028:C:T	2.48451e-14	-4.48875e-10	-1.33846	7.85022e-10	-4.48875e-10	-1.38951
54104046	chr12:54104046:G:A	5.62588e-14	-4.48875e-10	-0.521153	2.28401e-09	-4.48875e-10	-0.321536
54104758	chr12:54104758:G:T	1.35579e-13	-4.48875e-10	0.35844	6.71667e-09	-4.48875e-10	0.757123
54104788	chr12:54104788:T:C	4.67902e-11	7.61791	-1.41559	2.30128e-06	7.99873	-1.40498
54104895	chr12:54104895:A:G	3.55453e-13	2.53887	-1.21659	2.89798e-07	5.32291	-0.801195
54105453	chr12:54105453:G:T	2.64724e-14	-4.48875e-10	-1.27501	8.19856e-10	-4.48875e-10	-1.3461
54105592	chr12:54105592:G:A	5.51909e-11	7.75799	-1.39055	2.638e-06	8.136	-1.40569
54106112	chr12:54106112:A:G	2.7043e-14	0.128163	-1.38185	2.13832e-09	1.02851	-1.41596
54106164	chr12:54106164:G:A	2.66833e-14	-4.48875e-10	-1.26708	8.25268e-10	-4.48875e-10	-1.33952
54106286	chr12:54106286:G:T	2.962e-11	7.08767	-1.34258	1.402e-06	7.46596	-1.36777
54106302	chr12:54106302:G:A	3.58597e-14	-4.48875e-10	-0.971501	1.39316e-09	-4.48875e-10	-0.815896
54106883	chr12:54106883:G:A	2.20647e-13	-4.48875e-10	0.845451	1.22852e-08	-4.48875e-10	1.36093
54106962	chr12:54106962:T:C	6.82017e-11	7.91589	-1.33678	2.80298e-06	8.15329	-1.36232
54107041	chr12:54107041:A:G	1.97182e-13	1.99879	-1.26577	8.72099e-08	4.43912	-1.11827
54107185	chr12:54107185:A:C	8.66588e-14	-4.48875e-10	-0.0891369	3.65669e-09	-4.48875e-10	0.149088
54107423	chr12:54107423:G:T	1.18697e-14	-0.849775	-1.22735	2.32373e-09	0.53721	-0.841508
54107514	chr12:54107514:A:C	3.09053e-15	-2.22749	-1.19529	1.82256e-10	-2.24536	-0.604457
54108201	chr12:54108201:G:A	2.54576e-15	-2.20069	-1.416	8.73446e-11	-2.24807	-1.33729
54108246	chr12:54108246:A:C	2.72933e-14	0.161839	-1.40631	7.31297e-09	2.13396	-1.29178
54108499	chr12:54108499:A:G	7.21581e-15	-1.15959	-1.41525	1.06632e-09	0.184095	-1.26735
54109094	chr12:54109094:C:T	2.99344e-14	-4.48875e-10	-1.15211	1.11467e-09	-4.48875e-10	-1.03891
54110168	chr12:54110168:C:T	4.30371e-14	-4.48875e-10	-0.789052	1.2449e-09	-4.48875e-10	-0.928415
54110557	chr12:54110557:A:G	3.01943e-15	-2.11227	-1.33378	8.22677e-11	-2.24289	-1.40236
54110738	chr12:54110738:T:C	2.61106e-14	-0.0870071	-1.20177	2.50001e-09	0.734805	-0.965979
54110878	chr12:54110878:C:T	1.31383e-14	-1.97558	-4.00186e-10	5.86487e-10	-1.68107	-4.00186e-10
54111872	chr12:54111872:C:T	2.55425e-15	-2.20228	-1.41108	8.68882e-11	-2.24185	-1.34875
54112467	chr12:54112467:G:A	1.03418e-14	-2.21492	-4.00186e-10	3.4138e-10	-2.22223	-4.00186e-10
54112498	chr12:54112498:C:T	2.48583e-14	-1.33792	-4.00186e-10	3.39232e-10	-2.22854	-4.00186e-10
54112715	chr12:54112715:C:T	9.62341e-15	-0.939163	-1.34775	1.7434e-09	0.449471	-1.04111
54112748	chr12:54112748:G:A	1.51893e-11	6.23867	-1.16144	7.1307e-07	6.65958	-1.23748
54112901	chr12:54112901:G:A	2.62806e-15	-2.19665	-1.38822	8.35833e-11	-2.24795	-1.38143
54113018	chr12:54113018:G:GA	9.97474e-14	-4.48875e-10	0.0515261	4.21321e-09	-4.48875e-10	0.290754
54113474	chr12:54113474:G:C	2.00739e-14	-1.55169	-4.00186e-10	6.46289e-10	-1.58398	-4.00186e-10
54113481	chr12:54113481:A:C	3.1987e-15	-2.18057	-1.2078	1.81995e-10	-2.24641	-0.604833
54113987	chr12:54113987:G:A	2.55915e-15	-2.24724	-1.3642	1.14711e-10	-2.12694	-1.18587
54114177	chr12:54114177:C:T	3.35387e-14	-4.48875e-10	-1.03842	9.80179e-10	-4.48875e-10	-1.16749
54114381	chr12:54114381:A:G	2.48352e-14	-4.48875e-10	-1.33885	8.87526e-10	-4.48875e-10	-1.26679
54114424	chr12:54114424:G:A	3.98452e-14	-4.48875e-10	-0.866114	1.45109e-09	-4.48875e-10	-0.775157
54114794	chr12:54114794:A:G	4.41572e-15	-2.19505	-0.870895	2.04781e-10	-1.7563	-0.976987
54114797	chr12:54114797:A:C	2.68723e-14	-4.48875e-10	-1.26002	9.7995e-10	-4.48875e-10	-1.16772
54114977	chr12:54114977:A:G	4.74637e-11	5.83475	0.381859	3.37399e-06	7.47585	-0.499464
54115113	chr12:54115113:C:T	6.18749e-14	-0.692394	0.266393	3.87863e-08	1.67418	0.836418
54115233	chr12:54115233:T:C	4.19244e-14	-4.48875e-10	-0.815247	1.11411e-09	-4.48875e-10	-1.03941
54115388	chr12:54115388:C:A	2.35369e-14	-1.39254	-4.00186e-10	3.0906e-09	-0.0191048	-4.00186e-10
54115415	chr12:54115415:C:T	1.42092e-11	5.01053	-4.00186e-10	4.84964e-08	2.73402	-4.00186e-10
54115775	chr12:54115775:AGAGAAGGACCGCACTGGG:A	3.23025e-14	-1.07597	-4.00186e-10	4.60704e-09	0.380115	-4.00186e-10
54116035	chr12:54116035:C:T	7.32711e-14	-4.48875e-10	-0.256949	3.16381e-09	-4.48875e-10	0.00430547
54116516	chr12:54116516:A:G	2.61859e-14	-4.48875e-10	-1.28589	9.34694e-10	-4.48875e-10	-1.21501
54116559	chr12:54116559:G:A	1.03263e-13	-4.48875e-10	0.0861665	1.99833e-09	-4.48875e-10	-0.455159
54116880	chr12:54116880:G:C	7.57149e-14	-4.48875e-10	-0.22414	2.18889e-09	-4.48875e-10	-0.364076
54116963	chr12:54116963:T:A	4.74647e-14	-4.48875e-10	-0.691129	1.79982e-09	-4.48875e-10	-0.559785
54117092	chr12:54117092:T:G	3.40251e-15	-2.24715	-1.07945	1.35913e-10	-1.94818	-1.19503
54117173	chr12:54117173:A:C	4.14239e-14	-4.48875e-10	-0.827258	1.4578e-09	-4.48875e-10	-0.770544
54117383	chr12:54117383:A:G	4.59657e-14	-4.48875e-10	-0.72322	1.85908e-09	-4.48875e-10	-0.52739
54117406	chr12:54117406:C:G	7.69004e-14	-4.48875e-10	-0.208605	2.22577e-09	-4.48875e-10	-0.347368
54117546	chr12:54117546:C:T	2.63188e-14	-4.48875e-10	-1.28083	9.49472e-10	-4.48875e-10	-1.19932
54117856	chr12:54117856:A:G	7.8132e-15	-1.52662	-0.968685	1.86426e-10	-1.5837	-1.24349
54117912	chr12:54117912:G:A	2.54546e-14	-4.48875e-10	-1.31422	9.02758e-10	-4.48875e-10	-1.24977
54117949	chr12:54117949:G:C	3.12519e-14	-4.48875e-10	-1.10904	1.21409e-09	-4.48875e-10	-0.953479
54118005	chr12:54118005:G:C	3.63999e-15	-2.21787	-1.04127	1.34168e-10	-1.97962	-1.17651
54118119	chr12:54118119:A:G	2.32666e-14	-4.48875e-10	-1.4041	7.68e-10	-4.48875e-10	-1.41144
54118217	chr12:54118217:C:T	3.4115e-15	-2.22492	-1.09905	1.30984e-10	-1.95518	-1.22497
54118380	chr12:54118380:C:A	8.15622e-14	-0.792	0.642251	3.1081e-10	-2.23077	-0.085274
54118394	chr12:54118394:A:T	3.83289e-15	-1.91208	-1.29541	1.24678e-10	-1.81754	-1.41196
54118599	chr12:54118599:A:C	3.77476e-15	-2.22962	-0.993157	1.49002e-10	-1.9427	-1.10857
54118618	chr12:54118618:T:C	4.4398e-14	-4.48875e-10	-0.757921	1.78509e-09	-4.48875e-10	-0.568003
54118842	chr12:54118842:C:T	7.80287e-14	-0.194039	-4.00186e-10	2.01442e-08	1.85545	-4.00186e-10
54118968	chr12:54118968:T:C	2.42776e-14	-4.48875e-10	-1.36156	8.48371e-10	-4.48875e-10	-1.31191
54119131	chr12:54119131:G:A	3.92593e-14	-0.538855	-0.342073	1.44214e-10	-2.20175	-0.882178
54119743	chr12:54119743:T:C	2.32981e-14	-4.48875e-10	-1.40274	7.68789e-10	-4.48875e-10	-1.41041
54119811	chr12:54119811:T:A	4.38946e-15	-2.02961	-1.0423	1.06205e-10	-2.24309	-1.14676
54120216	chr12:54120216:A:T	1.89535e-14	-1.38919	-0.219938	1.53463e-10	-2.1987	-0.823061
54120593	chr12:54120593:C:T	8.38803e-15	-1.75183	-0.672479	1.99891e-10	-2.22021	-0.537243
54120749	chr12:54120749:A:G	2.6169e-14	-4.48875e-10	-1.28654	9.37267e-10	-4.48875e-10	-1.21226
54120768	chr12:54120768:A:G	7.91374e-14	-4.48875e-10	-0.17993	2.28773e-09	-4.48875e-10	-0.319912
54121751	chr12:54121751:AC:A	1.09657e-14	-1.83846	-0.317884	1.69038e-10	-2.03949	-0.885611
54121794	chr12:54121794:T:C	1.88469e-14	-1.45251	-0.162254	1.63464e-10	-2.17702	-0.781612
54121924	chr12:54121924:G:A	2.40545e-14	-4.48875e-10	-1.37079	8.17591e-10	-4.48875e-10	-1.34886
54122127	chr12:54122127:T:C	2.50464e-14	-4.48875e-10	-1.33039	8.86404e-10	-4.48875e-10	-1.26805
54122711	chr12:54122711:C:T	1.4938e-14	-2.18773	0.34052	3.90462e-10	-2.21612	0.128227
54122715	chr12:54122715:A:G	9.42289e-15	-2.18191	-0.126066	2.87804e-10	-2.20111	-0.191838
54123741	chr12:54123741:A:G	2.80478e-14	-4.48875e-10	-1.21721	8.19591e-10	-4.48875e-10	-1.34642
54123983	chr12:54123983:G:C	3.40983e-14	-4.48875e-10	-1.02187	1.05961e-09	-4.48875e-10	-1.08957
54124046	chr12:54124046:A:T	2.07495e-14	-1.51859	-4.00186e-10	4.20356e-10	-2.01412	-4.00186e-10
54124487	chr12:54124487:A:G	3.80247e-14	-4.48875e-10	-0.912878	1.16484e-09	-4.48875e-10	-0.994888
54125619	chr12:54125619:TA:T	3.00291e-14	-4.48875e-10	-1.14895	1.01724e-09	-4.48875e-10	-1.13038
54126267	chr12:54126267:G:A	1.46478e-14	-1.86683	-4.00186e-10	4.51499e-10	-1.94265	-4.00186e-10
54126807	chr12:54126807:G:A	4.85484e-14	-4.48875e-10	-0.668555	1.97717e-09	-4.48875e-10	-0.465805
54127579	chr12:54127579:G:A	2.7462e-14	-4.48875e-10	-1.23831	9.10038e-10	-4.48875e-10	-1.24174
54128021	chr12:54128021:C:T	3.48052e-14	-4.48875e-10	-1.00135	1.52567e-09	-4.48875e-10	-0.725037
54128048	chr12:54128048:G:A	4.05611e-15	-2.24677	-0.904123	1.41175e-10	-2.18735	-0.917874
54128126	chr12:54128126:T:C	3.21428e-15	-2.14584	-1.23767	3.38174e-10	-1.42436	-0.80731
54128915	chr12:54128915:G:T	1.20223e-13	1.60624	-1.36801	7.66916e-10	0.00314213	-1.41599
54129272	chr12:54129272:A:T	2.76904e-15	-2.12321	-1.40941	9.47446e-11	-2.19414	-1.30991
54129320	chr12:54129320:G:T	2.82866e-14	-4.48875e-10	-1.20873	1.01582e-09	-4.48875e-10	-1.13177
54129731	chr12:54129731:T:C	4.55887e-14	-0.731455	-4.00186e-10	5.90848e-10	-1.67367	-4.00186e-10
54129909	chr12:54129909:C:T	3.21959e-15	-2.1142	-1.26766	4.61847e-10	-0.513383	-1.40661
54130128	chr12:54130128:C:T	2.9973e-14	-4.48875e-10	-1.15082	1.11622e-09	-4.48875e-10	-1.03752
54130613	chr12:54130613:T:C	2.69337e-14	-1.25774	-4.00186e-10	5.84334e-10	-1.68475	-4.00186e-10
54130908	chr12:54130908:T:C	1.66933e-13	-4.48875e-10	0.566478	4.60318e-09	-4.48875e-10	0.379277
54130985	chr12:54130985:G:A	2.84841e-15	-2.11106	-1.39329	1.00356e-10	-2.18582	-1.26068
54131289	chr12:54131289:C:T	2.85333e-15	-2.10981	-1.39282	1.0059e-10	-2.1847	-1.25947
54131340	chr12:54131340:G:A	2.89753e-15	-2.09482	-1.39244	1.01699e-10	-2.17469	-1.25851
54131502	chr12:54131502:CTTGGGAGGCTGAG:C	1.88429e-13	-4.48875e-10	0.687604	5.16945e-09	-4.48875e-10	0.495296
54131826	chr12:54131826:G:C	6.08207e-14	-4.48875e-10	-0.443186	1.61413e-09	-4.48875e-10	-0.668675
54132017	chr12:54132017:C:G	2.72218e-15	-2.13463	-1.41505	8.99671e-11	-2.18212	-1.37366
54132028	chr12:54132028:T:C	2.88959e-15	-2.09955	-1.39044	1.01979e-10	-2.17759	-1.25287
54132167	chr12:54132167:G:A	1.74356e-14	-0.510838	-1.18176	1.27047e-10	-2.10214	-1.10853
54132448	chr12:54132448:A:G	2.82682e-15	-2.10213	-1.40984	9.40432e-11	-2.15527	-1.3562
54132688	chr12:54132688:G:A	2.60357e-14	-4.48875e-10	-1.29165	9.24649e-10	-4.48875e-10	-1.22581
54132764	chr12:54132764:A:G	6.05171e-14	-0.448189	-4.00186e-10	4.09311e-10	-2.04075	-4.00186e-10
54133350	chr12:54133350:T:C	3.43115e-15	-2.10367	-1.21455	1.34671e-10	-2.16406	-0.988335
54133384	chr12:54133384:C:T	3.59499e-15	-1.89495	-1.37662	1.44735e-10	-2.05583	-1.02449
54133963	chr12:54133963:G:A	2.37053e-14	-4.48875e-10	-1.38542	8.50205e-10	-4.48875e-10	-1.30975
54134034	chr12:54134034:C:G	1.08496e-13	-4.48875e-10	0.135594	4.49738e-09	-4.48875e-10	0.356026
54134047	chr12:54134047:C:T	2.46507e-14	-4.48875e-10	-1.34631	8.61037e-10	-4.48875e-10	-1.29709
54134059	chr12:54134059:G:A	1.85473e-14	-0.443083	-1.18771	1.27908e-10	-2.08455	-1.11936
54134373	chr12:54134373:T:C	1.01664e-14	-2.23203	-4.00186e-10	3.56099e-10	-2.18002	-4.00186e-10
54134976	chr12:54134976:T:C	3.21463e-15	-2.14294	-1.24046	1.25743e-10	-2.19437	-1.02662
54134993	chr12:54134993:C:T	1.00574e-14	-2.24281	-4.00186e-10	3.33557e-10	-2.24541	-4.00186e-10
54135095	chr12:54135095:C:T	4.05236e-15	-2.24415	-0.907665	1.48916e-10	-2.13035	-0.921493
54135319	chr12:54135319:C:T	7.51832e-15	-2.02717	-0.506607	3.65532e-10	-2.13982	-0.0140541
54135365	chr12:54135365:G:C	5.1901e-14	-4.48875e-10	-0.601778	1.98079e-09	-4.48875e-10	-0.463974
54135778	chr12:54135778:G:A	5.86837e-14	-4.48875e-10	-0.478953	2.26796e-09	-4.48875e-10	-0.32859
54136453	chr12:54136453:C:A	2.98878e-15	-2.07413	-1.38212	9.9829e-11	-2.1325	-1.31926
54136499	chr12:54136499:A:G	1.04144e-13	-4.48875e-10	0.0946544	2.90022e-09	-4.48875e-10	-0.0826848
54136905	chr12:54136905:A:G	7.58425e-15	-1.11125	-1.41379	9.47471e-11	-2.12015	-1.38386
54137245	chr12:54137245:T:C	2.50679e-14	-4.48875e-10	-1.32953	9.01415e-10	-4.48875e-10	-1.25126
54137480	chr12:54137480:C:T	1.07308e-14	-1.80448	-0.373513	4.40581e-10	-1.00095	-0.966181
54137567	chr12:54137567:C:CAA	2.90798e-15	-2.10062	-1.38304	9.89332e-11	-2.15797	-1.30281
54137697	chr12:54137697:G:A	2.37402e-14	-0.974126	-0.409821	2.28611e-10	-2.21326	-0.409939
54138143	chr12:54138143:G:A	2.88092e-15	-2.0912	-1.4018	9.50216e-11	-2.14571	-1.35541
54138168	chr12:54138168:T:C	2.92317e-15	-2.10935	-1.3691	1.00721e-10	-2.16482	-1.27805
54138553	chr12:54138553:G:A	2.79272e-15	-2.24159	-1.2825	8.09266e-10	0.0459511	-1.40505
54138557	chr12:54138557:A:G	1.29802e-14	-0.771857	-1.21583	1.55891e-10	-2.08121	-0.924859
54139306	chr12:54139306:C:A	6.25228e-14	-4.48875e-10	-0.415584	2.81327e-09	-4.48875e-10	-0.113122
54139518	chr12:54139518:A:G	3.1183e-15	-2.11733	-1.2965	1.11945e-10	-2.17142	-1.1658
54139849	chr12:54139849:T:C	3.08609e-15	-2.11643	-1.30778	1.10248e-10	-2.1704	-1.1821
54140350	chr12:54140350:A:G	3.60928e-15	-2.08505	-1.18256	9.22728e-11	-2.21173	-1.31875
54140677	chr12:54140677:C:A	2.13564e-14	-1.48976	-4.00186e-10	2.51858e-09	-0.223775	-4.00186e-10
54140758	chr12:54140758:A:G	2.57153e-14	-4.48875e-10	-1.30403	9.09191e-10	-4.48875e-10	-1.24267
54140808	chr12:54140808:A:C	3.20453e-14	-0.320616	-0.76335	4.97334e-09	1.64162	-1.185
54140937	chr12:54140937:C:T	3.13048e-15	-2.08054	-1.32939	1.09547e-10	-2.14312	-1.21575
54141518	chr12:54141518:T:C	1.01885e-14	-1.91	-0.319854	3.82631e-10	-1.19868	-0.909478
54141662	chr12:54141662:A:G	3.54989e-14	0.429808	-1.41142	3.44215e-09	1.46857	-1.37995
54141829	chr12:54141829:C:T	3.72246e-15	-1.93191	-1.30482	1.56256e-10	-1.82233	-1.1814
54142184	chr12:54142184:T:G	3.0338e-15	-2.16535	-1.27595	1.23148e-10	-2.10067	-1.14117
54142536	chr12:54142536:G:A	1.12826e-14	-2.12785	-4.00186e-10	5.41024e-10	-1.76176	-4.00186e-10
54142579	chr12:54142579:G:T	2.92264e-14	-4.48875e-10	-1.17604	8.85632e-10	-4.48875e-10	-1.26892
54142675	chr12:54142675:T:C	3.69533e-15	-1.89521	-1.34883	2.84265e-10	-1.24074	-1.16458
54142750	chr12:54142750:C:G	2.34652e-14	-2.03682	0.641217	1.08016e-09	-2.13069	1.06033
54143168	chr12:54143168:C:T	2.39987e-14	-4.48875e-10	-1.37312	7.88398e-10	-4.48875e-10	-1.38522
54143790	chr12:54143790:G:A	2.4032e-14	-4.48875e-10	-1.37173	8.24749e-10	-4.48875e-10	-1.34015
54144270	chr12:54144270:T:C	2.30218e-14	-4.48875e-10	-1.41467	7.73466e-10	-4.48875e-10	-1.40434
54144311	chr12:54144311:G:A	3.75392e-14	-4.48875e-10	-0.925729	1.43032e-09	-4.48875e-10	-0.789575
54144378	chr12:54144378:G:A	2.56294e-15	-2.19582	-1.41414	8.64968e-11	-2.2383	-1.35682
54144388	chr12:54144388:G:C	3.47634e-15	-2.24075	-1.06439	1.45397e-10	-2.22465	-0.851106
54144662	chr12:54144662:C:T	3.20497e-14	-4.48875e-10	-1.08383	8.83434e-10	-4.48875e-10	-1.27141
54144771	chr12:54144771:C:T	3.37762e-15	-2.23322	-1.10072	9.82965e-11	-2.14675	-1.32049
54145221	chr12:54145221:G:A	5.39445e-15	-2.24308	-0.622669	3.0298e-10	-1.22285	-1.11871
54145751	chr12:54145751:G:C	1.47813e-14	-1.85775	-4.00186e-10	3.69199e-10	-2.14389	-4.00186e-10
54146040	chr12:54146040:C:CG	2.30609e-14	-4.48875e-10	-1.41298	7.76882e-10	-4.48875e-10	-1.39994
54146041	chr12:54146041:TCCCACA:T	2.30596e-14	-4.48875e-10	-1.41303	7.76778e-10	-4.48875e-10	-1.40007
54146054	chr12:54146054:A:G	2.30596e-14	-4.48875e-10	-1.41304	7.7677e-10	-4.48875e-10	-1.40008
54146108	chr12:54146108:G:A	1.56075e-14	-1.80337	-4.00186e-10	3.48923e-10	-2.20037	-4.00186e-10
54146686	chr12:54146686:G:A	4.46522e-14	-4.48875e-10	-0.752212	1.26967e-09	-4.48875e-10	-0.90871
54146985	chr12:54146985:T:C	2.30098e-14	-4.48875e-10	-1.41519	7.74482e-10	-4.48875e-10	-1.40303
54147314	chr12:54147314:C:T	2.30009e-14	-4.48875e-10	-1.41558	7.71089e-10	-4.48875e-10	-1.40742
54147966	chr12:54147966:A:G	6.28455e-15	-1.32916	-1.38386	1.53255e-10	-2.02159	-1.00153
54150328	chr12:54150328:C:T	2.51581e-14	-4.48875e-10	-1.32593	8.04136e-10	-4.48875e-10	-1.36546
54151095	chr12:54151095:A:C	2.03609e-13	0.765086	-4.00186e-10	4.38294e-09	0.330251	-4.00186e-10
54151148	chr12:54151148:T:G	2.50178e-14	-4.48875e-10	-1.33153	8.88094e-10	-4.48875e-10	-1.26615
54151927	chr12:54151927:T:C	2.36006e-14	-4.48875e-10	-1.38984	8.05285e-10	-4.48875e-10	-1.36403
54152901	chr12:54152901:G:A	1.60039e-14	-1.77828	-4.00186e-10	4.3642e-10	-1.97662	-4.00186e-10
54152979	chr12:54152979:T:C	9.04235e-14	-0.0466114	-4.00186e-10	1.66026e-09	-0.640495	-4.00186e-10
54153426	chr12:54153426:G:A	3.7537e-15	-2.23597	-0.992399	2.56198e-10	-1.18258	-1.3267
54153554	chr12:54153554:C:G	3.61377e-14	-4.48875e-10	-0.963778	1.06373e-09	-4.48875e-10	-1.08569
54153894	chr12:54153894:G:A	2.86129e-15	-2.24766	-1.25218	2.03674e-10	-1.38868	-1.35002
54154252	chr12:54154252:TCA:T	2.30682e-14	-4.48875e-10	-1.41266	7.77989e-10	-4.48875e-10	-1.39851
54155425	chr12:54155425:G:A	2.83195e-14	-1.20756	-4.00186e-10	5.5026e-10	-1.74483	-4.00186e-10
54156627	chr12:54156627:G:A	5.37257e-15	-2.22125	-0.64856	2.65274e-10	-1.44701	-1.02745
54158538	chr12:54158538:T:C	2.37829e-14	-4.48875e-10	-1.38215	8.14685e-10	-4.48875e-10	-1.35242
54159321	chr12:54159321:G:A	5.00026e-15	-2.24787	-0.693757	3.4212e-10	-1.16252	-1.05754
54159875	chr12:54159875:T:C	2.52006e-14	-4.48875e-10	-1.32425	8.01775e-10	-4.48875e-10	-1.3684
54160113	chr12:54160113:C:T	3.17398e-14	-4.48875e-10	-1.09355	9.53799e-10	-4.48875e-10	-1.19477
54160540	chr12:54160540:T:C	4.03379e-15	-2.24806	-0.908348	2.30762e-10	-1.30091	-1.31292
54160565	chr12:54160565:G:A	1.41876e-13	0.324954	0.0788855	4.73474e-09	0.944682	-0.537224
54160579	chr12:54160579:A:G	2.93227e-15	-2.24407	-1.23126	2.08535e-10	-1.29947	-1.41565
54160916	chr12:54160916:G:A	6.22241e-15	-1.35371	-1.36925	8.37523e-11	-2.21236	-1.415
54162393	chr12:54162393:G:A	2.29917e-14	-4.48875e-10	-1.41598	7.66524e-10	-4.48875e-10	-1.41336
54162398	chr12:54162398:A:AG	2.36464e-14	-4.48875e-10	-1.38791	8.11741e-10	-4.48875e-10	-1.35604
54162847	chr12:54162847:C:A	9.58828e-14	0.234435	-0.222424	2.8627e-09	0.40871	-0.504416
54164282	chr12:54164282:T:C	6.93608e-15	-1.20106	-1.41332	8.68112e-11	-2.22934	-1.36215
54164333	chr12:54164333:CTG:C	1.00637e-14	-0.830979	-1.4112	8.17622e-11	-2.24646	-1.40495
54164514	chr12:54164514:G:A	2.34699e-14	-4.48875e-10	-1.3954	7.69053e-10	-4.48875e-10	-1.41006
54165093	chr12:54165093:C:T	2.50754e-15	-2.24672	-1.38509	1.21052e-10	-2.00537	-1.25363
54165134	chr12:54165134:C:T	2.43624e-15	-2.24701	-1.41365	1.0693e-10	-1.9997	-1.38336
54165260	chr12:54165260:C:A	2.29938e-14	-4.48875e-10	-1.41589	7.67988e-10	-4.48875e-10	-1.41145
54165409	chr12:54165409:T:C	3.65877e-14	-4.48875e-10	-0.951403	1.07393e-09	-4.48875e-10	-1.07614
54165543	chr12:54165543:A:G	9.50378e-15	-0.887646	-1.41178	8.29298e-11	-2.24811	-1.38912
54165708	chr12:54165708:T:C	2.30182e-14	-4.48875e-10	-1.41483	8.09704e-10	-4.48875e-10	-1.35856
54166160	chr12:54166160:A:G	2.43524e-15	-2.24685	-1.41422	1.05769e-10	-2.01302	-1.38094
54166245	chr12:54166245:C:T	7.79092e-15	-1.08369	-1.41447	8.3599e-11	-2.2435	-1.3857
54166265	chr12:54166265:G:A	4.57711e-14	-4.48875e-10	-0.727462	1.25632e-09	-4.48875e-10	-0.919283
54166277	chr12:54166277:C:T	2.32507e-14	-4.48875e-10	-1.40478	7.81496e-10	-4.48875e-10	-1.39401
54166435	chr12:54166435:G:A	8.39856e-15	-1.00766	-1.41539	8.37431e-11	-2.24703	-1.38045
54167136	chr12:54167136:G:A	9.54403e-13	2.30997	-4.00186e-10	4.62497e-09	0.383999	-4.00186e-10
54167479	chr12:54167479:G:A	2.5634e-15	-2.24816	-1.36163	1.32064e-10	-1.9722	-1.19973
54167780	chr12:54167780:T:C	5.66995e-14	0.729504	-1.24285	4.39077e-09	1.55529	-1.22325
54169458	chr12:54169458:A:T	6.0495e-13	3.22698	-1.37295	3.58641e-08	3.75255	-1.32029
54170317	chr12:54170317:A:G	2.89297e-15	-2.13633	-1.3525	1.9125e-10	-1.62431	-1.17734
54170544	chr12:54170544:G:T	2.88408e-15	-2.14232	-1.34958	1.93777e-10	-1.61477	-1.17375
54170622	chr12:54170622:A:T	2.4941e-14	-4.48875e-10	-1.3346	8.00515e-10	-4.48875e-10	-1.36997
54170928	chr12:54170928:T:G	2.31614e-14	-4.48875e-10	-1.40863	7.73975e-10	-4.48875e-10	-1.40369
54171061	chr12:54171061:T:C	3.36069e-14	-4.48875e-10	-1.03638	1.27858e-09	-4.48875e-10	-0.901722
54171511	chr12:54171511:G:A	2.41458e-14	-4.48875e-10	-1.36701	7.83902e-10	-4.48875e-10	-1.39094
54171823	chr12:54171823:T:C	3.92554e-14	-4.48875e-10	-0.881027	1.16277e-09	-4.48875e-10	-0.996664
54171992	chr12:54171992:AT:A	2.1905e-14	-0.0517268	-1.41267	1.69478e-10	-1.53693	-1.38557
54172587	chr12:54172587:G:T	3.79016e-13	2.78219	-1.39572	2.69089e-09	1.25836	-1.41595
54172595	chr12:54172595:C:T	3.60333e-13	2.7218	-1.38589	2.56694e-09	1.21064	-1.4154
54173064	chr12:54173064:GAC:G	3.73916e-13	2.58741	-1.21449	3.19317e-09	1.23495	-1.22141
54173244	chr12:54173244:C:G	3.99693e-14	-4.48875e-10	-0.863004	1.15008e-09	-4.48875e-10	-1.00764
54173322	chr12:54173322:C:A	6.43963e-13	3.28388	-1.36735	4.12335e-09	1.6709	-1.40171
54173479	chr12:54173479:G:C	3.77239e-14	-4.48875e-10	-0.920821	1.12407e-09	-4.48875e-10	-1.03051
54174219	chr12:54174219:A:G	2.76585e-14	-4.48875e-10	-1.23118	1.0566e-09	-4.48875e-10	-1.09241
54174256	chr12:54174256:A:G	2.34647e-14	-4.48875e-10	-1.39562	7.64578e-10	-4.48875e-10	-1.4159
54174806	chr12:54174806:A:G	3.0014e-14	-0.986269	-0.163183	3.91461e-10	-1.34257	-0.742771
54174940	chr12:54174940:G:C	2.86444e-14	-4.48875e-10	-1.19616	8.91687e-10	-4.48875e-10	-1.26211
54175194	chr12:54175194:A:G	4.46868e-14	-4.48875e-10	-0.751438	1.27476e-09	-4.48875e-10	-0.904714
54175498	chr12:54175498:G:A	3.53757e-14	-4.48875e-10	-0.985091	1.04378e-09	-4.48875e-10	-1.10462
54175613	chr12:54175613:G:A	3.13311e-14	-4.48875e-10	-1.1065	1.17251e-09	-4.48875e-10	-0.988322
54175808	chr12:54175808:A:C	9.40024e-15	-1.1273	-1.18308	3.08214e-10	-1.02015	-1.30428
54175993	chr12:54175993:A:G	8.71221e-15	-1.18796	-1.19843	2.85319e-10	-1.08935	-1.31227
54176099	chr12:54176099:G:A	5.28748e-14	0.490381	-1.07357	2.62434e-10	-1.27226	-1.21296
54176672	chr12:54176672:TAGCG:T	1.06186e-14	-0.950376	-1.23813	3.56085e-10	-0.838895	-1.34116
54177210	chr12:54177210:T:C	2.33422e-14	-4.48875e-10	-1.40085	7.66232e-10	-4.48875e-10	-1.41374
54177381	chr12:54177381:T:C	1.03794e-14	-1.01746	-1.19383	3.47762e-10	-0.891664	-1.31204
54177413	chr12:54177413:A:C	1.02617e-14	-1.01308	-1.20962	3.41743e-10	-0.89864	-1.32253
54177529	chr12:54177529:A:T	7.25836e-13	3.42318	-1.38697	4.89051e-09	1.8482	-1.40837
54177675	chr12:54177675:C:T	2.36965e-14	-4.48875e-10	-1.38579	7.72487e-10	-4.48875e-10	-1.40561
54178244	chr12:54178244:T:C	4.51947e-15	-1.78062	-1.2621	2.28814e-10	-1.26431	-1.35801
54178298	chr12:54178298:G:A	2.81351e-14	-4.48875e-10	-1.2141	1.00279e-09	-4.48875e-10	-1.14468
54179206	chr12:54179206:A:G	8.44591e-15	-1.13253	-1.2849	2.83954e-10	-1.03762	-1.36879
54179454	chr12:54179454:G:A	2.38896e-14	-4.48875e-10	-1.37767	7.76253e-10	-4.48875e-10	-1.40075
54179559	chr12:54179559:T:C	9.08081e-15	-1.10536	-1.23959	3.00393e-10	-1.00977	-1.34036
54179729	chr12:54179729:A:G	1.66167e-14	-1.74071	-4.00186e-10	3.58996e-10	-2.17191	-4.00186e-10
54179826	chr12:54179826:T:C	3.41859e-14	-4.48875e-10	-1.0193	1.36486e-09	-4.48875e-10	-0.836417
54180032	chr12:54180032:CAT:C	1.29362e-12	3.91113	-1.29705	2.08177e-09	0.80972	-1.22397
54180333	chr12:54180333:A:G	4.07702e-14	-4.48875e-10	-0.843165	1.61169e-09	-4.48875e-10	-0.670185
54180341	chr12:54180341:G:A	2.41276e-14	-1.36776	-4.00186e-10	3.01819e-09	-0.0428127	-4.00186e-10
54180429	chr12:54180429:T:C	4.643e-14	-4.48875e-10	-0.713169	1.89405e-09	-4.48875e-10	-0.508753
54180552	chr12:54180552:C:T	1.26577e-14	-2.01285	-4.00186e-10	3.34413e-10	-2.24285	-4.00186e-10
54180917	chr12:54180917:A:G	2.27065e-12	4.5924	-1.41569	1.94617e-09	0.86327	-1.34488
54181071	chr12:54181071:G:C	3.72148e-14	-4.48875e-10	-0.93441	1.4331e-09	-4.48875e-10	-0.78763
54181674	chr12:54181674:T:C	8.57974e-15	-1.0236	-1.37811	3.17346e-10	-0.896401	-1.39883
54181762	chr12:54181762:C:T	2.30133e-14	-4.48875e-10	-1.41504	7.76848e-10	-4.48875e-10	-1.39998
54181836	chr12:54181836:A:G	4.84371e-14	-4.48875e-10	-0.67085	1.99187e-09	-4.48875e-10	-0.458396
54182016	chr12:54182016:C:A	9.63732e-15	-1.09383	-1.19164	1.13703e-10	-1.90971	-1.41192
54182789	chr12:54182789:CCTGT:C	2.68125e-14	-4.48875e-10	-1.26225	9.74553e-10	-4.48875e-10	-1.17325
54183228	chr12:54183228:G:A	2.55692e-14	-4.48875e-10	-1.30973	9.10628e-10	-4.48875e-10	-1.24109
54183499	chr12:54183499:T:TCGGA	2.34476e-14	-4.48875e-10	-1.39635	7.64551e-10	-4.48875e-10	-1.41594
54183897	chr12:54183897:C:A	2.46778e-14	-4.48875e-10	-1.34521	7.95345e-10	-4.48875e-10	-1.37645
54183934	chr12:54183934:G:A	4.80359e-14	-4.48875e-10	-0.679167	1.9755e-09	-4.48875e-10	-0.466648
54185098	chr12:54185098:C:T	1.45673e-13	1.25911	-0.828856	4.0499e-10	-0.990053	-1.06131
54185192	chr12:54185192:C:T	1.23161e-14	-2.04021	-4.00186e-10	6.66907e-10	-1.55258	-4.00186e-10
54185301	chr12:54185301:C:G	1.06309e-14	-1.63733	-0.550021	2.99353e-10	-1.92185	-0.43175
54185554	chr12:54185554:T:C	3.10096e-14	-4.48875e-10	-1.11682	9.73986e-10	-4.48875e-10	-1.17383
54186349	chr12:54186349:TG:T	2.36842e-14	-0.418722	-0.967584	1.64877e-10	-1.79501	-1.15501
54186356	chr12:54186356:T:G	3.28636e-14	-4.48875e-10	-1.05875	9.68747e-10	-4.48875e-10	-1.17922
54186489	chr12:54186489:G:A	2.08872e-13	1.60988	-0.819277	6.81642e-10	-0.480334	-1.05039
54186907	chr12:54186907:A:G	4.41839e-14	-4.48875e-10	-0.762754	1.20721e-09	-4.48875e-10	-0.959158
54187152	chr12:54187152:G:A	1.66371e-13	1.40494	-0.841837	5.83939e-10	-0.617522	-1.06791
54187280	chr12:54187280:A:G	1.62547e-13	1.35278	-0.812934	5.77488e-10	-0.651476	-1.04506
54187318	chr12:54187318:G:A	1.71201e-13	1.42006	-0.828339	5.95395e-10	-0.60872	-1.05728
54187490	chr12:54187490:A:G	3.18056e-14	-4.48875e-10	-1.09147	1.26675e-09	-4.48875e-10	-0.911013
54187699	chr12:54187699:T:C	2.21588e-13	1.63448	-0.784777	7.05912e-10	-0.470992	-1.02474
54187830	chr12:54187830:T:C	4.34348e-13	1.68775	-0.165018	1.08213e-09	-0.468929	-0.599606
54187869	chr12:54187869:A:G	4.14418e-14	-4.48875e-10	-0.826826	1.20147e-09	-4.48875e-10	-0.963928
54188202	chr12:54188202:A:G	1.07441e-13	-4.48875e-10	0.125824	3.07832e-09	-4.48875e-10	-0.0230851
54188360	chr12:54188360:G:A	2.47741e-14	-4.48875e-10	-1.34132	7.97338e-10	-4.48875e-10	-1.37395
54189420	chr12:54189420:C:T	1.28441e-14	-1.47451	-0.523721	2.44368e-10	-1.90121	-0.655345
54189923	chr12:54189923:G:A	2.64969e-14	-4.48875e-10	-1.27409	9.23305e-10	-4.48875e-10	-1.22727
54190332	chr12:54190332:G:GCACAGCCAAGGATCTAAT	2.73061e-14	-4.48875e-10	-1.24401	1.0164e-09	-4.48875e-10	-1.1312
54190546	chr12:54190546:C:T	5.3205e-13	3.1126	-1.38697	9.85256e-10	0.247451	-1.40977
54191149	chr12:54191149:C:G	1.17327e-14	-2.08873	-4.00186e-10	3.40233e-10	-2.22559	-4.00186e-10
54191832	chr12:54191832:G:C	2.31874e-14	-4.48875e-10	-1.40751	7.64948e-10	-4.48875e-10	-1.41542
54191885	chr12:54191885:A:G	2.88334e-14	-4.48875e-10	-1.18958	9.05e-10	-4.48875e-10	-1.24729
54192601	chr12:54192601:G:A	2.33936e-14	-4.48875e-10	-1.39865	7.64511e-10	-4.48875e-10	-1.41599
54192998	chr12:54192998:G:A	4.28951e-14	-4.48875e-10	-0.792357	1.71056e-09	-4.48875e-10	-0.610648
54194603	chr12:54194603:A:T	4.98931e-15	-2.24811	-0.695705	1.8609e-10	-1.97783	-0.851171
54194916	chr12:54194916:T:C	2.82459e-15	-2.09682	-1.41593	1.04447e-10	-2.06324	-1.34331
54195347	chr12:54195347:T:A	2.30318e-14	-4.48875e-10	-1.41424	7.66122e-10	-4.48875e-10	-1.41388
54195712	chr12:54195712:T:C	6.4164e-14	-4.48875e-10	-0.389674	1.64604e-09	-4.48875e-10	-0.649099
54196087	chr12:54196087:C:G	2.38136e-14	-4.48875e-10	-1.38086	7.73591e-10	-4.48875e-10	-1.40418
54196349	chr12:54196349:G:A	5.45241e-14	0.441977	-0.994449	6.20473e-10	-0.855352	-0.769391
54196764	chr12:54196764:T:C	2.50904e-14	-4.48875e-10	-1.32863	7.92121e-10	-4.48875e-10	-1.38051
54197670	chr12:54197670:G:T	6.17663e-14	-0.427757	-4.00186e-10	1.55699e-08	1.59787	-4.00186e-10
54197732	chr12:54197732:G:A	2.04296e-13	-4.48875e-10	0.768452	8.78951e-09	-4.48875e-10	1.02609
54197920	chr12:54197920:T:C	3.60233e-11	7.07829	-1.13748	4.1998e-08	3.96614	-1.37599
54198234	chr12:54198234:A:G	1.00045e-14	-2.24808	-4.00186e-10	4.67874e-10	-1.90703	-4.00186e-10
54198265	chr12:54198265:C:T	2.30708e-14	-4.48875e-10	-1.41255	7.6941e-10	-4.48875e-10	-1.4096
54198266	chr12:54198266:T:A	2.93396e-14	-1.17218	-4.00186e-10	5.03449e-10	-1.83374	-4.00186e-10
54198319	chr12:54198319:G:A	4.27344e-11	7.24449	-1.13284	4.57063e-08	4.0434	-1.36863
54198324	chr12:54198324:G:A	2.30471e-14	-4.48875e-10	-1.41358	7.71041e-10	-4.48875e-10	-1.40748
54198435	chr12:54198435:T:C	8.66149e-13	3.52294	-1.31	1.20287e-09	0.45321	-1.41597
54198610	chr12:54198610:G:A	2.7912e-11	6.92512	-1.23942	1.58324e-07	5.19732	-1.28014
54198619	chr12:54198619:A:C	2.6706e-14	-4.48875e-10	-1.26623	9.9637e-10	-4.48875e-10	-1.15111
54198688	chr12:54198688:C:G	2.67098e-15	-2.24694	-1.32173	1.25623e-10	-1.85436	-1.36758
54199226	chr12:54199226:T:C	3.19055e-11	7.08135	-1.26194	5.31355e-08	4.1849	-1.35953
54199278	chr12:54199278:C:T	1.58982e-14	-1.75606	-0.0288534	7.52361e-10	-1.28187	-0.150141
54199333	chr12:54199333:C:G	2.64467e-15	-2.23489	-1.34368	1.13059e-10	-1.943	-1.38432
54199340	chr12:54199340:C:T	1.30806e-14	-1.97998	-4.00186e-10	4.12236e-10	-2.03363	-4.00186e-10
54199425	chr12:54199425:A:G	2.33276e-14	-1.40148	-4.00186e-10	4.3568e-10	-1.97832	-4.00186e-10
54199621	chr12:54199621:A:G	1.90398e-12	4.41656	-1.41598	1.12304e-09	0.363105	-1.39454
54199644	chr12:54199644:T:G	2.40643e-14	-4.48875e-10	-1.37038	7.68486e-10	-4.48875e-10	-1.4108
54199695	chr12:54199695:G:A	2.33095e-14	-4.48875e-10	-1.40225	7.64733e-10	-4.48875e-10	-1.4157
54199728	chr12:54199728:T:C	2.35836e-14	-4.48875e-10	-1.39057	7.68095e-10	-4.48875e-10	-1.41131
54199733	chr12:54199733:G:A	2.33885e-14	-4.48875e-10	-1.39887	7.65746e-10	-4.48875e-10	-1.41437
54199743	chr12:54199743:A:T	3.83675e-13	-4.48875e-10	1.39868	1.04021e-08	-4.48875e-10	1.19453
54200084	chr12:54200084:G:C	2.05704e-13	-4.48875e-10	0.775324	4.94848e-09	-4.48875e-10	0.451611
54200169	chr12:54200169:G:A	3.21045e-15	-2.0603	-1.3244	1.22017e-10	-1.95157	-1.29949
54200592	chr12:54200592:C:T	4.30816e-14	-4.48875e-10	-0.788019	1.08574e-09	-4.48875e-10	-1.06521
54200687	chr12:54200687:T:G	1.23e-13	-4.48875e-10	0.261071	3.42975e-09	-4.48875e-10	0.085018
54201317	chr12:54201317:C:T	4.5873e-14	-4.48875e-10	-0.725239	1.72989e-09	-4.48875e-10	-0.599413
54201546	chr12:54201546:C:T	2.76668e-14	-4.48875e-10	-1.23088	8.32053e-10	-4.48875e-10	-1.33133
54201607	chr12:54201607:C:T	3.18613e-14	-4.48875e-10	-1.08972	1.15993e-09	-4.48875e-10	-0.999111
54201762	chr12:54201762:A:G	6.03668e-15	-2.24492	-0.508338	1.27548e-10	-2.2327	-0.974033
54202010	chr12:54202010:G:A	3.07296e-14	-4.48875e-10	-1.12589	9.01255e-10	-4.48875e-10	-1.25144
54202592	chr12:54202592:C:G	3.11625e-14	-4.48875e-10	-1.1119	9.76651e-10	-4.48875e-10	-1.1711
54202835	chr12:54202835:A:G	1.8932e-07	15.7795	-1.27169	1.31293e-09	-0.460548	-0.414657
54202951	chr12:54202951:C:T	9.55036e-14	0.00804875	-4.00186e-10	1.4806e-09	-0.755021	-4.00186e-10
54202980	chr12:54202980:G:T	1.28419e-13	0.304186	-4.00186e-10	1.86644e-09	-0.523435	-4.00186e-10
54203033	chr12:54203033:G:A	8.05007e-14	0.75432	-0.91717	1.59429e-10	-2.02304	-0.960592
54203087	chr12:54203087:T:C	3.04005e-14	-4.48875e-10	-1.13666	1.10338e-09	-4.48875e-10	-1.04909
54203113	chr12:54203113:T:G	2.3772e-14	-4.48875e-10	-1.38261	7.74659e-10	-4.48875e-10	-1.4028
54203370	chr12:54203370:C:G	5.07182e-13	-4.48875e-10	1.67775	7.66634e-09	-4.48875e-10	0.889369
54203533	chr12:54203533:A:G	3.13651e-14	-2.17746	1.07204	4.34579e-09	0.248778	0.0729603
54203575	chr12:54203575:T:C	7.99506e-14	-4.48875e-10	-0.169706	2.14338e-09	-4.48875e-10	-0.385088
54203626	chr12:54203626:C:T	4.18279e-15	-2.04057	-1.07957	5.04555e-10	-0.556717	-1.27483
54203745	chr12:54203745:C:T	2.39606e-14	-4.48875e-10	-1.3747	7.81562e-10	-4.48875e-10	-1.39393
54203766	chr12:54203766:C:T	4.09519e-15	-1.96075	-1.18055	4.10773e-10	-0.698928	-1.33826
54203879	chr12:54203879:T:A	2.95984e-13	-4.48875e-10	1.13919	4.59882e-09	-4.48875e-10	0.378329
54204144	chr12:54204144:G:A	3.04304e-14	-4.48875e-10	-1.13567	8.99016e-10	-4.48875e-10	-1.25392
54204154	chr12:54204154:C:T	4.38747e-14	-4.48875e-10	-0.769778	1.29196e-09	-4.48875e-10	-0.891307
54204210	chr12:54204210:G:T	2.41529e-14	-4.48875e-10	-1.36671	7.86217e-10	-4.48875e-10	-1.38799
54204583	chr12:54204583:G:A	4.18228e-15	-2.14587	-0.974392	9.15603e-10	-0.0148345	-1.22081
54204634	chr12:54204634:T:C	2.45424e-14	-2.07027	0.719559	2.17991e-09	-0.166373	-0.201812
54204942	chr12:54204942:A:G	5.01328e-14	-4.48875e-10	-0.636441	1.91733e-09	-4.48875e-10	-0.496534
54205021	chr12:54205021:G:A	3.64391e-15	-2.00935	-1.24871	4.37477e-10	-0.606258	-1.36794
54205141	chr12:54205141:T:C	2.716e-14	-4.48875e-10	-1.24937	8.53697e-10	-4.48875e-10	-1.30565
54205272	chr12:54205272:C:G	4.90742e-13	-4.48875e-10	1.6448	1.19976e-08	-4.48875e-10	1.33723
54205392	chr12:54205392:G:A	3.92836e-15	-2.16752	-1.01537	9.93292e-10	0.0912082	-1.24541
54205482	chr12:54205482:C:A	9.83355e-15	-1.50025	-0.76507	1.50431e-05	9.10577	-0.634564
54206055	chr12:54206055:G:A	2.73947e-14	-4.48875e-10	-1.24077	1.0417e-09	-4.48875e-10	-1.10662
54206759	chr12:54206759:G:C	5.48675e-15	-2.11779	-0.730991	8.94008e-11	-2.24731	-1.31478
54206810	chr12:54206810:A:T	2.31127e-14	-4.48875e-10	-1.41073	7.78805e-10	-4.48875e-10	-1.39746
54207062	chr12:54207062:A:G	2.46445e-14	-4.48875e-10	-1.34656	8.43574e-10	-4.48875e-10	-1.31758
54207247	chr12:54207247:G:A	2.23851e-14	-2.12964	0.686922	2.67302e-09	0.0573881	-0.221649
54207693	chr12:54207693:A:C	2.31707e-14	-4.48875e-10	-1.40823	7.6482e-10	-4.48875e-10	-1.41559
54208041	chr12:54208041:G:A	4.90271e-14	-4.48875e-10	-0.658742	1.41926e-09	-4.48875e-10	-0.797337
54208044	chr12:54208044:G:A	3.46502e-15	-2.05214	-1.25626	4.97199e-10	-0.472759	-1.37348
54208046	chr12:54208046:G:T	2.42372e-14	-4.48875e-10	-1.36323	7.77386e-10	-4.48875e-10	-1.39929
54208181	chr12:54208181:G:A	4.44949e-13	-4.48875e-10	1.54684	7.40435e-09	-4.48875e-10	0.854597
54208248	chr12:54208248:G:A	2.44121e-14	-1.35604	-4.00186e-10	3.85724e-10	-2.1001	-4.00186e-10
54208309	chr12:54208309:A:G	2.30772e-14	-4.48875e-10	-1.41227	7.79949e-10	-4.48875e-10	-1.396
54208447	chr12:54208447:C:T	2.5756e-14	-4.48875e-10	-1.30245	8.15566e-10	-4.48875e-10	-1.35134
54208585	chr12:54208585:C:A	2.97704e-14	-4.48875e-10	-1.1576	8.94551e-10	-4.48875e-10	-1.2589
54208600	chr12:54208600:G:T	5.20044e-14	-4.48875e-10	-0.599787	1.52234e-09	-4.48875e-10	-0.727222
54208944	chr12:54208944:G:A	2.51414e-14	-4.48875e-10	-1.3266	9.1115e-10	-4.48875e-10	-1.24052
54209481	chr12:54209481:G:T	6.17873e-14	-4.48875e-10	-0.427418	1.74032e-09	-4.48875e-10	-0.593402
54209542	chr12:54209542:C:A	2.94437e-15	-2.19665	-1.27457	3.09537e-10	-0.905686	-1.41446
54209787	chr12:54209787:C:T	3.60628e-14	-4.48875e-10	-0.965852	1.10621e-09	-4.48875e-10	-1.04653
54209817	chr12:54209817:G:A	2.30633e-14	-4.48875e-10	-1.41287	7.78898e-10	-4.48875e-10	-1.39734
54210882	chr12:54210882:C:T	2.64458e-15	-2.24659	-1.33202	4.18886e-10	-0.89367	-1.12396
54211302	chr12:54211302:G:A	3.09246e-14	-4.48875e-10	-1.11956	1.14961e-09	-4.48875e-10	-1.00805
54211469	chr12:54211469:G:A	3.24135e-14	-4.48875e-10	-1.07254	9.88427e-10	-4.48875e-10	-1.15911
54211494	chr12:54211494:C:T	5.66218e-14	-4.48875e-10	-0.514721	2.20779e-09	-4.48875e-10	-0.355479
54211942	chr12:54211942:C:T	4.7036e-14	-4.48875e-10	-0.700202	1.94902e-09	-4.48875e-10	-0.480141
54212059	chr12:54212059:C:T	2.65379e-15	-2.21995	-1.35518	7.92744e-10	-0.131276	-1.24845
54212065	chr12:54212065:C:T	4.24302e-14	-4.48875e-10	-0.803256	1.22961e-09	-4.48875e-10	-0.940771
54213479	chr12:54213479:A:G	2.87798e-15	-2.21071	-1.28332	1.07605e-09	0.0842942	-1.15846
54213536	chr12:54213536:G:A	2.34544e-14	-4.48875e-10	-1.39606	7.96211e-10	-4.48875e-10	-1.37536
54213772	chr12:54213772:G:A	2.46806e-14	-1.73932	0.394216	1.54206e-09	-1.08642	0.372074
54213865	chr12:54213865:T:C	2.49514e-14	-4.48875e-10	-1.33419	7.91012e-10	-4.48875e-10	-1.38191
54213992	chr12:54213992:C:T	2.47282e-14	-4.48875e-10	-1.34317	7.86575e-10	-4.48875e-10	-1.38754
54214379	chr12:54214379:G:A	2.34475e-14	-4.48875e-10	-1.39635	7.95963e-10	-4.48875e-10	-1.37567
54214841	chr12:54214841:C:G	2.47317e-14	-4.48875e-10	-1.34303	7.85623e-10	-4.48875e-10	-1.38875
54214884	chr12:54214884:G:A	1.03602e-13	-4.48875e-10	0.089442	2.88998e-09	-4.48875e-10	-0.0862199
54214966	chr12:54214966:C:T	1.16499e-14	-1.74611	-0.349703	1.38077e-10	-2.24721	-0.880203
54215128	chr12:54215128:C:T	2.65005e-15	-2.20729	-1.36925	6.52533e-10	-0.444063	-1.1303
54215385	chr12:54215385:G:A	2.66754e-15	-2.21777	-1.35219	6.92154e-10	-0.415327	-1.10009
54215542	chr12:54215542:G:A	2.32957e-14	-4.48875e-10	-1.40284	8.22383e-10	-4.48875e-10	-1.34302
54215574	chr12:54215574:G:A	1.01056e-14	-2.23802	-4.00186e-10	4.78237e-10	-1.88512	-4.00186e-10
54215748	chr12:54215748:C:T	3.16031e-15	-1.9941	-1.40634	1.13337e-09	0.224549	-1.24682
54215889	chr12:54215889:G:A	2.56027e-14	-4.48875e-10	-1.30842	8.17243e-10	-4.48875e-10	-1.34929
54216610	chr12:54216610:C:A	3.28528e-15	-2.15648	-1.20518	1.4143e-09	0.208403	-1.00924
54216672	chr12:54216672:C:T	2.43655e-14	-4.48875e-10	-1.35795	8.715e-10	-4.48875e-10	-1.28501
54216736	chr12:54216736:G:C	3.35525e-14	-4.48875e-10	-1.038	9.48148e-10	-4.48875e-10	-1.20071
54216805	chr12:54216805:C:G	2.42507e-14	-4.48875e-10	-1.36267	8.30658e-10	-4.48875e-10	-1.33301
54217076	chr12:54217076:A:G	2.56741e-14	-4.48875e-10	-1.30563	8.1904e-10	-4.48875e-10	-1.34709
54217219	chr12:54217219:T:A	3.3335e-14	-4.48875e-10	-1.04451	9.76043e-10	-4.48875e-10	-1.17172
54217264	chr12:54217264:A:G	5.41344e-14	-4.48875e-10	-0.559645	1.48308e-09	-4.48875e-10	-0.753349
54217272	chr12:54217272:C:A	2.62157e-15	-2.19195	-1.39539	7.42335e-10	-0.23752	-1.2079
54217629	chr12:54217629:G:A	2.61385e-14	-4.48875e-10	-1.28771	8.30842e-10	-4.48875e-10	-1.33279
54218011	chr12:54218011:C:T	2.40779e-14	-4.48875e-10	-1.36982	7.81771e-10	-4.48875e-10	-1.39366
54219087	chr12:54219087:G:A	4.00283e-15	-2.16179	-1.00232	1.86584e-09	0.189457	-0.713215
54219481	chr12:54219481:G:A	3.94718e-15	-2.14656	-1.03155	1.94446e-09	0.269179	-0.751667
54219497	chr12:54219497:G:A	3.18781e-14	-4.48875e-10	-1.0892	1.13513e-09	-4.48875e-10	-1.02072
54219547	chr12:54219547:T:A	2.85972e-15	-2.16128	-1.33912	6.25815e-10	-0.207085	-1.40909
54220274	chr12:54220274:T:TA	2.89278e-14	-4.48875e-10	-1.18631	1.05876e-09	-4.48875e-10	-1.09037
54220338	chr12:54220338:T:C	3.69436e-14	-4.48875e-10	-0.941723	1.06628e-09	-4.48875e-10	-1.08329
54220469	chr12:54220469:T:G	2.51513e-15	-2.21565	-1.41314	5.88639e-10	-0.434684	-1.24273
54220510	chr12:54220510:C:T	3.19211e-14	-4.48875e-10	-1.08785	9.48904e-10	-4.48875e-10	-1.19992
54220607	chr12:54220607:G:A	3.68114e-15	-2.15845	-1.08944	1.70991e-09	0.215499	-0.826531
54220656	chr12:54220656:G:C	2.84e-14	-4.48875e-10	-1.20473	8.54689e-10	-4.48875e-10	-1.30449
54220921	chr12:54220921:T:C	2.29914e-14	-4.48875e-10	-1.41599	7.68646e-10	-4.48875e-10	-1.41059
54221088	chr12:54221088:C:T	1.2107e-14	-2.05733	-4.00186e-10	3.59535e-10	-2.17041	-4.00186e-10
54221254	chr12:54221254:C:CA	3.27694e-14	-4.48875e-10	-1.06162	9.12868e-10	-4.48875e-10	-1.23863
54221824	chr12:54221824:AG:A	2.56572e-15	-2.19525	-1.41363	6.46543e-10	-0.268728	-1.31486
54222263	chr12:54222263:G:A	3.50657e-14	-4.48875e-10	-0.993893	1.0545e-09	-4.48875e-10	-1.0944
54222830	chr12:54222830:C:T	2.52107e-14	-4.48875e-10	-1.32385	8.92026e-10	-4.48875e-10	-1.26173
54222945	chr12:54222945:G:A	2.50509e-15	-2.22465	-1.40815	5.94699e-10	-0.489614	-1.17756
54223436	chr12:54223436:T:A	3.99976e-14	-4.48875e-10	-0.862295	1.19426e-09	-4.48875e-10	-0.969941
54223912	chr12:54223912:G:A	3.92151e-14	0.510154	-1.39221	8.54419e-11	-2.23476	-1.37263
54224246	chr12:54224246:G:A	2.43698e-14	-4.48875e-10	-1.35777	7.7743e-10	-4.48875e-10	-1.39923
54224732	chr12:54224732:G:C	1.39811e-13	-4.48875e-10	0.389174	2.19467e-09	-4.48875e-10	-0.361437
54225014	chr12:54225014:G:A	2.95787e-14	-4.48875e-10	-1.16406	1.07365e-09	-4.48875e-10	-1.0764
54225916	chr12:54225916:G:A	4.73092e-14	-0.694411	-4.00186e-10	3.40558e-10	-2.22464	-4.00186e-10
54226210	chr12:54226210:G:A	2.77383e-15	-2.22195	-1.30894	5.40995e-10	-0.355011	-1.4068
54226846	chr12:54226846:C:T	1.79614e-14	-1.66289	-4.00186e-10	3.35396e-10	-2.23991	-4.00186e-10
54227289	chr12:54227289:G:A	6.90089e-14	-4.48875e-10	-0.316879	1.98746e-09	-4.48875e-10	-0.460614
54227439	chr12:54227439:T:C	9.01277e-14	-4.48875e-10	-0.0498878	2.14581e-09	-4.48875e-10	-0.383953
54228324	chr12:54228324:G:A	1.04597e-13	-4.48875e-10	0.0990042	2.92537e-09	-4.48875e-10	-0.0740505
54228544	chr12:54228544:GGA:G	1.77433e-14	-0.326999	-1.34811	0.723373	18.9875	0.264438
54228976	chr12:54228976:T:G	2.91452e-14	-4.48875e-10	-1.17882	1.06372e-09	-4.48875e-10	-1.0857
54229348	chr12:54229348:G:A	6.62919e-15	-1.34802	-1.31161	1.33358e-10	-2.24368	-0.918513
54230206	chr12:54230206:A:C	5.46023e-14	-0.551039	-4.00186e-10	1.43328e-07	3.81766	-4.00186e-10
54230401	chr12:54230401:T:G	2.57157e-14	-4.48875e-10	-1.30401	9.61503e-10	-4.48875e-10	-1.18673
54230590	chr12:54230590:T:C	5.61993e-15	-2.20772	-0.617078	6.62184e-09	1.46101	-0.718111
54230719	chr12:54230719:C:T	1.24478e-13	-4.48875e-10	0.273016	3.26589e-09	-4.48875e-10	0.0360621
54230813	chr12:54230813:C:A	2.61104e-14	-4.48875e-10	-1.28878	9.58837e-10	-4.48875e-10	-1.1895
54231344	chr12:54231344:G:A	1.06927e-13	-4.48875e-10	0.121027	2.99064e-09	-4.48875e-10	-0.0519811
54231734	chr12:54231734:A:G	2.12159e-14	-1.49637	-4.00186e-10	3.59526e-10	-2.17044	-4.00186e-10
54231898	chr12:54231898:AG:A	4.58023e-14	-4.48875e-10	-0.726782	1.95651e-09	-4.48875e-10	-0.476305
54232226	chr12:54232226:A:G	3.20716e-15	-2.06004	-1.32569	9.42105e-10	0.199766	-1.40687
54232630	chr12:54232630:G:A	3.04241e-14	-4.48875e-10	-1.13588	1.18222e-09	-4.48875e-10	-0.98008
54232968	chr12:54232968:T:C	6.05026e-15	-1.42591	-1.3251	1.3989e-10	-2.2326	-0.881762
54232978	chr12:54232978:T:G	2.54561e-14	-4.48875e-10	-1.31416	9.49076e-10	-4.48875e-10	-1.19974
54233306	chr12:54233306:C:T	4.47587e-15	-1.75348	-1.29894	7.52211e-10	-0.562893	-0.869316
54233589	chr12:54233589:C:T	3.45114e-14	-4.48875e-10	-1.00983	1.44185e-09	-4.48875e-10	-0.781544
54233848	chr12:54233848:G:A	2.73151e-14	-4.48875e-10	-1.24368	9.53322e-10	-4.48875e-10	-1.19527
54233984	chr12:54233984:C:T	2.93621e-14	-4.48875e-10	-1.17141	9.13983e-10	-4.48875e-10	-1.23741
54234022	chr12:54234022:A:C	2.42889e-14	-1.3611	-4.00186e-10	3.82384e-10	-2.1088	-4.00186e-10
54234073	chr12:54234073:A:G	1.34883e-14	-1.40436	-0.54493	9.52879e-11	-2.19967	-1.29865
54236312	chr12:54236312:GTTAT:G	1.60819e-14	-1.77342	-4.00186e-10	1.86811e-06	6.38521	-4.00186e-10
54236617	chr12:54236617:C:T	1.06644e-13	-4.48875e-10	0.118383	2.82447e-09	-4.48875e-10	-0.109148
54236733	chr12:54236733:C:T	2.93797e-12	4.64237	-1.20801	1.04793e-10	-2.05721	-1.34603
54236856	chr12:54236856:T:C	2.98295e-14	-4.48875e-10	-1.15562	1.08511e-09	-4.48875e-10	-1.06579
54238808	chr12:54238808:C:A	2.53872e-14	-4.48875e-10	-1.31687	9.01807e-10	-4.48875e-10	-1.25082
54240450	chr12:54240450:C:T	3.98499e-14	-4.48875e-10	-0.865994	1.18058e-09	-4.48875e-10	-0.981468
54240882	chr12:54240882:T:C	1.70266e-14	-2.21283	0.496491	1.46815e-08	0.567295	0.971825
54241950	chr12:54241950:A:G	1.6975e-13	0.583211	-4.00186e-10	9.60258e-10	-1.18802	-4.00186e-10
54242062	chr12:54242062:G:T	1.63481e-14	-1.4805	-0.276509	1.01057e-10	-2.19493	-1.24461
54242195	chr12:54242195:A:T	1.04501e-14	-2.2045	-4.00186e-10	7.19037e-10	-1.47731	-4.00186e-10
54242254	chr12:54242254:G:A	2.70543e-14	-4.48875e-10	-1.25327	9.43137e-10	-4.48875e-10	-1.20601
54242942	chr12:54242942:T:C	2.71333e-14	-4.48875e-10	-1.25036	9.46257e-10	-4.48875e-10	-1.20271
54242999	chr12:54242999:T:C	6.43836e-15	-1.39449	-1.29435	1.49993e-10	-2.23587	-0.808765
54243077	chr12:54243077:T:C	7.68112e-14	-4.48875e-10	-0.209765	1.86984e-09	-4.48875e-10	-0.521615
54243088	chr12:54243088:C:A	1.6563e-14	-1.74394	-4.00186e-10	2.10133e-06	6.50286	-4.00186e-10
54243695	chr12:54243695:CCT:C	2.34508e-14	-4.48875e-10	-1.39621	7.6892e-10	-4.48875e-10	-1.41024
54244205	chr12:54244205:C:T	3.62661e-14	-4.48875e-10	-0.960232	1.00592e-09	-4.48875e-10	-1.14156
54244724	chr12:54244724:G:A	2.31445e-14	-4.48875e-10	-1.40936	7.78265e-10	-4.48875e-10	-1.39816
54244943	chr12:54244943:G:A	7.4564e-13	2.06313	-4.00186e-10	1.21322e-09	-0.954196	-4.00186e-10
54245103	chr12:54245103:C:G	1.8593e-14	-1.62833	-4.00186e-10	3.32638e-10	-2.24817	-4.00186e-10
54245529	chr12:54245529:C:T	5.51761e-14	-4.48875e-10	-0.540585	1.44246e-09	-4.48875e-10	-0.781121
54245715	chr12:54245715:C:T	2.3187e-14	-4.48875e-10	-1.40753	7.81135e-10	-4.48875e-10	-1.39448
54245976	chr12:54245976:A:G	2.93092e-14	-4.48875e-10	-1.17321	9.12568e-10	-4.48875e-10	-1.23896
54246758	chr12:54246758:G:A	2.30199e-14	-4.48875e-10	-1.41476	7.64801e-10	-4.48875e-10	-1.41561
54247258	chr12:54247258:AC:A	5.32261e-15	-1.61944	-1.25971	1.67571e-10	-2.19494	-0.738882
54247702	chr12:54247702:C:T	3.14076e-14	-4.48875e-10	-1.10406	1.15317e-09	-4.48875e-10	-1.00496
54248360	chr12:54248360:A:C	5.13989e-14	-4.48875e-10	-0.611499	1.95727e-09	-4.48875e-10	-0.475919
54248691	chr12:54248691:A:G	1.39719e-14	-1.91407	-4.00186e-10	3.41563e-10	-2.22169	-4.00186e-10
54250277	chr12:54250277:G:A	1.51618e-13	-4.48875e-10	0.470248	2.32689e-09	-4.48875e-10	-0.302938
54250295	chr12:54250295:C:T	2.5798e-14	-4.48875e-10	-1.30082	8.17804e-10	-4.48875e-10	-1.3486
54250668	chr12:54250668:G:A	1.1369e-13	-4.48875e-10	0.182356	5.22285e-09	-4.48875e-10	0.505573
54253212	chr12:54253212:C:T	5.95554e-14	0.714288	-1.1785	5.42188e-09	1.80057	-1.2576
54253588	chr12:54253588:C:A	1.00378e-14	-2.24476	-4.00186e-10	5.67972e-10	-1.71315	-4.00186e-10
54253857	chr12:54253857:T:C	2.58644e-14	-4.48875e-10	-1.29825	8.183e-10	-4.48875e-10	-1.348
54255252	chr12:54255252:C:A	1.0062e-14	-2.24235	-4.00186e-10	5.13069e-10	-1.81481	-4.00186e-10
54255515	chr12:54255515:C:T	2.46458e-14	-4.48875e-10	-1.34651	7.89633e-10	-4.48875e-10	-1.38366
54255980	chr12:54255980:A:G	5.9895e-14	-4.48875e-10	-0.458523	1.54527e-09	-4.48875e-10	-0.712271
54256157	chr12:54256157:C:T	3.3119e-15	-2.1305	-1.2231	2.31137e-09	1.05464	-1.36427
54256194	chr12:54256194:C:T	1.26405e-14	-0.744192	-1.27002	0.00195998	14.5331	-1.19214
54256389	chr12:54256389:T:A	2.35704e-14	-4.48875e-10	-1.39112	7.67036e-10	-4.48875e-10	-1.41269
54256510	chr12:54256510:C:T	2.54771e-14	-4.48875e-10	-1.31334	9.05363e-10	-4.48875e-10	-1.24689
54256712	chr12:54256712:G:A	4.23286e-13	1.49693	-4.00186e-10	1.93546e-09	-0.487125	-4.00186e-10
54256760	chr12:54256760:A:G	2.67418e-14	-4.48875e-10	-1.26489	8.406e-10	-4.48875e-10	-1.32111
54256917	chr12:54256917:G:A	2.70716e-14	-4.48875e-10	-1.25263	8.53468e-10	-4.48875e-10	-1.30592
54257687	chr12:54257687:A:G	9.34051e-15	-1.21108	-1.10567	8.15919e-11	-2.24117	-1.41232
54257782	chr12:54257782:G:A	8.99388e-14	-4.48875e-10	-0.051986	2.41997e-09	-4.48875e-10	-0.263714
54258006	chr12:54258006:G:A	2.36118e-14	-4.48875e-10	-1.38937	7.64736e-10	-4.48875e-10	-1.4157
54258315	chr12:54258315:CT:C	2.14265e-13	-4.48875e-10	0.8161	5.28455e-09	-4.48875e-10	0.517317
54258654	chr12:54258654:A:G	2.70355e-14	-4.48875e-10	-1.25396	8.09147e-10	-4.48875e-10	-1.35924
54258870	chr12:54258870:G:A	2.67783e-13	1.4493	-0.41024	9.18475e-11	-2.22456	-1.31053
54259316	chr12:54259316:TAA:T	2.35108e-14	-4.48875e-10	-1.39366	8.00397e-10	-4.48875e-10	-1.37012
54259404	chr12:54259404:G:C	2.31474e-14	-4.48875e-10	-1.40923	7.78516e-10	-4.48875e-10	-1.39784
54259474	chr12:54259474:G:A	7.92507e-15	-1.38012	-1.10097	8.28035e-11	-2.22476	-1.414
54260692	chr12:54260692:G:T	2.34051e-14	-4.48875e-10	-1.39816	7.99763e-10	-4.48875e-10	-1.37091
54260735	chr12:54260735:A:C	3.2133e-14	-4.48875e-10	-1.08123	9.92468e-10	-4.48875e-10	-1.15503
54262421	chr12:54262421:G:A	9.83171e-14	-4.48875e-10	0.037083	2.76119e-09	-4.48875e-10	-0.131809
54263602	chr12:54263602:T:C	2.65794e-14	-4.48875e-10	-1.27098	9.24532e-10	-4.48875e-10	-1.22594
54265572	chr12:54265572:CTGTT:C	2.73861e-14	-4.48875e-10	-1.24108	8.57405e-10	-4.48875e-10	-1.30131
54266672	chr12:54266672:A:G	1.08465e-13	-4.48875e-10	0.135314	3.02807e-09	-4.48875e-10	-0.0395447
54266851	chr12:54266851:A:G	2.36525e-14	-4.48875e-10	-1.38765	8.07101e-10	-4.48875e-10	-1.36178
54267237	chr12:54267237:A:G	3.21546e-14	-4.48875e-10	-1.08056	9.9306e-10	-4.48875e-10	-1.15443
54267318	chr12:54267318:T:C	1.64229e-14	-1.39697	-0.355468	9.59125e-11	-2.21345	-1.27834
54267993	chr12:54267993:C:A	1.80817e-13	-4.48875e-10	0.646368	4.62739e-09	-4.48875e-10	0.384524
54269008	chr12:54269008:A:G	2.9256e-14	-4.48875e-10	-1.17503	9.10639e-10	-4.48875e-10	-1.24108
54269284	chr12:54269284:G:A	2.5554e-14	-4.48875e-10	-1.31032	7.8522e-10	-4.48875e-10	-1.38926
54269745	chr12:54269745:G:C	1.09014e-13	-4.48875e-10	0.140365	3.04258e-09	-4.48875e-10	-0.0347655
54270313	chr12:54270313:C:T	1.49761e-14	-1.37885	-0.465811	9.2516e-11	-2.21364	-1.3142
54270850	chr12:54270850:G:A	1.44735e-13	-4.48875e-10	0.423791	6.91317e-09	-4.48875e-10	0.785958
54271363	chr12:54271363:T:C	2.63744e-14	-4.48875e-10	-1.27872	9.44969e-10	-4.48875e-10	-1.20407
54272304	chr12:54272304:C:T	2.42143e-14	-4.48875e-10	-1.36417	8.37975e-10	-4.48875e-10	-1.32424
54273220	chr12:54273220:G:T	1.42774e-13	-4.48875e-10	0.410148	6.81362e-09	-4.48875e-10	0.771454
54273743	chr12:54273743:C:G	2.76513e-14	-4.48875e-10	-1.23144	8.20287e-10	-4.48875e-10	-1.34557
54274687	chr12:54274687:T:C	2.81205e-07	16.184	-1.28047	1.66703e-10	-1.70107	-1.23794
54274887	chr12:54274887:C:G	9.90531e-14	-4.48875e-10	0.0445409	2.77975e-09	-4.48875e-10	-0.125109
54274927	chr12:54274927:G:A	3.19685e-14	-4.48875e-10	-1.08636	9.65504e-10	-4.48875e-10	-1.18257
54275124	chr12:54275124:T:C	3.88749e-15	-1.82777	-1.36558	1.79096e-10	-1.61472	-1.25258
54275669	chr12:54275669:A:G	2.47385e-14	-4.48875e-10	-1.34275	8.7181e-10	-4.48875e-10	-1.28465
54276163	chr12:54276163:CAT:C	3.7804e-14	-4.48875e-10	-0.918701	1.10334e-09	-4.48875e-10	-1.04913
54276271	chr12:54276271:T:C	6.98697e-15	-1.35591	-1.25116	1.49216e-10	-2.24356	-0.806267
54276464	chr12:54276464:T:C	1.00638e-14	-2.24217	-4.00186e-10	5.13904e-10	-1.81319	-4.00186e-10
54276840	chr12:54276840:C:T	1.26325e-13	-4.48875e-10	0.28774	3.30796e-09	-4.48875e-10	0.0488614
54277096	chr12:54277096:C:G	1.52423e-14	-1.36249	-0.464551	9.19324e-11	-2.22123	-1.31294
54277482	chr12:54277482:G:T	2.22736e-14	-1.44771	-4.00186e-10	8.36089e-08	3.27868	-4.00186e-10
54277524	chr12:54277524:A:G	2.62658e-14	-4.48875e-10	-1.28285	9.66254e-10	-4.48875e-10	-1.1818
54277833	chr12:54277833:T:C	9.03115e-14	-4.48875e-10	-0.0478508	2.42831e-09	-4.48875e-10	-0.260273
54278269	chr12:54278269:T:C	2.31796e-14	-4.48875e-10	-1.40784	7.80076e-10	-4.48875e-10	-1.39583
54279291	chr12:54279291:AAAAC:A	7.5533e-14	-4.48875e-10	-0.226546	3.43463e-09	-4.48875e-10	0.0864402
54280195	chr12:54280195:A:G	3.65619e-14	-4.48875e-10	-0.952108	1.3938e-09	-4.48875e-10	-0.815435
54280451	chr12:54280451:A:G	7.82649e-15	-1.37204	-1.12156	8.30498e-11	-2.22526	-1.41053
54280484	chr12:54280484:T:C	2.50231e-14	-4.48875e-10	-1.33132	8.67629e-10	-4.48875e-10	-1.28946
54280612	chr12:54280612:C:A	8.10275e-14	-4.48875e-10	-0.156327	3.73925e-09	-4.48875e-10	0.171416
54280839	chr12:54280839:T:G	2.3497e-14	-4.48875e-10	-1.39424	8.06866e-10	-4.48875e-10	-1.36207
54281329	chr12:54281329:G:A	3.10979e-15	-2.17178	-1.24477	2.81101e-09	1.261	-1.37492
54282964	chr12:54282964:A:G	3.69927e-14	-4.48875e-10	-0.940394	9.94255e-10	-4.48875e-10	-1.15323
54283271	chr12:54283271:C:T	1.15442e-14	-2.10493	-4.00186e-10	1.21809e-09	-0.95019	-4.00186e-10
54283480	chr12:54283480:T:G	1.00061e-14	-2.24792	-4.00186e-10	4.42078e-10	-1.96374	-4.00186e-10
54284127	chr12:54284127:T:G	2.61968e-14	-4.48875e-10	-1.28548	8.34831e-10	-4.48875e-10	-1.328
54284196	chr12:54284196:C:T	1.86088e-07	15.7869	-1.29624	1.58525e-10	-1.77086	-1.21845
54284982	chr12:54284982:A:T	2.46607e-14	-4.48875e-10	-1.34591	8.86208e-10	-4.48875e-10	-1.26827
54286558	chr12:54286558:A:T	3.23688e-15	-2.14273	-1.23378	2.49415e-09	1.13577	-1.36929
54287671	chr12:54287671:G:A	2.34248e-14	-4.48875e-10	-1.39732	7.99702e-10	-4.48875e-10	-1.37099
54288204	chr12:54288204:A:G	2.50231e-14	-4.48875e-10	-1.33132	8.67614e-10	-4.48875e-10	-1.28948
54289159	chr12:54289159:C:T	3.47164e-13	-4.48875e-10	1.29868	8.29943e-09	-4.48875e-10	0.968717
54289547	chr12:54289547:A:C	3.21512e-14	-4.48875e-10	-1.08066	1.28076e-09	-4.48875e-10	-0.900014
54289939	chr12:54289939:T:G	1.20061e-13	-4.48875e-10	0.236885	3.15557e-09	-4.48875e-10	0.00170009
54290024	chr12:54290024:G:A	3.50239e-14	-4.48875e-10	-0.995085	9.79269e-10	-4.48875e-10	-1.16842
54290652	chr12:54290652:G:A	3.67495e-14	-4.48875e-10	-0.94699	1.48839e-09	-4.48875e-10	-0.749777
54290774	chr12:54290774:A:C	2.70685e-14	-4.48875e-10	-1.25274	9.77513e-10	-4.48875e-10	-1.17021
54290925	chr12:54290925:AGTGTTGGCCGGGCAC:A	1.16706e-14	-2.09404	-4.00186e-10	8.61746e-10	-1.29626	-4.00186e-10
54290984	chr12:54290984:G:A	1.79264e-13	0.637743	-4.00186e-10	9.92763e-10	-1.15473	-4.00186e-10
54291003	chr12:54291003:A:G	5.05179e-14	-4.48875e-10	-0.628787	1.40862e-09	-4.48875e-10	-0.804861
54291171	chr12:54291171:T:C	1.50509e-07	15.6047	-1.32629	1.60491e-10	-1.80191	-1.17507
54291829	chr12:54291829:G:A	1.0004e-14	-2.24813	-4.00186e-10	4.45781e-10	-1.9554	-4.00186e-10
54292096	chr12:54292096:C:T	2.47018e-10	9.22853	-1.36243	1.20244e-08	2.48287	-1.14341
54292370	chr12:54292370:C:T	2.78351e-14	-4.48875e-10	-1.22482	9.71333e-10	-4.48875e-10	-1.17656
54293448	chr12:54293448:A:C	1.54292e-06	17.755	-1.14918	1.97452e-10	-1.42882	-1.34091
54294216	chr12:54294216:C:T	2.97047e-14	-4.48875e-10	-1.15981	1.14604e-09	-4.48875e-10	-1.01115
54294410	chr12:54294410:T:A	1.81223e-13	-4.48875e-10	0.648611	4.93021e-09	-4.48875e-10	0.447912
54294850	chr12:54294850:G:A	1.87077e-14	-1.62218	-4.00186e-10	2.62488e-06	6.72532	-4.00186e-10
54295484	chr12:54295484:A:T	2.83246e-14	-1.20739	-4.00186e-10	1.81825e-07	4.05558	-4.00186e-10
54296977	chr12:54296977:A:C	3.30702e-14	-4.48875e-10	-1.05248	1.35026e-09	-4.48875e-10	-0.847172
54298277	chr12:54298277:A:G	0.0030416	25.3936	-1.20133	3.92422e-10	-0.833421	-1.24947
54299093	chr12:54299093:TG:T	2.76186e-14	-4.48875e-10	-1.23262	8.62601e-10	-4.48875e-10	-1.29527
54299482	chr12:54299482:T:C	9.13817e-14	-4.48875e-10	-0.0360701	1.99852e-09	-4.48875e-10	-0.455066
54299774	chr12:54299774:A:T	1.41315e-13	-4.48875e-10	0.399879	3.45276e-09	-4.48875e-10	0.0917045
54301881	chr12:54301881:C:T	1.97352e-14	-1.56871	-4.00186e-10	3.44111e-10	-2.21426	-4.00186e-10
54302529	chr12:54302529:C:T	3.15448e-14	-4.48875e-10	-1.09971	1.27704e-09	-4.48875e-10	-0.902928
54302536	chr12:54302536:C:T	2.45676e-15	-2.23921	-1.41306	1.64334e-10	-1.57411	-1.37921
54303106	chr12:54303106:A:G	2.83927e-13	-4.48875e-10	1.0976	1.154e-08	-4.48875e-10	1.29835
54303809	chr12:54303809:A:G	3.0523e-14	-4.48875e-10	-1.13264	9.58015e-10	-4.48875e-10	-1.19036
54304492	chr12:54304492:C:T	2.29984e-14	-4.48875e-10	-1.41569	7.70382e-10	-4.48875e-10	-1.40834
54305130	chr12:54305130:C:T	1.05332e-13	-4.48875e-10	0.106005	3.00835e-09	-4.48875e-10	-0.0460773
54305142	chr12:54305142:G:A	4.13118e-13	1.47262	-4.00186e-10	1.70768e-09	-0.612334	-4.00186e-10
54306308	chr12:54306308:C:T	1.15554e-13	-4.48875e-10	0.198626	3.24032e-09	-4.48875e-10	0.0282015
54307317	chr12:54307317:C:A	2.30447e-14	-4.48875e-10	-1.41368	7.76799e-10	-4.48875e-10	-1.40004
54307496	chr12:54307496:C:T	2.30527e-14	-4.48875e-10	-1.41333	7.83703e-10	-4.48875e-10	-1.39119
54308112	chr12:54308112:A:G	3.01955e-14	0.0273027	-1.17072	8.41149e-11	-2.20908	-1.41396
54308735	chr12:54308735:A:G	4.00303e-14	0.434133	-1.29561	1.02673e-10	-2.248	-1.17568
54309084	chr12:54309084:C:T	3.16335e-15	-2.24712	-1.15236	1.07739e-08	2.28219	-1.05253
54309214	chr12:54309214:TTTAGA:T	1.54679e-14	-1.81235	-4.00186e-10	3.34538e-10	-2.24247	-4.00186e-10
54309281	chr12:54309281:C:T	9.09148e-15	-1.46731	-0.876472	7.74907e-10	-0.37661	-1.02587
54310293	chr12:54310293:C:T	2.77624e-14	-4.48875e-10	-1.22743	8.66333e-10	-4.48875e-10	-1.29096
54310367	chr12:54310367:G:T	3.39854e-14	-4.48875e-10	-1.02519	1.04426e-09	-4.48875e-10	-1.10416
54310464	chr12:54310464:C:A	3.38238e-13	-4.48875e-10	1.27263	4.30395e-09	-4.48875e-10	0.312062
54310835	chr12:54310835:C:G	2.45707e-14	-4.48875e-10	-1.34956	7.97622e-10	-4.48875e-10	-1.37359
54311146	chr12:54311146:A:T	2.54978e-14	-4.48875e-10	-1.31252	8.98054e-10	-4.48875e-10	-1.25499
54312542	chr12:54312542:A:G	3.78857e-14	-4.48875e-10	-0.916541	1.1051e-09	-4.48875e-10	-1.04754
54312631	chr12:54312631:C:T	2.96937e-05	20.8366	-1.27347	2.70309e-09	0.951942	-1.10502
54313167	chr12:54313167:GGAAA:G	2.70506e-14	-4.48875e-10	-1.2534	8.47894e-10	-4.48875e-10	-1.31247
54313945	chr12:54313945:A:T	1.04371e-13	-4.48875e-10	0.0968386	2.93809e-09	-4.48875e-10	-0.0697116
54314161	chr12:54314161:T:C	2.35642e-14	-4.48875e-10	-1.39139	8.03773e-10	-4.48875e-10	-1.36591
54314577	chr12:54314577:C:T	7.46395e-13	-4.48875e-10	2.06414	1.51031e-08	-4.48875e-10	1.56743
54315373	chr12:54315373:T:A	3.24205e-14	-4.48875e-10	-1.07232	9.67057e-10	-4.48875e-10	-1.18097
54315587	chr12:54315587:A:G	2.64647e-14	-4.48875e-10	-1.2753	8.41779e-10	-4.48875e-10	-1.31971
54316469	chr12:54316469:G:A	1.00607e-12	-4.48875e-10	2.3627	1.98976e-08	-4.48875e-10	1.84313
54316723	chr12:54316723:C:T	1.33034e-05	20.1759	-1.41569	1.61908e-09	0.728079	-1.39369
54317011	chr12:54317011:TCTC:T	5.37195e-14	-4.48875e-10	-0.567339	2.34792e-09	-4.48875e-10	-0.293941
54317875	chr12:54317875:C:T	4.74589e-14	-4.48875e-10	-0.691251	2.00093e-09	-4.48875e-10	-0.453859
54318916	chr12:54318916:T:G	1.00267e-14	-1.43571	-0.810149	8.04958e-10	-0.412753	-0.951683
54318989	chr12:54318989:T:C	9.79444e-13	-1.69674	4.03261	8.97613e-08	0.243165	3.10652
54319343	chr12:54319343:G:A	3.64244e-14	-4.48875e-10	-0.955877	1.36052e-09	-4.48875e-10	-0.839603
54319416	chr12:54319416:T:G	2.37432e-14	-4.48875e-10	-1.38382	8.05575e-10	-4.48875e-10	-1.36367
54320780	chr12:54320780:T:C	1.04871e-13	-4.48875e-10	0.101613	2.62993e-09	-4.48875e-10	-0.180512
54321086	chr12:54321086:A:G	2.36057e-14	-4.48875e-10	-1.38963	8.20974e-10	-4.48875e-10	-1.34473
54321200	chr12:54321200:A:G	2.96216e-13	-4.48875e-10	1.13997	1.27607e-08	-4.48875e-10	1.3989
54321201	chr12:54321201:A:G	2.54824e-14	-4.48875e-10	-1.31313	7.86663e-10	-4.48875e-10	-1.38743
54321961	chr12:54321961:T:C	1.13705e-12	-1.56646	4.05154	7.36186e-08	-0.0201637	3.17159
54322055	chr12:54322055:G:A	1.1681e-13	-4.48875e-10	0.209431	3.25825e-09	-4.48875e-10	0.0337206
54322259	chr12:54322259:C:A	8.19687e-13	-4.48875e-10	2.15781	1.62761e-08	-4.48875e-10	1.64223
54322296	chr12:54322296:CATA:C	3.52604e-14	-4.48875e-10	-0.988354	9.52099e-10	-4.48875e-10	-1.19656
54322308	chr12:54322308:G:T	1.18553e-12	-1.60078	4.12761	8.30786e-08	0.0216773	3.25064
54322706	chr12:54322706:GTA:G	1.12168e-14	-1.5505	-0.583197	1.15755e-09	-0.225412	-0.77575
54323498	chr12:54323498:A:G	3.70332e-14	-1.50587	0.566566	2.98082e-09	-0.281808	0.226535
54323914	chr12:54323914:A:G	4.15438e-14	-1.41912	0.594756	2.68917e-09	-0.410851	0.252614
54324084	chr12:54324084:G:A	2.42638e-14	-4.48875e-10	-1.36213	7.77821e-10	-4.48875e-10	-1.39873
54324111	chr12:54324111:C:T	1.00807e-13	-4.48875e-10	0.0620959	2.84051e-09	-4.48875e-10	-0.103487
54324913	chr12:54324913:C:G	5.24296e-14	-4.48875e-10	-0.591644	2.00021e-09	-4.48875e-10	-0.45422
54325100	chr12:54325100:C:G	3.58667e-14	-4.48875e-10	-0.971307	1.09789e-09	-4.48875e-10	-1.05408
54325468	chr12:54325468:G:A	2.60059e-13	1.00979	-4.00186e-10	6.55666e-10	-1.56957	-4.00186e-10
54325811	chr12:54325811:TC:T	2.32826e-14	-4.48875e-10	-1.40341	7.84849e-10	-4.48875e-10	-1.38973
54325905	chr12:54325905:A:G	5.78209e-06	18.2436	-0.316659	2.82625e-10	-1.49816	-0.912943
54326184	chr12:54326184:G:T	1.45451e-13	0.428727	-4.00186e-10	5.70615e-10	-1.70851	-4.00186e-10
54326357	chr12:54326357:G:A	8.68605e-15	-1.58415	-0.805249	1.03142e-09	-0.147385	-0.969151
54327907	chr12:54327907:GATA:G	2.69661e-15	-2.24428	-1.31484	2.45519e-10	-1.50375	-1.0481
54328128	chr12:54328128:T:A	3.6091e-14	-1.35967	0.394594	2.10185e-09	-0.472297	0.0676446
54328398	chr12:54328398:G:A	2.67532e-14	-4.48875e-10	-1.26446	8.09155e-10	-4.48875e-10	-1.35923
54329000	chr12:54329000:T:C	1.23164e-07	15.4835	-1.40562	1.27142e-08	2.81121	-1.41596
54329067	chr12:54329067:T:C	2.4453e-14	-4.48875e-10	-1.35436	8.3573e-10	-4.48875e-10	-1.32692
54329199	chr12:54329199:G:T	8.63341e-15	-1.64535	-0.750124	1.17824e-09	-0.06898	-0.914472
54329244	chr12:54329244:G:A	4.34896e-05	20.5199	-0.575211	2.75807e-10	-1.14592	-1.2896
54329261	chr12:54329261:A:G	4.23447e-14	-0.805273	-4.00186e-10	3.69562e-10	-2.14291	-4.00186e-10
54330184	chr12:54330184:C:T	6.20158e-14	-0.423726	-4.00186e-10	3.82133e-10	-2.10946	-4.00186e-10
54331424	chr12:54331424:A:C	3.58608e-13	-4.48875e-10	1.33111	7.62537e-09	-4.48875e-10	0.884011
54332008	chr12:54332008:G:A	3.35419e-14	-4.48875e-10	-1.03832	1.04011e-09	-4.48875e-10	-1.10814
54332527	chr12:54332527:A:C	2.69954e-14	-4.48875e-10	-1.25545	8.37188e-10	-4.48875e-10	-1.32518
54332948	chr12:54332948:C:T	2.55744e-13	0.993061	-4.00186e-10	1.28347e-09	-0.897903	-4.00186e-10
54333243	chr12:54333243:G:A	1.28336e-12	2.60613	-4.00186e-10	4.32186e-09	0.316216	-4.00186e-10
54333339	chr12:54333339:T:C	5.65124e-14	-4.48875e-10	-0.516656	1.52549e-09	-4.48875e-10	-0.725157
54334112	chr12:54334112:G:A	2.90721e-15	-2.07182	-1.4121	2.37353e-10	-1.29784	-1.28784
54334437	chr12:54334437:T:C	3.138e-14	-4.48875e-10	-1.10495	1.16863e-09	-4.48875e-10	-0.991636
54334469	chr12:54334469:A:G	3.33303e-14	-4.48875e-10	-1.04465	1.03393e-09	-4.48875e-10	-1.1141
54334725	chr12:54334725:T:C	1.69968e-13	-1.71167	2.29617	2.01701e-08	0.238794	1.61794
54335402	chr12:54335402:C:T	3.93037e-14	-4.48875e-10	-0.879797	7.69775e-10	-4.48875e-10	-1.40913
54336088	chr12:54336088:T:C	8.77759e-06	19.1014	-0.757057	2.60957e-10	-1.30878	-1.18209
54337324	chr12:54337324:C:T	2.40946e-14	-4.48875e-10	-1.36913	8.28214e-10	-4.48875e-10	-1.33595
54338208	chr12:54338208:G:C	3.37384e-14	-4.48875e-10	-1.03248	9.1717e-10	-4.48875e-10	-1.23393
54338266	chr12:54338266:A:G	3.81822e-14	-4.48875e-10	-0.908746	1.00025e-09	-4.48875e-10	-1.14722
54338282	chr12:54338282:C:T	3.53615e-14	-4.48875e-10	-0.985492	1.07944e-09	-4.48875e-10	-1.07103
54338283	chr12:54338283:C:T	3.53615e-14	-4.48875e-10	-0.985492	1.07944e-09	-4.48875e-10	-1.07103
54338419	chr12:54338419:G:GTC	2.42446e-14	-4.48875e-10	-1.36292	7.82619e-10	-4.48875e-10	-1.39258
54338420	chr12:54338420:AGG:A	2.42478e-14	-4.48875e-10	-1.36279	7.82687e-10	-4.48875e-10	-1.39249
54338425	chr12:54338425:TTCCCTCCA:T	2.42545e-14	-4.48875e-10	-1.36251	7.82819e-10	-4.48875e-10	-1.39232
54339362	chr12:54339362:A:G	6.25734e-14	-4.48875e-10	-0.414775	1.66028e-09	-4.48875e-10	-0.640484
54339399	chr12:54339399:G:A	2.69824e-14	-4.48875e-10	-1.25593	9.50181e-10	-4.48875e-10	-1.19857
54339409	chr12:54339409:G:A	2.29945e-14	-4.48875e-10	-1.41586	7.70693e-10	-4.48875e-10	-1.40794
54339699	chr12:54339699:T:TA	6.73971e-14	-4.48875e-10	-0.340513	1.77508e-09	-4.48875e-10	-0.573626
54339944	chr12:54339944:TTTTACTAGGCTGC:T	5.27306e-14	0.338069	-0.923989	0.0865715	18.4968	-1.3678
54340170	chr12:54340170:T:C	2.31374e-14	-4.48875e-10	-1.40967	8.1433e-10	-4.48875e-10	-1.35286
54340505	chr12:54340505:A:G	1.24064e-14	-1.82569	-0.207213	2.51306e-09	0.652585	-0.878554
54340912	chr12:54340912:A:G	2.55837e-14	-4.48875e-10	-1.30916	8.0042e-10	-4.48875e-10	-1.37009
54342383	chr12:54342383:G:C	3.81536e-14	-4.48875e-10	-0.909495	1.12224e-09	-4.48875e-10	-1.03214
54342406	chr12:54342406:T:C	3.22522e-14	-4.48875e-10	-1.07753	9.3651e-10	-4.48875e-10	-1.21306
54342686	chr12:54342686:A:G	0.996854	29.4102	0.574326	2.53066e-10	-1.12249	-1.39908
54342931	chr12:54342931:C:A	3.81687e-14	-1.86677	0.957669	6.19323e-09	0.652036	0.0239514
54342942	chr12:54342942:C:T	2.50914e-14	-4.48875e-10	-1.32859	7.84996e-10	-4.48875e-10	-1.38955
54342981	chr12:54342981:T:C	2.58341e-14	-1.76247	0.463052	3.60002e-09	0.500649	-0.367179
54343117	chr12:54343117:A:G	1.26065e-13	-4.48875e-10	0.28568	6.25122e-09	-4.48875e-10	0.685306
54343548	chr12:54343548:G:A	2.39657e-14	-4.48875e-10	-1.37449	8.29328e-10	-4.48875e-10	-1.33461
54343917	chr12:54343917:A:G	2.58971e-14	-1.80024	0.503253	3.63483e-09	0.347437	-0.204345
54344066	chr12:54344066:G:A	3.85827e-14	-1.93254	1.03423	8.26099e-09	0.881981	0.0820935
54344173	chr12:54344173:G:A	1.25908e-14	-2.01815	-4.00186e-10	2.6254e-07	4.42293	-4.00186e-10
54345068	chr12:54345068:C:G	3.17818e-14	-1.92645	0.834223	7.01818e-09	0.871892	-0.0708579
54346021	chr12:54346021:T:TG	2.60228e-14	-4.48875e-10	-1.29214	9.29211e-10	-4.48875e-10	-1.22089
54346265	chr12:54346265:T:C	3.05878e-14	-4.48875e-10	-1.13051	9.50702e-10	-4.48875e-10	-1.19802
54346384	chr12:54346384:C:T	3.29611e-14	-4.48875e-10	-1.05579	9.26949e-10	-4.48875e-10	-1.22333
54346430	chr12:54346430:G:A	3.95287e-15	-2.00516	-1.17152	1.90199e-09	0.776899	-1.28147
54346594	chr12:54346594:G:T	2.34933e-14	-4.48875e-10	-1.3944	7.68359e-10	-4.48875e-10	-1.41097
54346595	chr12:54346595:T:G	1.69244e-14	-1.86424	0.141881	3.21937e-09	0.51989	-0.498173
54346792	chr12:54346792:G:T	2.45089e-14	-4.48875e-10	-1.35208	8.55473e-10	-4.48875e-10	-1.30357
54347434	chr12:54347434:G:GT	2.40132e-14	-4.48875e-10	-1.37251	7.69161e-10	-4.48875e-10	-1.40992
54348030	chr12:54348030:G:C	2.33301e-14	-4.48875e-10	-1.40137	8.19956e-10	-4.48875e-10	-1.34597
54348164	chr12:54348164:T:C	2.59849e-14	-4.48875e-10	-1.2936	9.20966e-10	-4.48875e-10	-1.2298
54348396	chr12:54348396:A:G	9.31719e-14	-4.48875e-10	-0.0166689	2.57897e-09	-4.48875e-10	-0.200082
54348464	chr12:54348464:C:T	2.29978e-14	-4.48875e-10	-1.41572	7.84092e-10	-4.48875e-10	-1.3907
54348629	chr12:54348629:C:A	1.00635e-14	-2.2422	-4.00186e-10	5.64863e-10	-1.71864	-4.00186e-10
54348715	chr12:54348715:C:T	2.47899e-14	-4.48875e-10	-1.34068	7.80545e-10	-4.48875e-10	-1.39523
54348789	chr12:54348789:TG:T	1.3279e-14	-1.96493	-4.00186e-10	3.36672e-10	-2.23612	-4.00186e-10
54349248	chr12:54349248:C:T	2.35709e-14	-4.48875e-10	-1.3911	7.66023e-10	-4.48875e-10	-1.41401
54349781	chr12:54349781:C:T	2.35596e-14	-4.48875e-10	-1.39158	8.07838e-10	-4.48875e-10	-1.36086
54350372	chr12:54350372:C:A	2.30161e-14	-4.48875e-10	-1.41492	7.66075e-10	-4.48875e-10	-1.41395
54350470	chr12:54350470:C:T	2.60746e-14	-4.48875e-10	-1.29015	8.0339e-10	-4.48875e-10	-1.36639
54350558	chr12:54350558:A:G	2.4326e-14	-4.48875e-10	-1.35957	7.73576e-10	-4.48875e-10	-1.4042
54351121	chr12:54351121:AG:A	2.03605e-14	-1.73121	0.193697	2.48875e-09	0.218497	-0.454188
54351130	chr12:54351130:G:A	2.94239e-14	-1.59721	0.427899	2.23051e-09	-0.0242327	-0.321005
54351353	chr12:54351353:A:C	1.97149e-13	-4.48875e-10	0.732845	9.42999e-09	-4.48875e-10	1.09643
54351774	chr12:54351774:G:T	1.84347e-13	-4.48875e-10	0.665707	2.5145e-09	-4.48875e-10	-0.225396
54353194	chr12:54353194:T:G	2.8851e-14	-4.48875e-10	-1.18897	1.04235e-09	-4.48875e-10	-1.10599
54353309	chr12:54353309:C:T	8.39979e-14	-4.48875e-10	-0.120323	8.62222e-10	-4.48875e-10	-1.29571
54353322	chr12:54353322:A:G	2.34303e-14	-1.86533	0.468244	4.63317e-09	0.738799	-0.353028
54354536	chr12:54354536:G:A	2.68512e-14	-4.48875e-10	-1.2608	9.56829e-10	-4.48875e-10	-1.1916
54354557	chr12:54354557:C:T	2.86747e-14	-4.48875e-10	-1.1951	8.6839e-10	-4.48875e-10	-1.28858
54354842	chr12:54354842:G:A	1.97703e-14	-1.81645	0.249513	3.21213e-09	0.421843	-0.402379
54355050	chr12:54355050:A:G	2.23411e-14	-1.90562	0.460932	5.18418e-09	0.85844	-0.360298
54355265	chr12:54355265:G:T	2.34749e-14	-4.48875e-10	-1.39518	7.65228e-10	-4.48875e-10	-1.41505
54355409	chr12:54355409:A:AT	2.47311e-14	-0.0250151	-1.31804	0.187956	17.6355	0.268698
54355501	chr12:54355501:A:G	2.23425e-14	-1.91644	0.471817	5.38253e-09	0.887823	-0.352134
54356030	chr12:54356030:T:A	2.16938e-14	-1.96837	0.494277	6.23865e-09	1.01761	-0.334314
54356128	chr12:54356128:G:A	2.33566e-14	-4.48875e-10	-1.40024	7.64506e-10	-4.48875e-10	-1.416
54356670	chr12:54356670:C:T	2.30448e-14	-4.48875e-10	-1.41368	7.77055e-10	-4.48875e-10	-1.39971
54356685	chr12:54356685:TG:T	3.27487e-14	-4.48875e-10	-1.06225	1.2975e-09	-4.48875e-10	-0.887033
54356696	chr12:54356696:G:GA	2.36578e-14	-4.48875e-10	-1.38742	7.64625e-10	-4.48875e-10	-1.41584
54357282	chr12:54357282:T:C	2.75746e-14	-4.48875e-10	-1.23422	8.63965e-10	-4.48875e-10	-1.29369
54358181	chr12:54358181:T:C	2.3074e-14	-4.48875e-10	-1.41241	8.15758e-10	-4.48875e-10	-1.35111
54358696	chr12:54358696:C:T	2.98638e-14	-4.48875e-10	-1.15447	9.00429e-10	-4.48875e-10	-1.25235
54358769	chr12:54358769:T:C	3.51948e-15	-1.94255	-1.35025	8.56438e-11	-2.22571	-1.37931
54358788	chr12:54358788:C:CT	1.8512e-12	4.3827	-1.41022	1.13594e-09	0.395986	-1.416
54359199	chr12:54359199:G:C	2.29989e-14	-4.48875e-10	-1.41567	7.7418e-10	-4.48875e-10	-1.40342
54359620	chr12:54359620:G:A	6.52763e-14	-4.48875e-10	-0.372487	1.72322e-09	-4.48875e-10	-0.603274
54360269	chr12:54360269:AAG:A	2.48249e-14	-4.48875e-10	-1.33927	9.48329e-10	-4.48875e-10	-1.20052
54360358	chr12:54360358:AGT:A	4.77872e-07	14.6187	0.815037	1.03175e-10	-2.17227	-1.24652
54360506	chr12:54360506:C:G	2.31393e-14	-4.48875e-10	-1.40958	8.96791e-10	-4.48875e-10	-1.2564
54360540	chr12:54360540:C:T	2.31478e-14	-4.48875e-10	-1.40921	8.98317e-10	-4.48875e-10	-1.2547
54360846	chr12:54360846:T:C	2.60138e-14	-4.48875e-10	-1.29249	7.69313e-10	-4.48875e-10	-1.40973
54360967	chr12:54360967:G:T	2.30094e-14	-4.48875e-10	-1.41521	7.94119e-10	-4.48875e-10	-1.37799
54361080	chr12:54361080:T:A	2.32166e-14	-4.48875e-10	-1.40625	7.86025e-10	-4.48875e-10	-1.38824
54361229	chr12:54361229:C:T	1.25259e-14	-2.02332	-4.00186e-10	3.9503e-10	-2.07626	-4.00186e-10
54362013	chr12:54362013:A:G	2.32286e-14	-4.48875e-10	-1.40573	7.92327e-10	-4.48875e-10	-1.38025
54362018	chr12:54362018:T:A	1.21439e-08	13.1753	-1.41411	1.01183e-10	-2.12763	-1.31067
54364198	chr12:54364198:C:A	3.28799e-14	-4.48875e-10	-1.05825	1.00372e-09	-4.48875e-10	-1.14375
54364546	chr12:54364546:A:G	1.37125e-07	15.5669	-1.38165	1.68029e-10	-1.71258	-1.21851
54365387	chr12:54365387:G:A	2.89345e-14	-4.48875e-10	-1.18608	1.03459e-09	-4.48875e-10	-1.11346
54365598	chr12:54365598:A:G	5.71916e-08	14.7119	-1.40108	1.26181e-10	-1.86064	-1.35688
54365749	chr12:54365749:G:A	2.67668e-14	-4.48875e-10	-1.26395	8.28253e-10	-4.48875e-10	-1.33591
54366280	chr12:54366280:G:A	2.78131e-07	15.8314	-0.93895	1.57421e-10	-1.7291	-1.2672
54366449	chr12:54366449:C:T	3.90714e-14	-0.780155	-0.10557	4.52635e-10	-2.08812	0.147985
54366514	chr12:54366514:A:G	4.64611e-14	-4.48875e-10	-0.7125	1.93862e-09	-4.48875e-10	-0.485492
54366629	chr12:54366629:G:A	2.39697e-14	-4.48875e-10	-1.37433	7.69836e-10	-4.48875e-10	-1.40905
54366636	chr12:54366636:C:T	2.61206e-14	-4.48875e-10	-1.28839	7.88859e-10	-4.48875e-10	-1.38464
54366783	chr12:54366783:CA:C	2.59804e-14	-4.48875e-10	-1.29377	1.0003e-09	-4.48875e-10	-1.14717
54366943	chr12:54366943:G:A	2.69243e-13	2.00089	-0.956393	1.32065e-08	2.42325	-0.990005
54367371	chr12:54367371:C:T	2.60888e-14	-4.48875e-10	-1.28961	9.88059e-10	-4.48875e-10	-1.15948
54368133	chr12:54368133:C:T	1.59394e-07	15.7401	-1.40435	1.69127e-10	-1.65629	-1.26829
54368147	chr12:54368147:T:C	2.17496e-07	16.0522	-1.4056	1.79086e-10	-1.68462	-1.18273
54368323	chr12:54368323:G:C	3.79928e-14	-4.48875e-10	-0.91372	1.19095e-09	-4.48875e-10	-0.97272
54368366	chr12:54368366:C:A	4.82418e-09	12.1924	-1.35437	1.1943e-10	-2.0693	-1.20319
54368617	chr12:54368617:CTATT:C	2.30601e-14	-4.48875e-10	-1.41301	7.68273e-10	-4.48875e-10	-1.41108
54368726	chr12:54368726:C:T	3.56927e-14	-4.48875e-10	-0.97617	1.07946e-09	-4.48875e-10	-1.071
54368963	chr12:54368963:G:A	2.48099e-14	-4.48875e-10	-1.33987	7.75625e-10	-4.48875e-10	-1.40156
54369418	chr12:54369418:C:CT	1.32723e-12	3.62725	-0.987519	2.0926e-08	2.58474	-0.691214
54369443	chr12:54369443:G:A	3.07653e-14	-4.48875e-10	-1.12473	9.45612e-10	-4.48875e-10	-1.20339
54369661	chr12:54369661:C:T	6.59265e-14	-0.362575	-4.00186e-10	3.90816e-10	-2.08699	-4.00186e-10
54370554	chr12:54370554:G:A	3.92954e-14	-4.48875e-10	-0.880007	1.65265e-09	-4.48875e-10	-0.645088
54370562	chr12:54370562:C:T	4.56176e-14	-4.48875e-10	-0.730822	1.17286e-09	-4.48875e-10	-0.988021
54370564	chr12:54370564:C:A	6.06956e-14	-4.48875e-10	-0.445244	1.76735e-09	-4.48875e-10	-0.57799
54370834	chr12:54370834:T:C	2.33302e-14	-4.48875e-10	-1.40137	7.72037e-10	-4.48875e-10	-1.40619
54370915	chr12:54370915:C:T	2.37045e-14	-4.48875e-10	-1.38545	7.64512e-10	-4.48875e-10	-1.41599
54371178	chr12:54371178:G:T	4.90269e-13	2.27703	-0.633196	3.87574e-10	-2.23045	0.135138
54371221	chr12:54371221:TCTAA:T	9.41986e-13	2.85497	-0.558097	4.01786e-10	-2.24815	0.188839
54371337	chr12:54371337:G:T	1.45559e-14	-1.87312	-4.00186e-10	3.3438e-10	-2.24295	-4.00186e-10
54371702	chr12:54371702:A:G	3.06786e-14	-4.48875e-10	-1.12755	8.93436e-10	-4.48875e-10	-1.26015
54372001	chr12:54372001:G:A	2.3467e-14	-4.48875e-10	-1.39552	8.87641e-10	-4.48875e-10	-1.26666
54372335	chr12:54372335:C:A	6.13105e-14	0.971697	-1.40686	1.07204e-10	-2.03978	-1.34071
54372446	chr12:54372446:T:C	8.57217e-14	1.29298	-1.39299	9.64538e-11	-2.11543	-1.37073
54372607	chr12:54372607:G:A	9.99238e-15	-1.37629	-0.873003	9.97693e-11	-2.07668	-1.37568
54372842	chr12:54372842:C:T	2.48867e-14	-4.48875e-10	-1.33678	9.13947e-10	-4.48875e-10	-1.23745
54373000	chr12:54373000:C:G	2.4433e-14	-4.48875e-10	-1.35518	7.74803e-10	-4.48875e-10	-1.40262
54373026	chr12:54373026:G:A	2.42535e-14	-4.48875e-10	-1.36255	7.72338e-10	-4.48875e-10	-1.4058
54373583	chr12:54373583:C:T	1.45414e-13	-4.48875e-10	0.428469	3.78927e-09	-4.48875e-10	0.184704
54373659	chr12:54373659:A:G	2.74939e-14	-4.48875e-10	-1.23715	1.70503e-09	-4.48875e-10	-0.613888
54373782	chr12:54373782:T:G	3.63327e-14	-4.48875e-10	-0.958397	1.51534e-09	-4.48875e-10	-0.731832
54373829	chr12:54373829:C:T	4.49664e-14	0.596102	-1.3413	1.17053e-10	-1.90677	-1.38583
54374028	chr12:54374028:G:A	2.53744e-14	-0.245464	-1.07191	2.20345e-10	-1.71652	-0.94351
54374848	chr12:54374848:T:C	6.6195e-14	-4.48875e-10	-0.35851	1.31754e-09	-4.48875e-10	-0.871707
54374878	chr12:54374878:G:A	7.80888e-15	-1.30538	-1.19047	1.17331e-10	-2.16536	-1.12486
54376080	chr12:54376080:A:C	6.58192e-14	0.82865	-1.19285	1.7204e-10	-2.0618	-0.845696
54376590	chr12:54376590:G:A	5.80377e-15	-2.11019	-0.682416	7.04538e-09	1.28946	-0.484554
54377257	chr12:54377257:T:C	4.59136e-15	-1.61594	-1.411	8.67384e-11	-2.21344	-1.37889
54377432	chr12:54377432:C:T	1.39831e-14	-1.91327	-4.00186e-10	3.34808e-10	-2.24167	-4.00186e-10
54377901	chr12:54377901:C:T	2.30391e-14	-4.48875e-10	-1.41392	9.11589e-10	-4.48875e-10	-1.24004
54378106	chr12:54378106:G:A	2.29916e-14	-4.48875e-10	-1.41599	7.68073e-10	-4.48875e-10	-1.41134
54378312	chr12:54378312:A:G	5.33817e-14	0.612291	-1.18594	1.84555e-10	-2.00051	-0.836764
54378354	chr12:54378354:C:T	1.03594e-14	-1.50147	-0.711753	9.90576e-11	-2.13797	-1.32156
54378375	chr12:54378375:C:T	2.84149e-14	-4.48875e-10	-1.2042	8.86301e-10	-4.48875e-10	-1.26817
54378825	chr12:54378825:G:T	2.3223e-14	-4.48875e-10	-1.40597	7.65579e-10	-4.48875e-10	-1.41459
54378971	chr12:54378971:C:A	2.46467e-14	-4.48875e-10	-1.34647	9.85335e-10	-4.48875e-10	-1.16224
54379431	chr12:54379431:C:T	2.35245e-14	-4.48875e-10	-1.39307	8.04267e-10	-4.48875e-10	-1.36529
54379541	chr12:54379541:A:G	2.30569e-14	-4.48875e-10	-1.41315	7.71629e-10	-4.48875e-10	-1.40672
54379855	chr12:54379855:A:T	2.42968e-14	-4.48875e-10	-1.36077	8.55607e-10	-4.48875e-10	-1.30341
54379981	chr12:54379981:C:T	1.39131e-13	-4.48875e-10	0.384297	3.65893e-09	-4.48875e-10	0.1497
54380595	chr12:54380595:A:G	1.09409e-13	0.948208	-0.804232	2.95244e-10	-2.08662	-0.280807
54380730	chr12:54380730:T:C	1.48711e-13	-4.48875e-10	0.450892	3.89171e-09	-4.48875e-10	0.211379
54381848	chr12:54381848:T:C	2.71845e-13	-4.48875e-10	1.05412	6.63292e-09	-4.48875e-10	0.744575
54382128	chr12:54382128:C:T	3.35479e-14	-4.48875e-10	-1.03814	1.34756e-09	-4.48875e-10	-0.849173
54382177	chr12:54382177:T:C	1.4782e-13	-4.48875e-10	0.44488	3.86991e-09	-4.48875e-10	0.205761
54382701	chr12:54382701:G:T	1.48137e-13	-4.48875e-10	0.447024	3.87765e-09	-4.48875e-10	0.20776
54382843	chr12:54382843:A:T	6.62921e-15	-1.40223	-1.2574	3.15729e-10	-0.941923	-1.35842
54382894	chr12:54382894:G:A	2.30917e-14	-4.48875e-10	-1.41164	7.98462e-10	-4.48875e-10	-1.37254
54383055	chr12:54383055:A:G	1.41255e-13	-4.48875e-10	0.399449	3.70904e-09	-4.48875e-10	0.163303
54383620	chr12:54383620:T:C	1.44037e-14	-1.7071	-0.176526	2.62718e-10	-2.24769	-0.236452
54383848	chr12:54383848:C:T	2.63207e-14	-4.48875e-10	-1.28076	8.40456e-10	-4.48875e-10	-1.32128
54383849	chr12:54383849:G:A	1.05915e-14	-2.19106	-4.00186e-10	4.25651e-10	-2.00161	-4.00186e-10
54384220	chr12:54384220:T:C	1.49633e-13	-4.48875e-10	0.457073	3.9643e-09	-4.48875e-10	0.22986
54384600	chr12:54384600:G:T	5.51643e-14	-4.48875e-10	-0.540799	1.12841e-09	-4.48875e-10	-1.02666
54384764	chr12:54384764:A:G	4.47561e-14	-4.48875e-10	-0.749889	1.23997e-09	-4.48875e-10	-0.93238
54385034	chr12:54385034:A:G	2.56589e-14	-4.48875e-10	-1.30622	7.93259e-10	-4.48875e-10	-1.37908
54385039	chr12:54385039:G:A	5.60543e-13	3.19328	-1.41549	9.17895e-11	-2.24809	-1.28764
54386205	chr12:54386205:CACACAG:C	4.57911e-14	-4.48875e-10	-0.727026	1.19473e-09	-4.48875e-10	-0.969546
54386217	chr12:54386217:C:T	2.40109e-14	-4.48875e-10	-1.37261	7.68695e-10	-4.48875e-10	-1.41053
54386292	chr12:54386292:C:T	2.42651e-14	-4.48875e-10	-1.36208	7.69915e-10	-4.48875e-10	-1.40895
54386339	chr12:54386339:G:A	3.92132e-14	-4.48875e-10	-0.882102	8.53407e-10	-4.48875e-10	-1.30599
54386453	chr12:54386453:G:T	7.22455e-15	-1.49108	-1.08255	2.13093e-10	-1.91989	-0.773608
54386471	chr12:54386471:T:C	4.1399e-15	-2.10138	-1.02907	9.62914e-11	-2.14464	-1.3432
54386763	chr12:54386763:C:G	3.1396e-14	-4.48875e-10	-1.10444	9.719e-10	-4.48875e-10	-1.17597
54386928	chr12:54386928:A:C	4.09263e-13	-4.48875e-10	1.46324	1.16974e-08	-4.48875e-10	1.31189
54387027	chr12:54387027:C:T	6.87511e-13	2.90462	-0.922653	2.48164e-10	-1.23551	-1.30562
54387077	chr12:54387077:G:C	2.66906e-14	-4.48875e-10	-1.2668	8.31422e-10	-4.48875e-10	-1.33209
54387408	chr12:54387408:G:A	2.30929e-14	-4.48875e-10	-1.41159	7.64944e-10	-4.48875e-10	-1.41542
54387685	chr12:54387685:C:G	2.37157e-12	3.62249	-0.402301	6.25863e-10	-0.687021	-0.929073
54388423	chr12:54388423:G:A	9.44018e-14	-4.48875e-10	-0.00355512	2.15177e-09	-4.48875e-10	-0.38118
54388526	chr12:54388526:G:A	2.29913e-14	-4.48875e-10	-1.416	7.6802e-10	-4.48875e-10	-1.41141
54388750	chr12:54388750:T:C	8.97941e-15	-1.30471	-1.05147	9.81048e-11	-2.10963	-1.35956
54388777	chr12:54388777:T:C	1.387e-13	1.65628	-1.27509	2.53602e-10	-1.27784	-1.24162
54389239	chr12:54389239:T:C	2.32969e-14	-4.48875e-10	-1.40279	7.95177e-10	-4.48875e-10	-1.37666
54389518	chr12:54389518:G:T	4.47787e-15	-1.66587	-1.3861	1.0993e-10	-2.19527	-1.16011
54389714	chr12:54389714:A:T	3.03836e-14	-4.48875e-10	-1.13721	8.58663e-10	-4.48875e-10	-1.29985
54389990	chr12:54389990:G:C	2.39812e-14	-4.48875e-10	-1.37384	8.18455e-10	-4.48875e-10	-1.34781
54390434	chr12:54390434:A:C	6.68042e-15	-1.72225	-0.929683	9.56252e-11	-2.22905	-1.26574
54391206	chr12:54391206:G:C	2.30393e-14	-4.48875e-10	-1.41391	7.65714e-10	-4.48875e-10	-1.41442
54392311	chr12:54392311:C:T	3.28344e-14	-4.48875e-10	-1.05964	9.06847e-10	-4.48875e-10	-1.24525
54392630	chr12:54392630:T:C	1.10688e-12	3.71793	-1.25975	3.05208e-10	-0.930536	-1.40369
54393242	chr12:54393242:AAAC:A	1.15942e-13	-4.48875e-10	0.201973	3.28051e-09	-4.48875e-10	0.0405301
54393541	chr12:54393541:G:A	3.33594e-14	-4.48875e-10	-1.04378	1.05997e-09	-4.48875e-10	-1.08923
54393681	chr12:54393681:G:A	2.76664e-14	-1.2309	-4.00186e-10	4.33734e-10	-1.98279	-4.00186e-10
54393969	chr12:54393969:C:T	2.57961e-14	-4.48875e-10	-1.30089	7.74377e-10	-4.48875e-10	-1.40317
54394922	chr12:54394922:C:A	3.32172e-14	-4.48875e-10	-1.04805	9.89225e-10	-4.48875e-10	-1.1583
54395119	chr12:54395119:G:A	5.73779e-14	-4.48875e-10	-0.501457	2.17934e-09	-4.48875e-10	-0.368449
54395144	chr12:54395144:G:A	2.30501e-14	-4.48875e-10	-1.41345	7.75161e-10	-4.48875e-10	-1.40215
54395189	chr12:54395189:A:G	2.30066e-14	-4.48875e-10	-1.41533	7.65817e-10	-4.48875e-10	-1.41428
54395969	chr12:54395969:TC:T	5.9238e-14	-4.48875e-10	-0.469552	2.19721e-09	-4.48875e-10	-0.360283
54396791	chr12:54396791:C:T	2.03905e-14	-1.53605	-4.00186e-10	4.12139e-10	-2.03386	-4.00186e-10
54397213	chr12:54397213:T:C	7.32881e-14	-4.48875e-10	-0.256717	2.49902e-09	-4.48875e-10	-0.231573
54397712	chr12:54397712:C:T	2.62735e-14	-4.48875e-10	-1.28255	8.73503e-10	-4.48875e-10	-1.28271
54397924	chr12:54397924:G:T	2.64623e-14	-4.48875e-10	-1.27539	8.60973e-10	-4.48875e-10	-1.29716
54398279	chr12:54398279:T:G	3.03395e-14	-4.48875e-10	-1.13867	9.09544e-10	-4.48875e-10	-1.24228
54398294	chr12:54398294:C:T	2.34996e-14	-4.48875e-10	-1.39413	7.93036e-10	-4.48875e-10	-1.37936
54399717	chr12:54399717:G:A	2.36134e-14	-4.48875e-10	-1.3893	7.68129e-10	-4.48875e-10	-1.41127
54400202	chr12:54400202:A:C	8.18455e-15	-1.75606	-0.692805	2.20247e-10	-2.13967	-0.52081
54400457	chr12:54400457:C:T	1.10723e-14	-1.48127	-0.665395	2.55125e-10	-1.97946	-0.534013
54400801	chr12:54400801:C:T	2.31556e-14	-4.48875e-10	-1.40888	7.76287e-10	-4.48875e-10	-1.4007
54400805	chr12:54400805:G:A	2.29999e-14	-4.48875e-10	-1.41563	7.66249e-10	-4.48875e-10	-1.41372
54400806	chr12:54400806:A:G	2.30009e-14	-4.48875e-10	-1.41558	7.66164e-10	-4.48875e-10	-1.41383
54401049	chr12:54401049:A:G	7.13124e-15	-1.60382	-0.982815	1.73529e-10	-2.072	-0.826883
54401483	chr12:54401483:G:GGAGGAGGGTGGTTTA	2.30063e-14	-4.48875e-10	-1.41535	7.66914e-10	-4.48875e-10	-1.41285
54401626	chr12:54401626:A:G	3.63544e-15	-1.88717	-1.37321	8.30973e-11	-2.22061	-1.4146
54401935	chr12:54401935:G:A	2.30051e-14	-4.48875e-10	-1.4154	7.66637e-10	-4.48875e-10	-1.41321
54402168	chr12:54402168:G:A	2.3319e-14	-4.48875e-10	-1.40185	7.66477e-10	-4.48875e-10	-1.41342
54402513	chr12:54402513:GA:G	2.29918e-14	-4.48875e-10	-1.41598	7.69604e-10	-4.48875e-10	-1.40935
54402859	chr12:54402859:A:G	2.62796e-14	-4.48875e-10	-1.28232	7.67297e-10	-4.48875e-10	-1.41235
54402973	chr12:54402973:C:T	3.17778e-13	1.98982	-0.779584	9.57124e-11	-2.0996	-1.39428
54403214	chr12:54403214:A:G	7.69732e-15	-1.72802	-0.782223	1.93359e-10	-2.16255	-0.62813
54403234	chr12:54403234:GGCC:G	2.59516e-14	-4.48875e-10	-1.29488	9.10219e-10	-4.48875e-10	-1.24154
54403258	chr12:54403258:G:T	2.36363e-14	-4.48875e-10	-1.38833	7.73198e-10	-4.48875e-10	-1.40469
54403544	chr12:54403544:T:C	1.2898e-14	-1.53664	-0.457404	3.05804e-10	-1.98458	-0.347702
54403787	chr12:54403787:C:G	5.21728e-14	0.480464	-1.07702	1.54726e-10	-1.95168	-1.06189
54404225	chr12:54404225:A:G	2.5452e-14	-4.48875e-10	-1.31432	9.54797e-10	-4.48875e-10	-1.19373
54404227	chr12:54404227:C:T	2.38566e-14	-4.48875e-10	-1.37906	8.37658e-10	-4.48875e-10	-1.32462
54404228	chr12:54404228:G:A	2.4997e-14	-4.48875e-10	-1.33236	9.29006e-10	-4.48875e-10	-1.22111
54404264	chr12:54404264:G:A	1.11659e-14	-1.60275	-0.535496	2.7056e-10	-2.02241	-0.432315
54404380	chr12:54404380:C:T	2.30346e-14	-4.48875e-10	-1.41412	7.64939e-10	-4.48875e-10	-1.41543
54404909	chr12:54404909:A:G	1.17156e-14	-1.60441	-0.485782	2.86407e-10	-2.02066	-0.377155
54405666	chr12:54405666:G:A	3.09709e-14	-4.48875e-10	-1.11807	9.55385e-10	-4.48875e-10	-1.19311
54406080	chr12:54406080:A:G	2.30192e-14	-4.48875e-10	-1.41479	7.7462e-10	-4.48875e-10	-1.40285
54406764	chr12:54406764:T:C	8.64388e-15	-1.57298	-0.821286	2.04956e-10	-2.00791	-0.724523
54406902	chr12:54406902:T:C	2.30061e-14	-4.48875e-10	-1.41536	7.65833e-10	-4.48875e-10	-1.41426
54407076	chr12:54407076:G:T	1.13869e-14	-1.53518	-0.583468	2.63622e-10	-1.9724	-0.508308
54407420	chr12:54407420:G:A	8.14912e-15	-1.61022	-0.842989	1.95608e-10	-2.03114	-0.747972
54407591	chr12:54407591:C:T	3.29065e-14	-4.48875e-10	-1.05745	1.00223e-09	-4.48875e-10	-1.14524
54407741	chr12:54407741:A:G	6.72987e-15	-1.68554	-0.959021	1.68762e-10	-2.10682	-0.819911
54408246	chr12:54408246:T:G	4.76132e-15	-1.75467	-1.23592	1.18273e-10	-2.1456	-1.13664
54408306	chr12:54408306:C:A	2.77232e-15	-2.18846	-1.34297	9.7313e-11	-2.12821	-1.34908
54408666	chr12:54408666:T:C	3.62722e-15	-1.94619	-1.31646	1.00624e-10	-2.21793	-1.22591
54408796	chr12:54408796:G:A	4.77314e-15	-1.81615	-1.17196	1.24971e-10	-2.14065	-1.08649
54408854	chr12:54408854:A:G	5.10725e-15	-1.7597	-1.16076	1.30308e-10	-2.11092	-1.07441
54408886	chr12:54408886:C:G	5.06688e-15	-1.77808	-1.15031	1.30888e-10	-2.11932	-1.06157
54409067	chr12:54409067:G:C	5.20772e-14	0.695866	-1.29425	1.37559e-10	-1.85013	-1.28104
54409088	chr12:54409088:G:C	5.81808e-15	-1.91866	-0.871482	1.62906e-10	-2.18291	-0.779138
54409843	chr12:54409843:C:T	2.30668e-14	-4.48875e-10	-1.41272	7.65674e-10	-4.48875e-10	-1.41447
54409918	chr12:54409918:A:G	3.22357e-15	-2.246	-1.13462	1.40126e-10	-1.95766	-1.15503
54409927	chr12:54409927:G:A	6.81219e-15	-1.82431	-0.80809	1.82717e-10	-2.13812	-0.709169
54409942	chr12:54409942:C:T	1.09751e-14	-2.15548	-4.00186e-10	3.35469e-10	-2.2397	-4.00186e-10
54410014	chr12:54410014:A:G	2.92656e-15	-2.06701	-1.41028	8.46209e-11	-2.24708	-1.36997
54410234	chr12:54410234:C:T	4.37714e-15	-1.9657	-1.10902	1.29092e-10	-2.22211	-0.972595
54410898	chr12:54410898:T:A	5.20215e-14	-4.48875e-10	-0.599458	1.50014e-09	-4.48875e-10	-0.741914
54411209	chr12:54411209:T:G	4.06364e-14	-4.48875e-10	-0.84645	1.07487e-09	-4.48875e-10	-1.07527
54411590	chr12:54411590:T:C	2.79886e-14	-1.02821	-0.191109	4.2307e-10	-1.42855	-0.579143
54411981	chr12:54411981:C:T	3.14524e-15	-2.02793	-1.37729	8.74764e-11	-2.1679	-1.41596
54412158	chr12:54412158:G:A	3.39677e-14	-4.48875e-10	-1.02571	9.63298e-10	-4.48875e-10	-1.18486
54412253	chr12:54412253:T:C	1.05824e-14	-2.19192	-4.00186e-10	3.5908e-10	-2.17168	-4.00186e-10
54412283	chr12:54412283:C:A	2.30746e-14	-4.48875e-10	-1.41238	8.19134e-10	-4.48875e-10	-1.34698
54412985	chr12:54412985:C:T	3.48703e-15	-2.23841	-1.06365	1.42848e-10	-2.01019	-1.08326
54413169	chr12:54413169:A:G	5.85284e-14	-4.48875e-10	-0.481603	1.72181e-09	-4.48875e-10	-0.604093
54413261	chr12:54413261:C:T	5.68291e-14	-4.48875e-10	-0.511066	1.67077e-09	-4.48875e-10	-0.634185
54413420	chr12:54413420:T:C	1.00479e-14	-2.24375	-4.00186e-10	3.9693e-10	-2.07146	-4.00186e-10
54413646	chr12:54413646:C:T	4.08539e-14	-4.48875e-10	-0.841114	1.70298e-09	-4.48875e-10	-0.61509
54414557	chr12:54414557:G:T	6.17573e-14	-4.48875e-10	-0.427903	1.80728e-09	-4.48875e-10	-0.555649
54414635	chr12:54414635:A:G	3.5385e-14	-4.48875e-10	-0.984828	1.24809e-09	-4.48875e-10	-0.925855
54414640	chr12:54414640:A:T	3.81724e-14	-4.48875e-10	-0.909003	1.3394e-09	-4.48875e-10	-0.855251
54414650	chr12:54414650:T:G	2.31178e-14	-4.48875e-10	-1.41051	7.65504e-10	-4.48875e-10	-1.41469
54414829	chr12:54414829:G:C	2.50822e-14	-4.48875e-10	-1.32896	9.1867e-10	-4.48875e-10	-1.2323
54415401	chr12:54415401:G:A	6.10127e-14	-4.48875e-10	-0.440033	1.79649e-09	-4.48875e-10	-0.561634
54415513	chr12:54415513:C:T	3.23046e-14	-4.48875e-10	-1.07591	1.00782e-09	-4.48875e-10	-1.13968
54415615	chr12:54415615:T:C	2.88643e-15	-2.21985	-1.27125	1.10103e-10	-2.07383	-1.27998
54415711	chr12:54415711:G:A	7.61606e-15	-1.12324	-1.39762	1.25322e-10	-1.91432	-1.31001
54415800	chr12:54415800:T:C	8.0199e-15	-1.07077	-1.39842	1.28756e-10	-1.88552	-1.31179
54416195	chr12:54416195:G:A	1.11893e-14	-1.88952	-0.246641	3.07204e-10	-2.17174	-0.155976
54416546	chr12:54416546:C:CTTAAAGAAT	7.31689e-15	-1.23767	-1.32326	1.35054e-10	-1.98468	-1.16487
54416850	chr12:54416850:C:T	1.19966e-13	-4.48875e-10	0.236094	4.74224e-09	-4.48875e-10	0.40904
54417331	chr12:54417331:G:A	4.79777e-14	-4.48875e-10	-0.68038	2.05998e-09	-4.48875e-10	-0.424776
54417425	chr12:54417425:C:T	1.7425e-14	-1.69321	-4.00186e-10	3.84052e-10	-2.10445	-4.00186e-10
54417924	chr12:54417924:C:T	2.69472e-15	-2.23413	-1.32569	1.06759e-10	-2.03322	-1.35143
54418585	chr12:54418585:G:C	5.20532e-14	-4.48875e-10	-0.59885	1.49611e-09	-4.48875e-10	-0.744601
54418691	chr12:54418691:C:T	2.72079e-14	-4.48875e-10	-1.24761	8.36209e-10	-4.48875e-10	-1.32635
54419907	chr12:54419907:T:C	3.33696e-14	-4.48875e-10	-1.04347	1.03837e-09	-4.48875e-10	-1.10982
54419977	chr12:54419977:C:G	2.35026e-14	-4.48875e-10	-1.394	7.80654e-10	-4.48875e-10	-1.39509
54420292	chr12:54420292:T:G	6.18417e-15	-1.41275	-1.31638	1.26867e-10	-2.08024	-1.13184
54420324	chr12:54420324:G:A	5.64495e-15	-1.46965	-1.35071	1.1639e-10	-2.10521	-1.19307
54420363	chr12:54420363:A:C	2.53744e-14	-4.48875e-10	-1.31738	1.01141e-09	-4.48875e-10	-1.13613
54420467	chr12:54420467:C:A	2.30055e-14	-4.48875e-10	-1.41538	8.11998e-10	-4.48875e-10	-1.35573
54420495	chr12:54420495:A:G	6.04433e-15	-1.46485	-1.28715	1.30027e-10	-2.10332	-1.08416
54420584	chr12:54420584:T:C	2.28074e-14	-1.42403	-4.00186e-10	4.58068e-10	-1.92821	-4.00186e-10
54420855	chr12:54420855:C:T	1.01402e-14	-2.23461	-4.00186e-10	3.33711e-10	-2.24495	-4.00186e-10
54421611	chr12:54421611:C:T	7.30729e-14	-4.48875e-10	-0.259658	3.14486e-09	-4.48875e-10	-0.0017015
54421943	chr12:54421943:T:C	1.09811e-14	-2.15494	-4.00186e-10	3.92985e-10	-2.08145	-4.00186e-10
54421949	chr12:54421949:C:T	3.09942e-14	-4.48875e-10	-1.11731	9.21932e-10	-4.48875e-10	-1.22875
54422100	chr12:54422100:G:C	7.92448e-14	-4.48875e-10	-0.178573	3.58705e-09	-4.48875e-10	0.129861
54423066	chr12:54423066:C:T	3.44727e-14	-4.48875e-10	-1.01095	1.01639e-09	-4.48875e-10	-1.13121
54423399	chr12:54423399:TC:T	2.37857e-14	-4.48875e-10	-1.38203	7.69354e-10	-4.48875e-10	-1.40967
54423414	chr12:54423414:C:T	2.71311e-14	-4.48875e-10	-1.25044	9.80179e-10	-4.48875e-10	-1.16749
54423502	chr12:54423502:C:T	4.01916e-14	-4.48875e-10	-0.857456	1.53765e-09	-4.48875e-10	-0.717214
54423615	chr12:54423615:A:G	6.42626e-14	-4.48875e-10	-0.388138	1.62445e-09	-4.48875e-10	-0.662303
54423929	chr12:54423929:A:C	2.42702e-14	-4.48875e-10	-1.36187	7.85723e-10	-4.48875e-10	-1.38862
54424427	chr12:54424427:A:G	3.21803e-14	-2.24774	1.16798	8.98889e-09	-1.44309	2.49161
54425483	chr12:54425483:G:A	1.0572e-14	-2.1929	-4.00186e-10	3.33897e-10	-2.24439	-4.00186e-10
54425931	chr12:54425931:C:T	3.23816e-14	-4.48875e-10	-1.07353	1.009e-09	-4.48875e-10	-1.13851
54426022	chr12:54426022:A:C	2.39163e-14	-4.48875e-10	-1.37655	8.21322e-10	-4.48875e-10	-1.34431
54426333	chr12:54426333:G:A	3.04671e-14	-4.48875e-10	-1.13447	9.09037e-10	-4.48875e-10	-1.24284
54426353	chr12:54426353:A:G	2.51351e-14	-4.48875e-10	-1.32685	8.73823e-10	-4.48875e-10	-1.28235
54426538	chr12:54426538:A:C	4.59992e-15	-2.05178	-0.973299	1.36184e-10	-2.22293	-0.91829
54426540	chr12:54426540:C:G	2.38569e-14	-4.48875e-10	-1.37904	8.25425e-10	-4.48875e-10	-1.33933
54427285	chr12:54427285:AG:A	5.18693e-15	-1.9934	-0.911577	1.50517e-10	-2.2027	-0.838446
54427397	chr12:54427397:C:CATGGAATGTTTTG	1.08874e-14	-2.16351	-4.00186e-10	4.52105e-10	-1.94131	-4.00186e-10
54427399	chr12:54427399:C:A	1.06697e-14	-2.18371	-4.00186e-10	4.71464e-10	-1.89938	-4.00186e-10
54427441	chr12:54427441:G:A	3.31017e-14	-4.48875e-10	-1.05153	1.03082e-09	-4.48875e-10	-1.11711
54427674	chr12:54427674:G:GT	2.33008e-14	-4.48875e-10	-1.40263	7.6466e-10	-4.48875e-10	-1.41579
54427921	chr12:54427921:T:C	3.33582e-14	-4.48875e-10	-1.04381	1.24693e-09	-4.48875e-10	-0.926784
54428015	chr12:54428015:ATGAAGGCTGC:A	3.83089e-15	-2.22784	-0.98018	1.42471e-10	-2.12189	-0.974196
54428143	chr12:54428143:T:G	2.66173e-15	-2.15944	-1.4127	9.33684e-11	-2.13889	-1.37978
54428254	chr12:54428254:T:C	2.58186e-15	-2.20242	-1.40019	9.86859e-11	-2.09907	-1.36421
54428626	chr12:54428626:C:T	5.85536e-15	-1.99357	-0.790187	1.76848e-10	-2.20643	-0.673505
54429021	chr12:54429021:C:T	2.45134e-14	-4.48875e-10	-1.3519	8.45804e-10	-4.48875e-10	-1.31494
54429137	chr12:54429137:C:T	2.45134e-14	-4.48875e-10	-1.3519	8.45804e-10	-4.48875e-10	-1.31494
54429409	chr12:54429409:G:A	3.09238e-14	-4.48875e-10	-1.11959	9.69694e-10	-4.48875e-10	-1.17824
54429815	chr12:54429815:T:G	4.41928e-14	-4.48875e-10	-0.762553	1.28968e-09	-4.48875e-10	-0.893077
54429951	chr12:54429951:C:T	2.83168e-14	-4.48875e-10	-1.20766	1.01713e-09	-4.48875e-10	-1.13049
54430345	chr12:54430345:C:A	2.55895e-14	-4.48875e-10	-1.30893	8.91457e-10	-4.48875e-10	-1.26237
54430990	chr12:54430990:A:G	3.40741e-14	-4.48875e-10	-1.02258	1.0583e-09	-4.48875e-10	-1.09081
54431013	chr12:54431013:G:A	2.9833e-14	-4.48875e-10	-1.1555	1.06435e-09	-4.48875e-10	-1.08511
54431397	chr12:54431397:G:A	2.30214e-14	-4.48875e-10	-1.41469	7.6622e-10	-4.48875e-10	-1.41376
54431616	chr12:54431616:A:G	4.39966e-14	-4.48875e-10	-0.767004	1.28815e-09	-4.48875e-10	-0.894266
54431718	chr12:54431718:T:C	2.68128e-14	-4.48875e-10	-1.26224	9.41551e-10	-4.48875e-10	-1.2077
54432166	chr12:54432166:AG:A	1.35885e-14	-1.94189	-4.00186e-10	5.12122e-10	-1.81666	-4.00186e-10
54432361	chr12:54432361:T:C	1.74197e-14	-1.69351	-4.00186e-10	1.18486e-09	-0.977845	-4.00186e-10
54432416	chr12:54432416:G:A	4.79523e-14	-4.48875e-10	-0.680909	1.38156e-09	-4.48875e-10	-0.824255
54432852	chr12:54432852:T:C	2.75961e-15	-2.20726	-1.32877	1.34429e-10	-1.78507	-1.36912
54433326	chr12:54433326:T:C	2.74361e-15	-2.15487	-1.38697	8.96116e-11	-2.15639	-1.40335
54433399	chr12:54433399:C:T	2.68128e-14	-4.48875e-10	-1.26224	9.41551e-10	-4.48875e-10	-1.2077
54433478	chr12:54433478:T:C	2.52418e-14	-4.48875e-10	-1.32261	8.85625e-10	-4.48875e-10	-1.26893
54433784	chr12:54433784:C:T	2.44508e-15	-2.24121	-1.41583	9.53758e-11	-2.10371	-1.39369
54433936	chr12:54433936:TGCCCA:T	2.79207e-14	-4.48875e-10	-1.22175	1.00098e-09	-4.48875e-10	-1.14649
54434038	chr12:54434038:C:T	2.29951e-14	-4.48875e-10	-1.41583	7.68198e-10	-4.48875e-10	-1.41118
54434163	chr12:54434163:A:G	1.02082e-14	-2.22793	-4.00186e-10	3.32881e-10	-2.24744	-4.00186e-10
54434171	chr12:54434171:C:T	1.02294e-14	-2.22585	-4.00186e-10	3.3277e-10	-2.24777	-4.00186e-10
54434288	chr12:54434288:C:T	3.11485e-13	1.19024	-4.00186e-10	6.38594e-10	-1.59596	-4.00186e-10
54434340	chr12:54434340:G:A	2.78843e-14	-4.48875e-10	-1.22305	9.99526e-10	-4.48875e-10	-1.14794
54434483	chr12:54434483:T:C	2.50175e-15	-2.22005	-1.41408	1.29192e-10	-1.77831	-1.41561
54434591	chr12:54434591:G:A	2.79197e-14	-4.48875e-10	-1.22178	1.05666e-09	-4.48875e-10	-1.09235
54434785	chr12:54434785:G:T	2.70672e-14	-4.48875e-10	-1.25279	9.49812e-10	-4.48875e-10	-1.19896
54435069	chr12:54435069:A:G	2.31536e-14	-4.48875e-10	-1.40896	7.81812e-10	-4.48875e-10	-1.39361
54435863	chr12:54435863:A:C	2.29939e-14	-4.48875e-10	-1.41589	7.71092e-10	-4.48875e-10	-1.40742
54436165	chr12:54436165:G:A	2.78103e-15	-2.14347	-1.38482	9.08265e-11	-2.14429	-1.40198
54437204	chr12:54437204:T:C	1.04432e-14	-2.20516	-4.00186e-10	7.19642e-10	-1.47647	-4.00186e-10
54437494	chr12:54437494:T:G	2.79545e-15	-2.16897	-1.35415	8.87328e-11	-2.1767	-1.39289
54437793	chr12:54437793:G:A	2.43057e-15	-2.24723	-1.41576	9.96812e-11	-2.05885	-1.39439
54438245	chr12:54438245:A:G	5.57007e-14	-4.48875e-10	-0.531122	1.46143e-09	-4.48875e-10	-0.768057
54438274	chr12:54438274:T:C	4.54009e-14	-4.48875e-10	-0.735582	1.3248e-09	-4.48875e-10	-0.866206
54438282	chr12:54438282:C:T	2.31602e-14	-4.48875e-10	-1.40868	7.82207e-10	-4.48875e-10	-1.39311
54438632	chr12:54438632:G:A	2.69089e-14	-4.48875e-10	-1.25866	9.43122e-10	-4.48875e-10	-1.20603
54439174	chr12:54439174:C:A	8.63373e-15	-1.00932	-1.38611	2.1579e-10	-1.72476	-0.956164
54439230	chr12:54439230:T:A	3.6906e-14	-4.48875e-10	-0.942742	1.3972e-09	-4.48875e-10	-0.812997
54439380	chr12:54439380:C:T	2.44991e-15	-2.24499	-1.41007	1.00995e-10	-2.081	-1.35916
54439506	chr12:54439506:C:T	3.3542e-14	-4.48875e-10	-1.03832	1.25283e-09	-4.48875e-10	-0.922068
54439552	chr12:54439552:T:C	2.58944e-14	-4.48875e-10	-1.29709	9.04848e-10	-4.48875e-10	-1.24746
54439881	chr12:54439881:A:G	2.44614e-15	-2.24654	-1.41007	1.02353e-10	-2.06786	-1.35894
54440669	chr12:54440669:T:C	3.01624e-14	-4.48875e-10	-1.14452	1.11181e-09	-4.48875e-10	-1.04148
54440784	chr12:54440784:T:C	2.75843e-15	-2.20567	-1.33079	1.49171e-10	-1.73017	-1.31996
54441601	chr12:54441601:T:C	5.25581e-14	-4.48875e-10	-0.589196	1.51412e-09	-4.48875e-10	-0.732637
54441724	chr12:54441724:C:T	2.78075e-14	-2.24689	1.02108	5.91038e-09	-1.62514	2.25438
54442473	chr12:54442473:C:T	2.53459e-15	-2.20888	-1.41221	1.26839e-10	-1.80803	-1.40428
54442498	chr12:54442498:C:T	1.50292e-14	-1.84112	-4.00186e-10	3.34447e-10	-2.24275	-4.00186e-10
54442708	chr12:54442708:A:G	2.6344e-14	-4.48875e-10	-1.27988	7.67521e-10	-4.48875e-10	-1.41206
54442755	chr12:54442755:A:G	3.14563e-14	-4.48875e-10	-1.10252	9.83567e-10	-4.48875e-10	-1.16404
54442778	chr12:54442778:C:T	2.37751e-14	-4.48875e-10	-1.38248	8.22606e-10	-4.48875e-10	-1.34275
54442808	chr12:54442808:G:A	2.64236e-15	-2.19444	-1.385	1.64363e-10	-1.62146	-1.33169
54443046	chr12:54443046:G:C	2.66551e-14	-4.48875e-10	-1.26813	9.33588e-10	-4.48875e-10	-1.21619
54443112	chr12:54443112:G:C	1.56873e-14	-1.79826	-4.00186e-10	3.36329e-10	-2.23713	-4.00186e-10
54443686	chr12:54443686:G:A	3.11427e-14	-4.48875e-10	-1.11253	1.02294e-09	-4.48875e-10	-1.12479
54443801	chr12:54443801:A:C	3.15927e-14	-4.48875e-10	-1.09819	9.87371e-10	-4.48875e-10	-1.16018
54443811	chr12:54443811:T:A	2.30781e-14	-4.48875e-10	-1.41223	8.05657e-10	-4.48875e-10	-1.36357
54443891	chr12:54443891:G:A	5.07585e-14	-4.48875e-10	-0.624037	1.46933e-09	-4.48875e-10	-0.762663
54443897	chr12:54443897:C:T	2.65243e-14	-4.48875e-10	-1.27305	9.28237e-10	-4.48875e-10	-1.22194
54443987	chr12:54443987:A:G	2.08727e-14	-1.51267	-4.00186e-10	3.57929e-10	-2.17489	-4.00186e-10
54444278	chr12:54444278:T:C	2.2015e-14	-0.118335	-1.34105	1.21489e-10	-1.84626	-1.40914
54444288	chr12:54444288:C:G	2.32321e-14	-4.48875e-10	-1.40558	7.91888e-10	-4.48875e-10	-1.38081
54445645	chr12:54445645:C:T	3.47582e-14	-1.0027	-4.00186e-10	1.04892e-09	-1.09971	-4.00186e-10
54445752	chr12:54445752:A:G	2.73624e-15	-2.1298	-1.41473	1.51411e-10	-1.61958	-1.41565
54446131	chr12:54446131:G:A	1.62745e-14	-2.14976	0.388248	5.07239e-10	-2.24813	0.42189
54446359	chr12:54446359:TG:T	2.32308e-14	-4.48875e-10	-1.40564	7.87888e-10	-4.48875e-10	-1.38587
54446573	chr12:54446573:C:T	2.67181e-14	-4.48875e-10	-1.26577	9.26721e-10	-4.48875e-10	-1.22357
54446576	chr12:54446576:G:A	2.43808e-15	-2.24814	-1.41176	1.04969e-10	-2.0367	-1.36486
54446871	chr12:54446871:G:A	3.00102e-15	-2.08445	-1.36771	1.97281e-10	-1.44715	-1.32344
54447521	chr12:54447521:ACT:A	4.28284e-14	-4.48875e-10	-0.793915	1.16985e-09	-4.48875e-10	-0.990591
54447770	chr12:54447770:T:C	3.57316e-14	-4.48875e-10	-0.97508	1.36521e-09	-4.48875e-10	-0.836164
54448204	chr12:54448204:A:C	2.85041e-14	-4.48875e-10	-1.20107	9.06964e-10	-4.48875e-10	-1.24512
54448884	chr12:54448884:A:G	3.5334e-14	-4.48875e-10	-0.98627	1.28047e-09	-4.48875e-10	-0.900241
54449019	chr12:54449019:C:T	2.58812e-14	-4.48875e-10	-1.2976	7.8906e-10	-4.48875e-10	-1.38438
54449245	chr12:54449245:T:C	3.69337e-14	-4.48875e-10	-0.94199	1.33738e-09	-4.48875e-10	-0.856757
54449271	chr12:54449271:T:TC	2.4735e-14	-4.48875e-10	-1.3429	8.02658e-10	-4.48875e-10	-1.3673
54449852	chr12:54449852:G:A	4.12692e-14	-2.22888	1.39788	9.70917e-09	-1.64596	2.77156
54449950	chr12:54449950:C:T	5.2241e-14	-4.48875e-10	-0.595248	2.17177e-09	-4.48875e-10	-0.371926
54450033	chr12:54450033:T:C	4.64391e-14	-4.48875e-10	-0.712973	1.25099e-09	-4.48875e-10	-0.923535
54450320	chr12:54450320:T:C	2.58762e-14	-4.48875e-10	-1.29779	8.30974e-10	-4.48875e-10	-1.33263
54450340	chr12:54450340:C:T	2.32878e-14	-4.48875e-10	-1.40318	7.66092e-10	-4.48875e-10	-1.41392
54450948	chr12:54450948:T:C	2.29941e-14	-4.48875e-10	-1.41588	7.69669e-10	-4.48875e-10	-1.40927
54451069	chr12:54451069:A:T	3.88339e-14	-4.48875e-10	-0.891821	1.41139e-09	-4.48875e-10	-0.802893
54451465	chr12:54451465:A:G	3.5106e-14	-4.48875e-10	-0.992744	1.26526e-09	-4.48875e-10	-0.91219
54451498	chr12:54451498:G:C	2.47059e-14	-4.48875e-10	-1.34407	7.654e-10	-4.48875e-10	-1.41483
54451808	chr12:54451808:C:T	2.35147e-14	-4.48875e-10	-1.39349	7.69388e-10	-4.48875e-10	-1.40963
54452196	chr12:54452196:G:A	3.1185e-15	-2.13262	-1.28114	1.69443e-10	-1.63764	-1.28507
54452424	chr12:54452424:C:T	2.9121e-15	-2.10009	-1.38215	1.45198e-10	-1.6655	-1.41163
54453165	chr12:54453165:A:G	3.01209e-15	-2.07327	-1.37521	1.53128e-10	-1.61475	-1.4092
54453482	chr12:54453482:T:C	2.3017e-14	-4.48875e-10	-1.41488	7.65358e-10	-4.48875e-10	-1.41488
54453787	chr12:54453787:A:G	2.32029e-14	-4.48875e-10	-1.40684	7.65096e-10	-4.48875e-10	-1.41522
54454011	chr12:54454011:C:T	2.99882e-15	-2.08046	-1.37244	1.51273e-10	-1.62811	-1.40803
54454690	chr12:54454690:T:C	1.61189e-14	-1.77112	-4.00186e-10	3.65395e-10	-2.15425	-4.00186e-10
54454996	chr12:54454996:A:G	2.58834e-14	-4.48875e-10	-1.29751	8.31162e-10	-4.48875e-10	-1.3324
54455457	chr12:54455457:A:C	2.65202e-14	-4.48875e-10	-1.27321	7.99546e-10	-4.48875e-10	-1.37118
54455510	chr12:54455510:G:A	1.27904e-14	-2.00242	-4.00186e-10	4.04343e-10	-2.05296	-4.00186e-10
54455834	chr12:54455834:C:T	2.31538e-14	-4.48875e-10	-1.40895	8.07188e-10	-4.48875e-10	-1.36167
54455887	chr12:54455887:T:C	2.35371e-14	-4.48875e-10	-1.39254	7.65618e-10	-4.48875e-10	-1.41454
54456092	chr12:54456092:T:G	2.52263e-15	-2.24116	-1.38465	2.14531e-10	-1.27191	-1.41486
54456133	chr12:54456133:C:G	4.63302e-15	-2.15556	-0.862342	2.08223e-10	-1.65967	-1.05695
54456352	chr12:54456352:T:C	2.44541e-15	-2.24778	-1.40913	1.0936e-10	-2.00476	-1.35581
54456449	chr12:54456449:G:A	2.91551e-15	-2.07784	-1.40323	1.54158e-10	-1.60131	-1.41593
54456683	chr12:54456683:C:G	2.29933e-14	-4.48875e-10	-1.41591	7.70222e-10	-4.48875e-10	-1.40855
54456698	chr12:54456698:C:T	5.66783e-14	-4.48875e-10	-0.513723	2.25617e-09	-4.48875e-10	-0.333799
54456893	chr12:54456893:T:G	1.04553e-14	-2.20401	-4.00186e-10	3.56899e-10	-2.17777	-4.00186e-10
54457323	chr12:54457323:C:T	1.00052e-14	-2.24801	-4.00186e-10	3.331e-10	-2.24678	-4.00186e-10
54457415	chr12:54457415:A:G	3.00015e-15	-2.11729	-1.33516	1.91757e-10	-1.5192	-1.27979
54457787	chr12:54457787:T:TA	2.8159e-15	-2.10962	-1.40621	1.44661e-10	-1.66487	-1.41597
54458021	chr12:54458021:A:G	5.10622e-14	-4.48875e-10	-0.61807	2.01354e-09	-4.48875e-10	-0.447574
54458073	chr12:54458073:G:A	2.7536e-15	-2.13064	-1.40757	1.38416e-10	-1.70914	-1.41583
54458373	chr12:54458373:A:T	2.49028e-14	-4.48875e-10	-1.33614	8.12482e-10	-4.48875e-10	-1.35513
54458806	chr12:54458806:A:AACTT	2.72357e-14	-4.48875e-10	-1.24659	8.11651e-10	-4.48875e-10	-1.35616
54458811	chr12:54458811:AG:A	2.75854e-14	-4.48875e-10	-1.23383	8.17897e-10	-4.48875e-10	-1.34849
54458813	chr12:54458813:ATCTAG:A	2.75246e-14	-4.48875e-10	-1.23604	8.16781e-10	-4.48875e-10	-1.34985
54459716	chr12:54459716:T:C	3.25342e-14	-4.48875e-10	-1.06882	1.17006e-09	-4.48875e-10	-0.990411
54460815	chr12:54460815:C:T	2.30295e-14	-4.48875e-10	-1.41434	7.75162e-10	-4.48875e-10	-1.40215
54461018	chr12:54461018:C:G	1.02485e-14	-2.22398	-4.00186e-10	4.89031e-10	-1.8628	-4.00186e-10
54461027	chr12:54461027:T:C	2.6403e-14	-4.48875e-10	-1.27764	9.52487e-10	-4.48875e-10	-1.19615
54461049	chr12:54461049:G:C	2.35802e-14	-4.48875e-10	-1.39071	7.74046e-10	-4.48875e-10	-1.40359
54461078	chr12:54461078:A:G	1.23758e-14	-2.0058	-0.0295775	3.46236e-10	-2.19247	-0.015633
54461080	chr12:54461080:G:A	1.25002e-14	-1.98971	-0.0356672	3.46842e-10	-2.18482	-0.0215318
54461306	chr12:54461306:A:G	7.05176e-14	0.94743	-1.24268	1.68978e-10	-1.7352	-1.19025
54461794	chr12:54461794:G:A	1.22431e-14	-2.01325	-0.0329052	3.43982e-10	-2.19598	-0.0186527
54462153	chr12:54462153:G:A	5.75865e-14	-4.48875e-10	-0.497828	1.66955e-09	-4.48875e-10	-0.634919
54462268	chr12:54462268:A:G	2.395e-14	-4.48875e-10	-1.37515	8.64202e-10	-4.48875e-10	-1.29342
54462303	chr12:54462303:TCCTG:T	2.88552e-15	-2.08941	-1.402	1.50583e-10	-1.62489	-1.41582
54462574	chr12:54462574:T:C	2.82084e-15	-2.11033	-1.40375	1.44404e-10	-1.66665	-1.41596
54463011	chr12:54463011:A:C	2.32888e-14	-4.48875e-10	-1.40314	8.09055e-10	-4.48875e-10	-1.35936
54464080	chr12:54464080:T:G	2.96582e-15	-2.06094	-1.40303	1.58836e-10	-1.57143	-1.41592
54464108	chr12:54464108:T:C	1.64196e-14	-1.75264	-4.00186e-10	1.78785e-09	-0.566457	-4.00186e-10
54464132	chr12:54464132:T:A	2.32883e-14	-4.48875e-10	-1.40316	8.09029e-10	-4.48875e-10	-1.35939
54464610	chr12:54464610:C:T	2.84867e-15	-2.09578	-1.40849	1.48109e-10	-1.64162	-1.41566
54465597	chr12:54465597:A:G	2.86007e-15	-2.09492	-1.40535	1.48468e-10	-1.63886	-1.41599
54465833	chr12:54465833:A:G	3.18593e-15	-2.0837	-1.30867	1.52639e-10	-1.65027	-1.37688
54465861	chr12:54465861:T:C	2.96701e-15	-2.07953	-1.38403	1.50501e-10	-1.62898	-1.41228
54465947	chr12:54465947:T:C	4.54183e-14	-4.48875e-10	-0.7352	1.84751e-09	-4.48875e-10	-0.533632
54466204	chr12:54466204:G:C	5.1025e-14	-4.48875e-10	-0.6188	2.01189e-09	-4.48875e-10	-0.448395
54466868	chr12:54466868:T:TGAA	5.42398e-14	-4.48875e-10	-0.5577	1.57716e-09	-4.48875e-10	-0.691846
54466985	chr12:54466985:T:C	3.10405e-15	-2.08648	-1.33193	2.05532e-10	-1.45412	-1.27551
54467089	chr12:54467089:A:C	3.96795e-14	0.362716	-1.233	1.08001e-10	-1.97677	-1.39631
54467106	chr12:54467106:T:C	1.04031e-14	-2.20901	-4.00186e-10	3.32912e-10	-2.24735	-4.00186e-10
54467275	chr12:54467275:G:A	2.97059e-15	-2.06219	-1.40016	1.58311e-10	-1.5751	-1.41556
54467355	chr12:54467355:T:C	2.97929e-15	-2.05084	-1.40859	1.6184e-10	-1.55298	-1.41564
54467377	chr12:54467377:C:T	2.30088e-14	-4.48875e-10	-1.41524	7.72624e-10	-4.48875e-10	-1.40543
54468445	chr12:54468445:A:G	2.30078e-14	-4.48875e-10	-1.41528	7.66933e-10	-4.48875e-10	-1.41283
54469110	chr12:54469110:C:T	3.27115e-14	-4.48875e-10	-1.06339	1.30806e-09	-4.48875e-10	-0.878927
54469152	chr12:54469152:T:C	2.91e-15	-2.07619	-1.40677	1.54153e-10	-1.60136	-1.41592
54469324	chr12:54469324:G:A	3.07173e-15	-2.09661	-1.33227	2.0105e-10	-1.47589	-1.27578
54469357	chr12:54469357:C:A	3.10084e-15	-2.15244	-1.267	9.01975e-11	-2.19911	-1.35411
54469366	chr12:54469366:C:T	2.34379e-14	-4.48875e-10	-1.39676	8.60128e-10	-4.48875e-10	-1.29814
54469369	chr12:54469369:A:G	2.86744e-15	-2.09248	-1.40522	1.49329e-10	-1.63308	-1.416
54469846	chr12:54469846:G:A	2.86259e-15	-2.11304	-1.38635	1.41964e-10	-1.68782	-1.41183
54469926	chr12:54469926:A:G	2.30037e-14	-4.48875e-10	-1.41546	7.66286e-10	-4.48875e-10	-1.41367
54470227	chr12:54470227:T:G	2.30011e-14	-4.48875e-10	-1.41557	7.71543e-10	-4.48875e-10	-1.40683
54470719	chr12:54470719:TG:T	1.0243e-14	-2.22452	-4.00186e-10	4.60534e-10	-1.92284	-4.00186e-10
54471088	chr12:54471088:T:A	2.37785e-14	-4.48875e-10	-1.38233	7.74916e-10	-4.48875e-10	-1.40247
54471585	chr12:54471585:C:T	5.75305e-14	-4.48875e-10	-0.498799	1.668e-09	-4.48875e-10	-0.635844
54471667	chr12:54471667:C:A	2.82057e-15	-2.10654	-1.40763	1.44821e-10	-1.6639	-1.41582
54471741	chr12:54471741:T:C	2.73817e-15	-2.13544	-1.40839	1.36299e-10	-1.72469	-1.41568
54472069	chr12:54472069:T:C	4.13959e-14	-4.48875e-10	-0.827932	1.56881e-09	-4.48875e-10	-0.697151
54472423	chr12:54472423:G:A	2.30366e-14	-4.48875e-10	-1.41403	7.65262e-10	-4.48875e-10	-1.41501
54472501	chr12:54472501:G:A	2.99293e-15	-2.13278	-1.32208	1.86559e-10	-1.5631	-1.26338
54473185	chr12:54473185:T:G	2.81659e-15	-2.11553	-1.40006	1.4242e-10	-1.68088	-1.41556
54473207	chr12:54473207:T:C	2.54317e-15	-2.21259	-1.40511	1.37131e-10	-1.72202	-1.41227
54473400	chr12:54473400:A:C	2.98004e-15	-2.06488	-1.3943	1.56898e-10	-1.58533	-1.4143
54473491	chr12:54473491:T:C	2.41422e-14	-4.48875e-10	-1.36715	8.76368e-10	-4.48875e-10	-1.27944
54473644	chr12:54473644:C:T	5.14109e-14	-4.48875e-10	-0.611264	1.51552e-09	-4.48875e-10	-0.731711
54473792	chr12:54473792:G:C	3.20928e-15	-2.02678	-1.35829	1.54509e-10	-1.60455	-1.41042
54473813	chr12:54473813:G:A	4.55985e-14	-4.48875e-10	-0.731241	1.35329e-09	-4.48875e-10	-0.844933
54473842	chr12:54473842:T:G	3.10134e-15	-2.09314	-1.32614	2.03014e-10	-1.47239	-1.26956
54473857	chr12:54473857:T:C	2.93415e-15	-2.07808	-1.39662	1.52105e-10	-1.61573	-1.41492
54473989	chr12:54473989:G:C	4.00261e-14	-4.48875e-10	-0.861582	1.5342e-09	-4.48875e-10	-0.71946
54474419	chr12:54474419:G:GT	3.02691e-15	-2.04302	-1.40056	1.6244e-10	-1.54924	-1.41568
54474486	chr12:54474486:G:A	2.97892e-15	-2.05397	-1.40558	1.59507e-10	-1.56716	-1.41598
54474549	chr12:54474549:G:A	5.01947e-14	-4.48875e-10	-0.635205	1.47036e-09	-4.48875e-10	-0.76196
54475365	chr12:54475365:T:C	2.31992e-14	-4.48875e-10	-1.407	7.91316e-10	-4.48875e-10	-1.38153
54475695	chr12:54475695:C:T	4.60418e-15	-1.91469	-1.10946	9.66398e-11	-2.23182	-1.25242
54476794	chr12:54476794:C:G	3.51066e-15	-2.01822	-1.27709	1.8754e-10	-1.473	-1.34823
54477063	chr12:54477063:C:T	2.78435e-14	-4.48875e-10	-1.22452	8.96982e-10	-4.48875e-10	-1.25619
54477142	chr12:54477142:C:T	2.90763e-15	-2.09245	-1.39132	1.23268e-10	-2.05817	-1.1827
54477329	chr12:54477329:A:G	1.03144e-14	-2.21758	-4.00186e-10	5.37428e-10	-1.76843	-4.00186e-10
54477622	chr12:54477622:T:A	2.38839e-14	-4.48875e-10	-1.37791	8.75873e-10	-4.48875e-10	-1.28
54478137	chr12:54478137:G:T	2.39158e-14	-4.48875e-10	-1.37658	8.78306e-10	-4.48875e-10	-1.27723
54478847	chr12:54478847:C:T	3.02123e-15	-2.07638	-1.36907	1.3323e-10	-2.04117	-1.12198
54478942	chr12:54478942:CTG:C	1.18838e-14	-2.07594	-4.00186e-10	3.85827e-10	-2.09984	-4.00186e-10
54479186	chr12:54479186:C:T	2.30051e-14	-4.48875e-10	-1.4154	7.85701e-10	-4.48875e-10	-1.38865
54479300	chr12:54479300:C:T	2.98762e-14	-4.48875e-10	-1.15405	8.26672e-10	-4.48875e-10	-1.33782
54479335	chr12:54479335:A:G	4.70138e-15	-1.58762	-1.41564	9.60604e-11	-2.13164	-1.35861
54479676	chr12:54479676:C:T	4.35533e-14	-4.48875e-10	-0.777129	1.68015e-09	-4.48875e-10	-0.628585
54479806	chr12:54479806:T:C	3.063e-15	-2.02688	-1.40484	1.19593e-10	-2.06209	-1.20904
54480060	chr12:54480060:G:A	4.66371e-15	-1.59821	-1.41309	9.82037e-11	-2.13949	-1.32869
54480423	chr12:54480423:A:G	3.07218e-15	-2.02733	-1.4014	1.21201e-10	-2.06255	-1.19522
54480686	chr12:54480686:C:T	4.90892e-15	-1.911	-1.04906	2.88222e-10	-1.33224	-1.05925
54480972	chr12:54480972:C:A	3.03281e-15	-2.0383	-1.40333	1.19021e-10	-2.07295	-1.20298
54481055	chr12:54481055:T:C	2.3031e-14	-4.48875e-10	-1.41428	8.0114e-10	-4.48875e-10	-1.36919
54481196	chr12:54481196:T:C	2.97649e-15	-2.05459	-1.40578	1.16207e-10	-2.08702	-1.21284
54481586	chr12:54481586:G:A	3.94384e-15	-1.86811	-1.31085	1.99422e-10	-1.38302	-1.37678
54481671	chr12:54481671:C:T	4.39591e-15	-1.79043	-1.28001	2.27558e-10	-1.27075	-1.35707
54481862	chr12:54481862:T:A	3.2232e-14	-1.07815	-4.00186e-10	2.69875e-09	-0.15468	-4.00186e-10
54481981	chr12:54481981:C:G	2.26877e-14	-1.42929	-4.00186e-10	4.58715e-10	-1.9268	-4.00186e-10
54482103	chr12:54482103:G:A	2.89876e-15	-2.07713	-1.4097	1.15651e-10	-2.08608	-1.21857
54482365	chr12:54482365:G:A	2.34035e-14	-4.48875e-10	-1.39823	8.15639e-10	-4.48875e-10	-1.35125
54482446	chr12:54482446:G:A	3.0699e-15	-2.02814	-1.40133	1.21164e-10	-2.06311	-1.19497
54482644	chr12:54482644:A:T	4.17816e-15	-1.70526	-1.41598	1.01528e-10	-2.08034	-1.35455
54482747	chr12:54482747:A:C	2.30168e-14	-4.48875e-10	-1.41489	7.88124e-10	-4.48875e-10	-1.38557
54482780	chr12:54482780:C:A	2.82597e-15	-2.24083	-1.27144	1.11049e-10	-2.13532	-1.20994
54483075	chr12:54483075:G:A	2.30531e-14	-4.48875e-10	-1.41332	7.95948e-10	-4.48875e-10	-1.37569
54483079	chr12:54483079:C:A	2.99255e-15	-2.04011	-1.41488	1.11786e-10	-2.07086	-1.26778
54483097	chr12:54483097:T:C	2.30039e-14	-4.48875e-10	-1.41545	7.85093e-10	-4.48875e-10	-1.38942
54483230	chr12:54483230:G:T	2.82201e-15	-2.10377	-1.40989	9.33245e-11	-2.14296	-1.37618
54483316	chr12:54483316:C:T	2.31212e-14	-4.48875e-10	-1.41036	7.64841e-10	-4.48875e-10	-1.41556
54483417	chr12:54483417:T:A	4.91064e-15	-1.88735	-1.07237	2.93289e-10	-1.29175	-1.08232
54483468	chr12:54483468:T:C	3.62208e-15	-1.94246	-1.32161	8.29663e-11	-2.24241	-1.39438
54483598	chr12:54483598:G:C	2.65399e-14	-4.48875e-10	-1.27246	8.41998e-10	-4.48875e-10	-1.31945
54483645	chr12:54483645:C:T	4.9224e-15	-1.92264	-1.03468	2.87162e-10	-1.35011	-1.04507
54483689	chr12:54483689:T:C	2.99331e-15	-2.04872	-1.40602	1.16736e-10	-2.08115	-1.21416
54483968	chr12:54483968:T:C	2.30196e-14	-0.421492	-0.993277	2.10669e-10	-1.29511	-1.40982
54484051	chr12:54484051:C:T	2.34104e-14	-4.48875e-10	-1.39793	7.72547e-10	-4.48875e-10	-1.40553
54485258	chr12:54485258:C:T	2.34879e-14	-4.48875e-10	-1.39463	7.65761e-10	-4.48875e-10	-1.41436
54485788	chr12:54485788:T:G	2.34428e-14	-4.48875e-10	-1.39655	8.00434e-10	-4.48875e-10	-1.37007
54485970	chr12:54485970:T:C	3.10486e-15	-2.01183	-1.40631	1.20501e-10	-2.04816	-1.21541
54486133	chr12:54486133:G:A	3.04431e-15	-2.0331	-1.40474	1.19011e-10	-2.06752	-1.20849
54486581	chr12:54486581:T:C	3.09825e-15	-2.01451	-1.40577	1.20528e-10	-2.05035	-1.21299
54486692	chr12:54486692:T:G	3.09668e-15	-2.01566	-1.40513	1.20715e-10	-2.05157	-1.21022
54486752	chr12:54486752:G:A	3.11808e-15	-2.00823	-1.40567	1.21258e-10	-2.04478	-1.21253
54486865	chr12:54486865:G:T	2.97903e-15	-2.06659	-1.39293	1.26147e-10	-2.03	-1.18777
54487710	chr12:54487710:C:T	2.44083e-14	-4.48875e-10	-1.35619	7.9158e-10	-4.48875e-10	-1.38119
54487934	chr12:54487934:C:T	1.70283e-14	-0.393985	-1.32226	2.05624e-10	-1.33351	-1.39567
54489049	chr12:54489049:C:T	3.36454e-15	-1.92958	-1.40825	1.28438e-10	-1.97522	-1.22456
54489596	chr12:54489596:T:C	3.53564e-15	-1.99558	-1.29264	8.37691e-11	-2.24727	-1.37989
54489754	chr12:54489754:C:T	2.38358e-14	-4.48875e-10	-1.37993	8.72187e-10	-4.48875e-10	-1.28422
54490125	chr12:54490125:G:A	4.20469e-14	-4.48875e-10	-0.812329	1.61838e-09	-4.48875e-10	-0.666045
54490141	chr12:54490141:A:C	2.40052e-14	-4.48875e-10	-1.37284	8.83668e-10	-4.48875e-10	-1.27114
54490231	chr12:54490231:A:G	4.36084e-15	-1.6647	-1.41375	1.00929e-10	-2.10896	-1.33185
54490418	chr12:54490418:A:C	1.41164e-14	-1.90378	-4.00186e-10	1.66757e-09	-0.636103	-4.00186e-10
54490677	chr12:54490677:C:T	3.28186e-15	-1.9565	-1.4062	1.26394e-10	-2.00052	-1.2153
54490750	chr12:54490750:A:G	3.30947e-15	-1.95005	-1.40428	1.27714e-10	-1.99376	-1.21167
54490751	chr12:54490751:G:A	3.28883e-15	-1.956	-1.40458	1.2679e-10	-1.99977	-1.21293
54490800	chr12:54490800:C:G	2.68642e-14	-4.48875e-10	-1.26032	8.68918e-10	-4.48875e-10	-1.28798
54491079	chr12:54491079:G:T	3.24355e-15	-1.97142	-1.40303	1.25815e-10	-2.01387	-1.20655
54491149	chr12:54491149:T:G	2.315e-14	-4.48875e-10	-1.40912	7.66194e-10	-4.48875e-10	-1.41379
54491188	chr12:54491188:A:G	5.07317e-15	-1.62065	-1.3065	2.02535e-10	-1.37	-1.37431
54491736	chr12:54491736:T:A	3.24937e-15	-1.96339	-1.40926	1.23736e-10	-2.00724	-1.22983
54491898	chr12:54491898:A:G	5.16472e-15	-1.60185	-1.30741	2.06637e-10	-1.34935	-1.37491
54491904	chr12:54491904:C:T	2.66621e-14	-4.48875e-10	-1.26787	8.18752e-10	-4.48875e-10	-1.34744
54491968	chr12:54491968:TC:T	4.95707e-15	-1.89457	-1.05573	2.94201e-10	-1.30525	-1.06571
54492301	chr12:54492301:T:G	2.29953e-14	-4.48875e-10	-1.41582	7.82944e-10	-4.48875e-10	-1.39216
54492318	chr12:54492318:A:T	4.77751e-15	-1.96393	-1.02326	2.70896e-10	-1.41977	-1.03372
54492413	chr12:54492413:C:T	2.52201e-14	-4.48875e-10	-1.32347	8.08383e-10	-4.48875e-10	-1.36019
54492624	chr12:54492624:T:C	3.82627e-15	-1.94997	-1.25925	8.63108e-11	-2.24227	-1.355
54492625	chr12:54492625:G:A	2.29917e-14	-4.48875e-10	-1.41598	7.80789e-10	-4.48875e-10	-1.39492
54492905	chr12:54492905:C:T	4.54732e-15	-1.62279	-1.41379	9.87116e-11	-2.13055	-1.33247
54493064	chr12:54493064:C:G	5.26731e-15	-1.81775	-1.07185	2.3509e-10	-1.51234	-1.08292
54493404	chr12:54493404:T:G	2.99844e-15	-2.05129	-1.40173	1.17632e-10	-2.08623	-1.20143
54493509	chr12:54493509:T:A	3.03873e-15	-2.03687	-1.40281	1.18501e-10	-2.07481	-1.20549
54493777	chr12:54493777:A:G	3.10823e-15	-2.01374	-1.40332	1.20832e-10	-2.05308	-1.20774
54493792	chr12:54493792:T:C	3.50793e-15	-1.95894	-1.33715	8.22723e-11	-2.24373	-1.40147
54493920	chr12:54493920:A:C	3.15798e-15	-1.99656	-1.40462	1.22093e-10	-2.03746	-1.21298
54494060	chr12:54494060:A:G	3.18708e-15	-1.99265	-1.39936	1.25128e-10	-2.03373	-1.19216
54494355	chr12:54494355:G:A	3.77172e-15	-1.92535	-1.29824	8.37673e-11	-2.23943	-1.38776
54494411	chr12:54494411:A:G	2.7305e-14	-4.48875e-10	-1.24404	8.8178e-10	-4.48875e-10	-1.27328
54495236	chr12:54495236:T:G	3.50179e-15	-2.22839	-1.06945	1.57353e-10	-2.19239	-0.804341
54495296	chr12:54495296:G:A	2.47066e-15	-2.23184	-1.41479	4.79862e-10	-0.465745	-1.41598
54495394	chr12:54495394:A:G	5.13612e-15	-1.74964	-1.16518	2.29082e-10	-1.44891	-1.17224
54495567	chr12:54495567:C:T	3.33023e-14	-4.48875e-10	-1.04549	9.60532e-10	-4.48875e-10	-1.18774
54495603	chr12:54495603:C:G	5.03227e-15	-1.66564	-1.2696	2.00296e-10	-1.49898	-1.25645
54495902	chr12:54495902:G:A	3.74578e-14	-4.48875e-10	-0.927901	1.45238e-09	-4.48875e-10	-0.774265
54495914	chr12:54495914:T:A	2.71565e-15	-2.15767	-1.39441	1.21482e-10	-2.06336	-1.1921
54496155	chr12:54496155:A:G	5.47415e-15	-1.46269	-1.38839	1.02444e-10	-2.18379	-1.24212
54496717	chr12:54496717:T:C	3.26271e-15	-2.0479	-1.32066	1.46429e-10	-2.08352	-0.98517
54496953	chr12:54496953:T:C	1.44143e-14	-0.57493	-1.30797	2.26461e-10	-1.22287	-1.40978
54497401	chr12:54497401:G:A	2.29948e-14	-4.48875e-10	-1.41585	7.66755e-10	-4.48875e-10	-1.41306
54498104	chr12:54498104:A:T	3.13887e-15	-2.03128	-1.37597	1.86469e-10	-1.51048	-1.31648
54498335	chr12:54498335:G:C	4.31592e-15	-1.67417	-1.41463	1.10173e-10	-1.94456	-1.40861
54498457	chr12:54498457:G:C	3.04627e-14	-4.48875e-10	-1.13461	8.92184e-10	-4.48875e-10	-1.26155
54498953	chr12:54498953:T:A	3.02496e-14	-4.48875e-10	-1.14163	8.90921e-10	-4.48875e-10	-1.26297
54499184	chr12:54499184:G:A	1.00396e-14	-2.24458	-4.00186e-10	6.39604e-10	-1.59438	-4.00186e-10
54499194	chr12:54499194:G:A	2.80392e-15	-2.10411	-1.41598	9.83908e-11	-2.14259	-1.32369
54499216	chr12:54499216:G:A	6.77357e-15	-1.26334	-1.37474	1.03552e-10	-2.20899	-1.20616
54499243	chr12:54499243:G:A	2.43503e-15	-2.24687	-1.41429	4.68473e-10	-0.492436	-1.41331
54500650	chr12:54500650:A:G	2.37964e-14	-4.48875e-10	-1.38158	8.15502e-10	-4.48875e-10	-1.35142
54501654	chr12:54501654:G:T	3.77313e-15	-2.05451	-1.1687	1.87463e-10	-2.08775	-0.733892
54501694	chr12:54501694:T:C	2.6934e-14	-4.48875e-10	-1.25772	8.17856e-10	-4.48875e-10	-1.34854
54501889	chr12:54501889:T:C	1.00189e-12	-4.48875e-10	2.35852	2.64463e-08	-4.48875e-10	2.12765
54501902	chr12:54501902:T:C	2.65493e-15	-2.21017	-1.36452	1.49293e-09	0.668832	-1.41556
54502081	chr12:54502081:A:AT	2.31462e-14	-4.48875e-10	-1.40928	8.48623e-10	-4.48875e-10	-1.31161
54502273	chr12:54502273:T:A	2.51819e-15	-2.24773	-1.37984	1.06929e-10	-2.09092	-1.29214
54502319	chr12:54502319:C:T	1.01141e-14	-2.23719	-4.00186e-10	3.34315e-10	-2.24314	-4.00186e-10
54502706	chr12:54502706:G:A	2.45189e-15	-2.23828	-1.41597	2.6713e-10	-1.05292	-1.41457
54502766	chr12:54502766:C:T	3.61479e-15	-2.15403	-1.11205	1.02431e-10	-2.24799	-1.17805
54503020	chr12:54503020:G:A	2.68854e-15	-2.21504	-1.34708	1.44065e-10	-2.02923	-1.05573
54503267	chr12:54503267:T:C	2.63269e-14	-4.48875e-10	-1.28052	8.05924e-10	-4.48875e-10	-1.36324
54503428	chr12:54503428:A:T	2.87399e-15	-2.13733	-1.35809	1.18699e-10	-1.94126	-1.33737
54503633	chr12:54503633:T:A	2.34145e-14	-4.48875e-10	-1.39776	7.67522e-10	-4.48875e-10	-1.41206
54503638	chr12:54503638:C:T	2.34601e-14	-4.48875e-10	-1.39581	7.68193e-10	-4.48875e-10	-1.41118
54503767	chr12:54503767:T:C	3.41571e-14	-4.48875e-10	-1.02014	9.34194e-10	-4.48875e-10	-1.21554
54503774	chr12:54503774:G:T	2.68061e-14	-4.48875e-10	-1.26248	8.15399e-10	-4.48875e-10	-1.35155
54503786	chr12:54503786:G:A	2.57265e-15	-2.24753	-1.35865	1.10917e-10	-2.08746	-1.25899
54503795	chr12:54503795:C:T	8.68357e-15	-0.979294	-1.41039	8.99762e-11	-2.24524	-1.31044
54504225	chr12:54504225:C:G	2.89568e-14	-4.48875e-10	-1.18531	1.07384e-09	-4.48875e-10	-1.07623
54504260	chr12:54504260:T:C	3.00099e-14	-4.48875e-10	-1.14959	8.99039e-10	-4.48875e-10	-1.2539
54504874	chr12:54504874:C:T	7.25585e-13	2.03586	-4.00186e-10	6.39319e-09	0.707764	-4.00186e-10
54504930	chr12:54504930:G:A	2.71442e-14	-4.48875e-10	-1.24995	1.02196e-09	-4.48875e-10	-1.12575
54505164	chr12:54505164:C:T	2.53535e-15	-2.24808	-1.37271	1.08617e-10	-2.08544	-1.28195
54505449	chr12:54505449:T:C	2.89197e-14	-4.48875e-10	-1.18659	1.07214e-09	-4.48875e-10	-1.07782
54505745	chr12:54505745:A:C	2.4631e-15	-2.24789	-1.40181	1.03434e-10	-2.07931	-1.33698
54505851	chr12:54505851:G:A	2.38859e-14	-4.48875e-10	-1.37783	7.67063e-10	-4.48875e-10	-1.41266
54505961	chr12:54505961:C:T	2.29916e-14	-4.48875e-10	-1.41599	7.70934e-10	-4.48875e-10	-1.40762
54506197	chr12:54506197:A:G	1.34887e-14	-1.94926	-4.00186e-10	1.49227e-09	-0.74717	-4.00186e-10
54506602	chr12:54506602:A:T	3.11234e-15	-2.18286	-1.23288	1.01975e-10	-2.20202	-1.22847
54509188	chr12:54509188:T:C	6.20561e-14	-0.423076	-4.00186e-10	3.86276e-10	-2.09867	-4.00186e-10
54509452	chr12:54509452:G:A	2.57874e-14	-4.48875e-10	-1.30123	8.22114e-10	-4.48875e-10	-1.34335
54509524	chr12:54509524:T:C	2.65313e-15	-2.23371	-1.34167	3.96453e-10	-0.707712	-1.36496
54510108	chr12:54510108:T:C	6.5738e-14	-4.48875e-10	-0.365437	2.43031e-09	-4.48875e-10	-0.259451
54510571	chr12:54510571:C:T	1.24208e-14	-2.03174	-4.00186e-10	3.61855e-10	-2.16398	-4.00186e-10
54510984	chr12:54510984:T:C	2.34953e-14	-4.48875e-10	-1.39432	8.16987e-10	-4.48875e-10	-1.3496
54510994	chr12:54510994:T:C	2.74914e-15	-2.24811	-1.29172	9.24172e-11	-2.13357	-1.39535
54511237	chr12:54511237:G:A	1.09765e-14	-0.750392	-1.40497	9.25531e-11	-2.24649	-1.28095
54512795	chr12:54512795:TGTGA:T	2.35327e-14	-4.48875e-10	-1.39272	7.7056e-10	-4.48875e-10	-1.40811
54512798	chr12:54512798:GAGTAAT:G	2.37456e-14	-4.48875e-10	-1.38372	8.23801e-10	-4.48875e-10	-1.3413
54512827	chr12:54512827:T:C	2.32027e-14	-4.48875e-10	-1.40685	7.64744e-10	-4.48875e-10	-1.41568
54513293	chr12:54513293:C:T	2.39977e-14	-4.48875e-10	-1.37316	8.42098e-10	-4.48875e-10	-1.31933
54513670	chr12:54513670:T:C	3.82319e-15	-2.06108	-1.14895	1.1895e-10	-2.01265	-1.26387
54514100	chr12:54514100:A:G	2.11992e-14	-1.49715	-4.00186e-10	6.18025e-10	-1.6287	-4.00186e-10
54514103	chr12:54514103:A:G	2.66411e-14	-4.48875e-10	-1.26866	9.84274e-10	-4.48875e-10	-1.16332
54514197	chr12:54514197:G:A	2.7636e-15	-2.22587	-1.30871	1.08985e-10	-2.08427	-1.27974
54514393	chr12:54514393:T:C	5.03925e-14	-4.48875e-10	-0.631273	1.48098e-09	-4.48875e-10	-0.754766
54514412	chr12:54514412:G:C	1.49545e-14	-0.837339	-1.00876	3.23673e-10	-1.42333	-0.852164
54514624	chr12:54514624:T:C	3.26409e-14	-4.48875e-10	-1.06555	1.28582e-09	-4.48875e-10	-0.896077
54514891	chr12:54514891:G:A	1.25475e-14	-1.3869	-0.634692	2.837e-10	-2.16768	-0.239633
54515128	chr12:54515128:G:C	2.4714e-14	-4.48875e-10	-1.34374	7.95828e-10	-4.48875e-10	-1.37584
54515321	chr12:54515321:TGTG:T	6.37873e-14	-0.395561	-4.00186e-10	9.26302e-10	-1.22402	-4.00186e-10
54515505	chr12:54515505:A:G	2.48155e-14	-4.48875e-10	-1.33965	9.53192e-10	-4.48875e-10	-1.19541
54515640	chr12:54515640:G:A	4.22645e-14	0.514668	-1.32184	2.28815e-10	-1.47318	-1.14913
54516014	chr12:54516014:A:AT	2.78987e-15	-2.11812	-1.407	8.89728e-11	-2.19858	-1.36832
54516041	chr12:54516041:T:C	1.1111e-14	-2.14318	-4.00186e-10	5.91213e-10	-1.67305	-4.00186e-10
54516052	chr12:54516052:G:T	2.33496e-14	-4.48875e-10	-1.40054	7.64816e-10	-4.48875e-10	-1.41559
54516082	chr12:54516082:G:A	2.77282e-15	-2.12222	-1.40903	8.83263e-11	-2.20108	-1.37311
54516377	chr12:54516377:A:T	3.68734e-14	-4.48875e-10	-0.943625	1.48108e-09	-4.48875e-10	-0.754699
54516494	chr12:54516494:T:G	2.69737e-15	-2.15264	-1.4062	8.73158e-11	-2.2191	-1.3666
54516999	chr12:54516999:G:A	2.29999e-14	-4.48875e-10	-1.41563	7.71282e-10	-4.48875e-10	-1.40717
54517053	chr12:54517053:G:A	2.60108e-15	-2.21739	-1.3778	9.06677e-11	-2.20783	-1.3402
54517122	chr12:54517122:T:G	2.05341e-14	-1.52903	-4.00186e-10	3.34818e-10	-2.24164	-4.00186e-10
54517592	chr12:54517592:C:T	1.47184e-14	-1.86202	-4.00186e-10	3.55055e-10	-2.18295	-4.00186e-10
54517642	chr12:54517642:C:T	1.00774e-14	-0.82761	-1.41321	1.79888e-10	-1.47737	-1.38552
54517984	chr12:54517984:C:T	6.8415e-14	0.905262	-1.23079	2.7653e-10	-1.4008	-1.0321
54518080	chr12:54518080:T:C	5.5137e-15	-1.43573	-1.40815	8.14917e-11	-2.2404	-1.41432
54518090	chr12:54518090:A:C	5.51021e-15	-1.43817	-1.40634	8.14162e-11	-2.24064	-1.41501
54518199	chr12:54518199:G:A	2.57217e-15	-2.22457	-1.3818	1.10607e-10	-1.96197	-1.38728
54519344	chr12:54519344:T:C	5.59236e-13	1.77546	-4.00186e-10	2.3916e-09	-0.275506	-4.00186e-10
54519352	chr12:54519352:T:G	2.90493e-15	-2.15247	-1.33223	9.86353e-11	-2.21822	-1.24558
54519663	chr12:54519663:A:G	1.18177e-14	-2.08152	-4.00186e-10	3.58493e-10	-2.17332	-4.00186e-10
54519821	chr12:54519821:G:A	2.44422e-14	-4.48875e-10	-1.35481	7.76719e-10	-4.48875e-10	-1.40015
54520182	chr12:54520182:G:C	2.90296e-15	-2.19044	-1.29495	2.64294e-10	-1.14602	-1.33214
54520533	chr12:54520533:A:G	6.76829e-15	-1.43841	-1.20046	9.01592e-11	-2.24447	-1.30917
54520582	chr12:54520582:C:T	3.17057e-14	-4.48875e-10	-1.09462	1.00922e-09	-4.48875e-10	-1.13829
54520867	chr12:54520867:A:G	6.05859e-15	-1.51479	-1.23484	9.34751e-11	-2.2445	-1.27303
54521148	chr12:54521148:C:T	3.11562e-14	-1.1121	-4.00186e-10	3.62691e-10	-2.16167	-4.00186e-10
54521520	chr12:54521520:G:T	2.03164e-14	-1.53969	-4.00186e-10	3.30128e-09	0.0468415	-4.00186e-10
54522074	chr12:54522074:A:G	2.35743e-14	-4.48875e-10	-1.39096	8.142e-10	-4.48875e-10	-1.35302
54522583	chr12:54522583:A:G	1.13706e-14	-2.12008	-4.00186e-10	6.19829e-10	-1.62578	-4.00186e-10
54522874	chr12:54522874:A:G	2.33997e-14	-4.48875e-10	-1.39839	8.06451e-10	-4.48875e-10	-1.36258
54522875	chr12:54522875:C:T	2.31483e-14	-4.48875e-10	-1.40919	7.6679e-10	-4.48875e-10	-1.41301
54522906	chr12:54522906:C:T	2.45778e-14	-4.48875e-10	-1.34927	7.85902e-10	-4.48875e-10	-1.38839
54524221	chr12:54524221:G:A	3.95316e-14	-4.48875e-10	-0.874015	1.1876e-09	-4.48875e-10	-0.975538
54525263	chr12:54525263:C:T	3.89882e-15	-2.04704	-1.1434	1.05551e-10	-2.16878	-1.22725
54525640	chr12:54525640:GC:G	2.30137e-14	-4.48875e-10	-1.41502	7.65392e-10	-4.48875e-10	-1.41484
54525655	chr12:54525655:C:T	2.88851e-14	-4.48875e-10	-1.18779	9.01608e-10	-4.48875e-10	-1.25105
54525672	chr12:54525672:C:T	1.22821e-13	1.6756	-1.41598	1.05416e-10	-2.05355	-1.34376
54525793	chr12:54525793:T:G	1.14887e-14	-2.10975	-4.00186e-10	9.35948e-10	-1.21367	-4.00186e-10
54525868	chr12:54525868:A:G	8.13746e-15	-1.16424	-1.2904	7.53515e-10	-0.192937	-1.23754
54525966	chr12:54525966:C:A	3.00756e-15	-2.14942	-1.30057	9.84262e-11	-2.09685	-1.36907
54526039	chr12:54526039:A:G	2.75888e-14	-4.48875e-10	-1.23371	1.00794e-09	-4.48875e-10	-1.13956
54526782	chr12:54526782:T:C	2.61993e-15	-2.20131	-1.38666	8.92844e-11	-2.15177	-1.41163
54526860	chr12:54526860:T:C	2.45384e-14	-4.48875e-10	-1.35088	8.47564e-10	-4.48875e-10	-1.31286
54526989	chr12:54526989:C:A	2.50509e-14	-1.33021	-4.00186e-10	1.92297e-09	-0.493598	-4.00186e-10
54526995	chr12:54526995:T:C	2.52934e-15	-2.24628	-1.37688	8.17138e-11	-2.23666	-1.41534
54527352	chr12:54527352:C:T	2.96606e-14	-4.48875e-10	-1.16129	9.0441e-10	-4.48875e-10	-1.24794
54527668	chr12:54527668:C:T	3.62994e-14	-4.48875e-10	-0.959314	1.45569e-09	-4.48875e-10	-0.771991
54528556	chr12:54528556:A:G	4.00904e-15	-2.04229	-1.12027	9.34271e-11	-2.22415	-1.29389
54528702	chr12:54528702:C:T	3.53377e-15	-2.21162	-1.07713	1.13304e-10	-2.13112	-1.19403
54528713	chr12:54528713:C:T	3.15637e-14	-4.48875e-10	-1.09911	9.73518e-10	-4.48875e-10	-1.17431
54529118	chr12:54529118:G:A	2.35064e-14	-4.48875e-10	-1.39384	7.94632e-10	-4.48875e-10	-1.37735
54529250	chr12:54529250:C:T	4.24399e-15	-2.18273	-0.922879	1.33691e-10	-2.07643	-1.08327
54529298	chr12:54529298:A:G	2.62316e-15	-2.21041	-1.37632	8.68859e-11	-2.17893	-1.4117
54529310	chr12:54529310:T:A	2.32463e-14	-4.48875e-10	-1.40497	7.64657e-10	-4.48875e-10	-1.4158
54529316	chr12:54529316:G:C	3.11474e-14	-4.48875e-10	-1.11238	9.61918e-10	-4.48875e-10	-1.1863
54529543	chr12:54529543:A:G	3.00859e-14	-4.48875e-10	-1.14706	1.00892e-09	-4.48875e-10	-1.13859
54529908	chr12:54529908:T:A	1.95089e-14	-1.58025	-4.00186e-10	1.23728e-09	-0.934553	-4.00186e-10
54530362	chr12:54530362:C:T	1.7473e-14	-1.98326	0.292805	4.38257e-10	-2.16579	0.193367
54530396	chr12:54530396:G:A	1.16026e-14	-1.98385	-0.11604	3.08665e-10	-2.15871	-0.164262
54530606	chr12:54530606:A:G	2.671e-14	-4.48875e-10	-1.26608	8.29938e-10	-4.48875e-10	-1.33387
54530720	chr12:54530720:C:T	3.07255e-15	-2.21379	-1.21482	9.59571e-11	-2.14621	-1.34511
54530734	chr12:54530734:A:G	3.26489e-14	-4.48875e-10	-1.0653	1.00282e-09	-4.48875e-10	-1.14466
54530767	chr12:54530767:C:T	1.53429e-14	-1.82046	-4.00186e-10	4.80293e-10	-1.88083	-4.00186e-10
54530786	chr12:54530786:T:A	4.13958e-14	-4.48875e-10	-0.827936	1.26527e-09	-4.48875e-10	-0.912185
54530988	chr12:54530988:G:A	2.62713e-15	-2.17401	-1.41121	8.42685e-11	-2.23595	-1.38527
54531087	chr12:54531087:A:T	3.95556e-14	-4.48875e-10	-0.873407	1.21358e-09	-4.48875e-10	-0.953896
54531890	chr12:54531890:T:G	4.94447e-15	-2.03394	-0.918908	1.43689e-10	-2.13427	-0.953307
54532423	chr12:54532423:G:A	3.24105e-14	-4.48875e-10	-1.07263	9.96612e-10	-4.48875e-10	-1.15086
54532424	chr12:54532424:C:T	1.42686e-14	-1.89305	-4.00186e-10	4.71293e-10	-1.89974	-4.00186e-10
54532545	chr12:54532545:G:A	4.24877e-15	-1.6921	-1.41239	9.64222e-11	-2.10178	-1.38471
54533033	chr12:54533033:T:G	3.79832e-15	-1.80898	-1.40758	8.81001e-11	-2.22807	-1.34868
54533098	chr12:54533098:G:A	3.68259e-14	-4.48875e-10	-0.944914	1.12236e-09	-4.48875e-10	-1.03203
54533250	chr12:54533250:G:C	1.12783e-14	-2.12823	-4.00186e-10	3.4891e-10	-2.20041	-4.00186e-10
54533838	chr12:54533838:G:A	4.9921e-14	-4.48875e-10	-0.640674	1.50113e-09	-4.48875e-10	-0.741255
54533944	chr12:54533944:T:C	2.35166e-14	-4.48875e-10	-1.39341	7.88897e-10	-4.48875e-10	-1.38459
54534527	chr12:54534527:C:T	4.29399e-14	-4.48875e-10	-0.791313	1.3102e-09	-4.48875e-10	-0.877291
54534813	chr12:54534813:T:A	6.14282e-15	-1.78598	-0.949854	5.73614e-10	-0.990849	-0.712419
54534850	chr12:54534850:C:T	3.75089e-15	-1.90695	-1.32217	9.20416e-11	-2.22437	-1.30861
54535488	chr12:54535488:C:G	4.27589e-15	-2.24299	-0.855129	9.5488e-11	-2.24337	-1.25285
54535580	chr12:54535580:C:T	3.93476e-15	-2.24388	-0.937384	9.15758e-11	-2.243	-1.29506
54536642	chr12:54536642:G:A	1.01592e-14	-2.23274	-4.00186e-10	5.74082e-10	-1.70245	-4.00186e-10
54536747	chr12:54536747:A:G	1.58943e-14	-1.84935	0.0641956	2.36681e-10	-2.14738	-0.441128
54537130	chr12:54537130:A:G	1.12758e-14	-1.76532	-0.363137	1.62438e-10	-2.18281	-0.782123
54537142	chr12:54537142:G:A	3.14904e-14	-4.48875e-10	-1.10143	1.1123e-09	-4.48875e-10	-1.04104
54537433	chr12:54537433:C:A	2.29923e-14	-4.48875e-10	-1.41595	7.7967e-10	-4.48875e-10	-1.39635
54537521	chr12:54537521:G:A	5.16652e-15	-1.71014	-1.19877	1.45677e-10	-2.04055	-1.03328
54537691	chr12:54537691:G:T	2.86673e-14	-4.48875e-10	-1.19536	1.04371e-09	-4.48875e-10	-1.10469
54537709	chr12:54537709:T:G	2.86546e-14	-4.48875e-10	-1.1958	9.02006e-10	-4.48875e-10	-1.2506
54537771	chr12:54537771:A:G	1.01921e-14	-1.94353	-0.285973	1.55467e-10	-2.22218	-0.786608
54537829	chr12:54537829:G:A	5.97308e-15	-2.18048	-0.583374	1.18352e-10	-2.17687	-1.1047
54537922	chr12:54537922:A:G	1.10803e-14	-1.99591	-0.150039	1.7323e-10	-2.23415	-0.666455
54538033	chr12:54538033:C:T	2.68683e-14	-4.48875e-10	-1.26017	9.65655e-10	-4.48875e-10	-1.18242
54538992	chr12:54538992:T:C	2.82737e-14	-4.48875e-10	-1.20918	8.79808e-10	-4.48875e-10	-1.27552
54539004	chr12:54539004:T:C	2.47e-15	-2.24796	-1.39893	8.70984e-11	-2.21284	-1.37535
54539525	chr12:54539525:T:C	1.48691e-14	-1.85183	-4.00186e-10	3.92363e-10	-2.08304	-4.00186e-10
54539656	chr12:54539656:T:C	1.59767e-14	-1.77998	-4.00186e-10	1.00081e-09	-1.14666	-4.00186e-10
54539780	chr12:54539780:C:T	4.23971e-14	-4.48875e-10	-0.804035	1.29543e-09	-4.48875e-10	-0.888624
54539887	chr12:54539887:G:A	1.0004e-14	-2.24813	-4.00186e-10	5.14797e-10	-1.81145	-4.00186e-10
54539923	chr12:54539923:C:T	1.02743e-13	-4.48875e-10	0.0811196	2.56685e-09	-4.48875e-10	-0.204791
54540737	chr12:54540737:A:G	1.00793e-14	-2.24063	-4.00186e-10	3.64815e-10	-2.15584	-4.00186e-10
54540964	chr12:54540964:G:T	2.29919e-14	-4.48875e-10	-1.41597	7.68065e-10	-4.48875e-10	-1.41135
54541103	chr12:54541103:G:A	1.41241e-14	-1.90324	-4.00186e-10	3.79273e-10	-2.11697	-4.00186e-10
54541148	chr12:54541148:A:G	8.24357e-15	-1.91155	-0.530137	1.37539e-10	-2.22837	-0.902951
54541891	chr12:54541891:G:A	2.62041e-14	-4.48875e-10	-1.2852	8.26102e-10	-4.48875e-10	-1.33851
54543155	chr12:54543155:T:C	2.79622e-14	-4.48875e-10	-1.22026	8.72946e-10	-4.48875e-10	-1.28335
54544257	chr12:54544257:G:A	3.39896e-15	-2.14229	-1.18535	1.19995e-10	-2.16855	-1.09922
54544553	chr12:54544553:A:T	3.77557e-14	-4.48875e-10	-0.919978	1.14543e-09	-4.48875e-10	-1.01169
54545356	chr12:54545356:G:C	1.51675e-14	-1.83196	-4.00186e-10	3.43979e-10	-2.21464	-4.00186e-10
54545850	chr12:54545850:C:T	3.5011e-14	-4.48875e-10	-0.995454	1.41687e-09	-4.48875e-10	-0.799021
54545998	chr12:54545998:C:T	2.57622e-14	-4.48875e-10	-1.30221	8.16255e-10	-4.48875e-10	-1.3505
54546251	chr12:54546251:T:C	1.00206e-14	-2.24647	-4.00186e-10	4.30811e-10	-1.98956	-4.00186e-10
54547337	chr12:54547337:T:C	3.0812e-14	-4.48875e-10	-1.12321	1.08127e-09	-4.48875e-10	-1.06933
54547432	chr12:54547432:T:C	1.07885e-14	-2.17263	-4.00186e-10	3.32689e-10	-2.24802	-4.00186e-10
54547683	chr12:54547683:A:T	2.31816e-14	-1.40776	-4.00186e-10	3.62757e-09	0.141092	-4.00186e-10
54548055	chr12:54548055:G:A	3.36209e-14	-0.54832	-0.487648	2.67818e-10	-1.61567	-0.849247
54548058	chr12:54548058:AG:A	1.35891e-13	0.360735	-4.00186e-10	5.8977e-10	-1.67549	-4.00186e-10
54548320	chr12:54548320:C:A	8.18413e-15	-1.63732	-0.811602	9.62116e-11	-2.20068	-1.288
54548419	chr12:54548419:C:A	1.29724e-14	-1.98829	-4.00186e-10	3.43921e-10	-2.21481	-4.00186e-10
54548579	chr12:54548579:A:T	2.60513e-14	-4.48875e-10	-1.29105	9.26755e-10	-4.48875e-10	-1.22354
54549102	chr12:54549102:G:A	2.47483e-15	-2.23954	-1.40541	1.39344e-10	-1.79353	-1.32475
54549696	chr12:54549696:G:A	2.65285e-14	-4.48875e-10	-1.2729	8.3622e-10	-4.48875e-10	-1.32633
54549991	chr12:54549991:T:A	2.65829e-14	-1.27085	-4.00186e-10	1.89568e-09	-0.507893	-4.00186e-10
54550511	chr12:54550511:A:G	3.92266e-15	-2.02851	-1.15583	1.3472e-10	-2.13893	-1.01309
54550525	chr12:54550525:T:G	5.28071e-15	-1.61327	-1.27378	3.51201e-10	-0.848475	-1.34539
54550562	chr12:54550562:G:C	2.60604e-14	-1.2907	-4.00186e-10	1.84588e-09	-0.534515	-4.00186e-10
54550834	chr12:54550834:T:C	4.5181e-15	-2.23591	-0.807113	1.5932e-10	-1.90492	-1.07939
54551281	chr12:54551281:G:T	2.55742e-15	-2.1962	-1.41591	1.37647e-10	-1.75578	-1.37476
54551659	chr12:54551659:A:C	2.70771e-15	-2.20323	-1.35178	1.56922e-10	-1.80626	-1.19321
54551775	chr12:54551775:T:A	2.29954e-14	-4.48875e-10	-1.41582	7.72989e-10	-4.48875e-10	-1.40496
54551927	chr12:54551927:G:A	2.44978e-14	-1.35253	-4.00186e-10	1.69615e-09	-0.619111	-4.00186e-10
54552063	chr12:54552063:T:C	3.46094e-15	-1.90855	-1.40103	9.2896e-11	-2.19092	-1.33282
54552669	chr12:54552669:A:G	3.02817e-14	-4.48875e-10	-1.14057	8.97216e-10	-4.48875e-10	-1.25593
54552940	chr12:54552940:T:A	6.4155e-15	-1.5783	-1.1141	4.18968e-10	-0.914551	-1.10288
54553022	chr12:54553022:A:G	2.31987e-14	-4.48875e-10	-1.40702	7.65659e-10	-4.48875e-10	-1.41449
54553088	chr12:54553088:C:G	3.69943e-14	-4.48875e-10	-0.940351	1.14913e-09	-4.48875e-10	-1.00846
54553174	chr12:54553174:AC:A	2.53134e-15	-2.23226	-1.39011	1.65917e-10	-1.63247	-1.31127
54554061	chr12:54554061:G:A	6.63295e-14	-4.48875e-10	-0.356481	2.11832e-09	-4.48875e-10	-0.396847
54554236	chr12:54554236:T:C	6.02575e-15	-2.22503	-0.530046	1.83986e-10	-1.9571	-0.883264
54554408	chr12:54554408:C:A	2.5435e-14	-1.31499	-4.00186e-10	1.78307e-09	-0.569136	-4.00186e-10
54554855	chr12:54554855:C:G	4.89686e-14	-4.48875e-10	-0.659936	1.57103e-09	-4.48875e-10	-0.69574
54554970	chr12:54554970:T:C	3.52719e-14	-4.48875e-10	-0.988029	1.29621e-09	-4.48875e-10	-0.888025
54554999	chr12:54554999:T:C	3.62298e-15	-2.23796	-1.02585	2.71789e-10	-1.63259	-0.81761
54555483	chr12:54555483:A:G	2.53584e-15	-2.23272	-1.38787	1.55963e-10	-1.59406	-1.41155
54556244	chr12:54556244:C:G	2.43212e-14	-4.48875e-10	-1.35977	8.43363e-10	-4.48875e-10	-1.31783
54556443	chr12:54556443:C:T	4.51639e-15	-2.15082	-0.892587	1.8041e-10	-1.99408	-0.865918
54556546	chr12:54556546:G:A	3.15866e-14	-1.00788	-0.0904999	5.10397e-10	-1.48579	-0.334246
54556954	chr12:54556954:T:C	3.12953e-14	-4.48875e-10	-1.10765	9.53118e-10	-4.48875e-10	-1.19549
54557699	chr12:54557699:A:G	3.81447e-14	-4.48875e-10	-0.909728	1.38999e-09	-4.48875e-10	-0.818171
54557704	chr12:54557704:C:T	3.08544e-15	-2.23902	-1.1854	8.54645e-11	-2.24238	-1.36474
54557733	chr12:54557733:G:T	3.05472e-15	-2.0221	-1.41233	1.32821e-10	-1.75223	-1.41399
54557828	chr12:54557828:A:G	5.51528e-15	-2.18067	-0.662918	1.25542e-10	-2.20735	-1.01524
54557926	chr12:54557926:C:T	4.33503e-14	-4.48875e-10	-0.781802	1.22453e-09	-4.48875e-10	-0.944917
54558268	chr12:54558268:C:T	2.3415e-14	-4.48875e-10	-1.39774	7.68973e-10	-4.48875e-10	-1.41017
54559316	chr12:54559316:G:A	1.04172e-14	-1.76238	-0.445276	2.75522e-10	-1.65822	-0.778335
54560509	chr12:54560509:C:T	4.97719e-14	-4.48875e-10	-0.643664	1.35244e-09	-4.48875e-10	-0.845558
54560521	chr12:54560521:C:T	1.22239e-14	-2.04772	-4.00186e-10	3.75777e-10	-2.12623	-4.00186e-10
54560522	chr12:54560522:C:T	3.1364e-15	-2.02107	-1.38697	1.29609e-10	-1.79173	-1.39898
54560709	chr12:54560709:C:T	2.37335e-14	-4.48875e-10	-1.38423	8.1969e-10	-4.48875e-10	-1.3463
54560773	chr12:54560773:C:T	2.64902e-14	-4.48875e-10	-1.27434	8.16966e-10	-4.48875e-10	-1.34963
54560864	chr12:54560864:T:C	6.74207e-14	-4.48875e-10	-0.340164	1.92195e-09	-4.48875e-10	-0.494132
54560900	chr12:54560900:C:A	3.02015e-14	-4.48875e-10	-1.14322	8.97898e-10	-4.48875e-10	-1.25517
54560912	chr12:54560912:C:T	2.93518e-15	-2.06948	-1.40487	1.23156e-10	-1.83908	-1.40269
54561316	chr12:54561316:A:G	2.32916e-14	-4.48875e-10	-1.40302	7.95439e-10	-4.48875e-10	-1.37633
54561677	chr12:54561677:A:G	4.88269e-15	-1.83638	-1.12904	1.97738e-10	-1.57351	-1.19478
54561863	chr12:54561863:G:T	6.37167e-14	-4.48875e-10	-0.396668	1.81557e-09	-4.48875e-10	-0.551071
54562326	chr12:54562326:G:A	3.27481e-15	-1.95418	-1.41067	1.48045e-10	-1.67668	-1.38104
54562960	chr12:54562960:A:G	8.0032e-15	-2.02083	-0.450447	1.82669e-10	-1.96807	-0.879483
54563089	chr12:54563089:C:T	2.52661e-14	-4.48875e-10	-1.32165	7.67441e-10	-4.48875e-10	-1.41216
54563194	chr12:54563194:T:G	4.41069e-14	-4.48875e-10	-0.7645	1.29318e-09	-4.48875e-10	-0.890365
54564170	chr12:54564170:G:A	1.06574e-14	-2.18486	-4.00186e-10	4.8403e-10	-1.87308	-4.00186e-10
54564526	chr12:54564526:C:T	2.95375e-14	-4.48875e-10	-1.16546	1.04795e-09	-4.48875e-10	-1.10063
54564528	chr12:54564528:G:A	1.81574e-13	-4.48875e-10	0.650547	4.14127e-09	-4.48875e-10	0.273532
54564622	chr12:54564622:A:G	4.66591e-14	-4.48875e-10	-0.708247	1.5332e-09	-4.48875e-10	-0.720111
54564732	chr12:54564732:A:G	1.18845e-14	-2.07588	-4.00186e-10	4.62302e-10	-1.91901	-4.00186e-10
54565907	chr12:54565907:T:C	2.4648e-14	-4.48875e-10	-1.34642	8.50125e-10	-4.48875e-10	-1.30984
54566007	chr12:54566007:C:A	2.29113e-14	-2.12823	0.708743	1.90448e-09	-1.6377	1.13443
54566153	chr12:54566153:A:G	1.96548e-13	-4.48875e-10	0.729789	3.58984e-09	-4.48875e-10	0.130636
54567685	chr12:54567685:C:A	3.40073e-14	-4.48875e-10	-1.02454	1.28759e-09	-4.48875e-10	-0.894701
54567932	chr12:54567932:C:A	2.17387e-13	-4.48875e-10	0.830565	3.94981e-09	-4.48875e-10	0.226198
54568102	chr12:54568102:T:C	9.40033e-14	-1.76078	1.75299	1.20855e-08	-0.942014	2.28655
54568696	chr12:54568696:T:C	1.04432e-14	-2.20516	-4.00186e-10	3.61009e-10	-2.16632	-4.00186e-10
54568742	chr12:54568742:G:A	3.75117e-15	-2.22707	-1.00198	1.99658e-10	-1.37206	-1.38656
54568756	chr12:54568756:A:G	3.60917e-14	-4.48875e-10	-0.965053	1.39465e-09	-4.48875e-10	-0.814825
54568760	chr12:54568760:C:T	2.51028e-14	-4.48875e-10	-1.32814	8.69221e-10	-4.48875e-10	-1.28763
54568977	chr12:54568977:A:T	2.02782e-13	-4.48875e-10	0.761015	6.78868e-09	-4.48875e-10	0.767787
54569402	chr12:54569402:T:G	2.38273e-14	-4.48875e-10	-1.38029	7.88325e-10	-4.48875e-10	-1.38531
54569410	chr12:54569410:C:A	3.17798e-14	-4.48875e-10	-1.09229	1.13761e-09	-4.48875e-10	-1.01854
54569978	chr12:54569978:A:G	2.83142e-15	-2.23494	-1.27539	8.77487e-11	-2.16598	-1.41477
54570123	chr12:54570123:T:C	2.70167e-15	-2.23483	-1.32241	8.77312e-11	-2.16607	-1.41488
54570691	chr12:54570691:G:A	2.68691e-15	-2.17832	-1.38441	1.00023e-10	-2.04974	-1.40009
54571037	chr12:54571037:G:A	2.96329e-14	-4.48875e-10	-1.16223	1.043e-09	-4.48875e-10	-1.10537
54571071	chr12:54571071:G:A	3.97774e-14	-4.48875e-10	-0.867815	1.09001e-09	-4.48875e-10	-1.06128
54571375	chr12:54571375:C:T	1.22421e-14	-2.04624	-4.00186e-10	3.96032e-10	-2.07373	-4.00186e-10
54571413	chr12:54571413:C:A	7.30916e-15	-2.24681	-0.315173	4.83504e-10	-1.17397	-0.700192
54571910	chr12:54571910:C:A	3.37277e-14	-4.48875e-10	-1.03279	1.216e-09	-4.48875e-10	-0.951903
54572020	chr12:54572020:C:T	3.09736e-14	-1.11798	-4.00186e-10	4.42218e-10	-1.96342	-4.00186e-10
54572761	chr12:54572761:T:C	2.50974e-14	-4.48875e-10	-1.32835	8.36652e-10	-4.48875e-10	-1.32582
54572973	chr12:54572973:G:A	3.1241e-15	-1.99726	-1.4147	1.14813e-10	-1.96447	-1.34745
54573017	chr12:54573017:G:C	2.86959e-15	-2.24323	-1.25372	9.98654e-11	-2.16378	-1.28763
54573087	chr12:54573087:G:C	4.23774e-14	-4.48875e-10	-0.804501	1.29442e-09	-4.48875e-10	-0.889406
54573095	chr12:54573095:G:A	7.14166e-13	-4.48875e-10	2.02	1.32199e-08	-4.48875e-10	1.43425
54573754	chr12:54573754:G:T	2.85401e-14	-4.48875e-10	-1.19981	8.98387e-10	-4.48875e-10	-1.25462
54573785	chr12:54573785:A:T	3.55347e-14	-4.48875e-10	-0.980606	1.2864e-09	-4.48875e-10	-0.895619
54573882	chr12:54573882:T:A	1.31144e-14	-1.9774	-4.00186e-10	3.36405e-10	-2.23691	-4.00186e-10
54573955	chr12:54573955:G:A	1.09552e-14	-2.08756	-0.0697393	3.51861e-10	-2.21325	0.0212628
54574117	chr12:54574117:C:T	1.22578e-14	-1.8521	-0.192852	3.54958e-10	-2.08543	-0.0977904
54574126	chr12:54574126:T:C	7.01854e-14	-4.48875e-10	-0.299975	1.83288e-09	-4.48875e-10	-0.541582
54574454	chr12:54574454:A:G	5.28041e-14	-4.48875e-10	-0.584527	1.58749e-09	-4.48875e-10	-0.685315
54574527	chr12:54574527:C:T	2.97434e-14	-4.48875e-10	-1.15851	9.55006e-10	-4.48875e-10	-1.19351
54574949	chr12:54574949:C:T	2.63384e-14	-4.48875e-10	-1.28009	9.33135e-10	-4.48875e-10	-1.21668
54575457	chr12:54575457:A:G	6.56886e-13	-4.48875e-10	1.93639	1.2119e-08	-4.48875e-10	1.3473
54575717	chr12:54575717:C:T	2.29919e-14	-4.48875e-10	-1.41597	7.72216e-10	-4.48875e-10	-1.40596
54576202	chr12:54576202:G:C	3.20004e-14	-4.48875e-10	-1.08537	1.05122e-09	-4.48875e-10	-1.09752
54576207	chr12:54576207:G:A	1.10937e-14	-2.14474	-4.00186e-10	5.85805e-10	-1.68224	-4.00186e-10
54576256	chr12:54576256:G:A	3.48046e-14	-4.48875e-10	-1.00137	1.25839e-09	-4.48875e-10	-0.917635
54576452	chr12:54576452:G:A	5.73905e-15	-1.42025	-1.38358	8.27263e-11	-2.23437	-1.40532
54576670	chr12:54576670:T:C	4.79916e-14	-0.371321	-0.308768	1.13824e-09	-0.670366	-0.347619
54576977	chr12:54576977:G:A	1.00052e-14	-2.24801	-4.00186e-10	4.00872e-10	-2.06158	-4.00186e-10
54577042	chr12:54577042:G:A	2.72716e-14	-4.48875e-10	-1.24527	8.55557e-10	-4.48875e-10	-1.30347
54577518	chr12:54577518:C:T	6.33371e-14	-4.48875e-10	-0.402644	2.47744e-09	-4.48875e-10	-0.240245
54577563	chr12:54577563:C:G	7.19127e-14	-0.46816	0.192498	1.90582e-09	-0.712966	0.210408
54577598	chr12:54577598:T:C	2.7114e-15	-2.19178	-1.36187	8.1111e-11	-2.24649	-1.41292
54577631	chr12:54577631:G:A	3.08966e-14	-4.48875e-10	-1.12047	9.26693e-10	-4.48875e-10	-1.2236
54577659	chr12:54577659:A:G	3.00243e-14	-4.48875e-10	-1.14911	9.90327e-10	-4.48875e-10	-1.15719
54577670	chr12:54577670:C:G	3.52062e-15	-2.23466	-1.05781	1.7792e-10	-2.07089	-0.803004
54577799	chr12:54577799:A:G	7.09841e-13	-4.48875e-10	2.01393	1.13252e-08	-4.48875e-10	1.27956
54577813	chr12:54577813:G:A	5.1238e-15	-1.52689	-1.39033	8.21889e-11	-2.24513	-1.40108
54578515	chr12:54578515:C:T	1.64952e-14	-0.883886	-0.86416	4.99325e-10	-0.931667	-0.910301
54578781	chr12:54578781:C:T	1.00244e-14	-2.24609	-4.00186e-10	3.85499e-10	-2.10069	-4.00186e-10
54578815	chr12:54578815:C:T	2.41748e-14	-1.90765	0.541843	4.83513e-10	-1.8754	0.00125592
54578852	chr12:54578852:G:A	2.35383e-14	-4.48875e-10	-1.39249	8.00428e-10	-4.48875e-10	-1.37008
54579059	chr12:54579059:A:G	1.68869e-14	-1.42157	-0.303007	2.43763e-10	-1.50064	-1.05839
54579624	chr12:54579624:G:A	2.51103e-14	-4.48875e-10	-1.32784	8.70509e-10	-4.48875e-10	-1.28615
54579965	chr12:54579965:C:A	4.1801e-14	-4.48875e-10	-0.818196	1.3627e-09	-4.48875e-10	-0.838005
54580034	chr12:54580034:C:T	4.39017e-13	-4.48875e-10	1.53342	8.43196e-09	-4.48875e-10	0.984559
54580184	chr12:54580184:G:C	5.4607e-14	-4.48875e-10	-0.550953	2.04582e-09	-4.48875e-10	-0.43167
54580306	chr12:54580306:A:C	2.50867e-14	-4.48875e-10	-1.32878	7.78653e-10	-4.48875e-10	-1.39766
54580616	chr12:54580616:C:A	2.40701e-14	-4.48875e-10	-1.37015	8.35766e-10	-4.48875e-10	-1.32688
54580687	chr12:54580687:T:C	1.07885e-14	-1.0407	-1.13194	1.07844e-10	-2.13506	-1.23948
54581019	chr12:54581019:C:T	7.28771e-15	-2.17387	-0.391057	1.95965e-10	-1.79181	-0.985483
54581054	chr12:54581054:G:A	4.29272e-14	-4.48875e-10	-0.791609	1.66064e-09	-4.48875e-10	-0.640265
54581950	chr12:54581950:T:A	3.63813e-14	-4.48875e-10	-0.957061	1.19308e-09	-4.48875e-10	-0.970928
54582053	chr12:54582053:C:T	2.34191e-14	-4.48875e-10	-1.39756	7.86259e-10	-4.48875e-10	-1.38794
54582328	chr12:54582328:C:T	6.65631e-15	-2.17479	-0.480758	1.83197e-10	-1.7988	-1.04586
54582379	chr12:54582379:G:T	2.39883e-14	-4.48875e-10	-1.37355	8.25056e-10	-4.48875e-10	-1.33977
54582672	chr12:54582672:C:T	2.30991e-14	-4.48875e-10	-1.41132	7.8848e-10	-4.48875e-10	-1.38512
54582870	chr12:54582870:C:T	2.74664e-14	-4.48875e-10	-1.23815	9.07631e-10	-4.48875e-10	-1.24439
54583067	chr12:54583067:T:C	3.65693e-14	-4.48875e-10	-0.951906	1.304e-09	-4.48875e-10	-0.882033
54583253	chr12:54583253:AG:A	4.69968e-13	-4.48875e-10	1.60155	8.80615e-09	-4.48875e-10	1.02798
54583557	chr12:54583557:C:T	2.35822e-14	-4.48875e-10	-1.39062	7.93825e-10	-4.48875e-10	-1.37836
54583812	chr12:54583812:C:T	2.31614e-14	-4.48875e-10	-1.40863	7.65468e-10	-4.48875e-10	-1.41474
54584060	chr12:54584060:T:C	8.33663e-14	-4.48875e-10	-0.127871	2.4453e-09	-4.48875e-10	-0.253303
54584441	chr12:54584441:T:C	2.89791e-15	-2.09046	-1.39666	1.55903e-10	-1.59584	-1.41015
54584491	chr12:54584491:A:G	3.9596e-14	-4.48875e-10	-0.872387	1.2972e-09	-4.48875e-10	-0.88726
54584536	chr12:54584536:T:C	3.97568e-14	-4.48875e-10	-0.868335	1.30319e-09	-4.48875e-10	-0.882657
54584589	chr12:54584589:G:C	2.0516e-14	-1.47392	-0.0559882	2.62921e-10	-2.20215	-0.281221
54584790	chr12:54584790:C:T	2.36906e-14	-4.48875e-10	-1.38604	8.09665e-10	-4.48875e-10	-1.3586
54585037	chr12:54585037:CA:C	3.72205e-15	-2.16425	-1.07259	1.17179e-10	-2.05987	-1.23165
54585039	chr12:54585039:A:G	3.84425e-14	-4.48875e-10	-0.90195	9.97849e-10	-4.48875e-10	-1.14962
54585609	chr12:54585609:G:C	5.0703e-15	-1.66098	-1.26674	8.97046e-11	-2.24817	-1.31054
54585975	chr12:54585975:T:A	8.47262e-15	-1.51831	-0.89597	1.16177e-10	-2.24179	-1.05832
54586252	chr12:54586252:A:G	2.8114e-14	-4.48875e-10	-1.21485	8.76751e-10	-4.48875e-10	-1.279
54586388	chr12:54586388:A:C	1.02874e-14	-2.2202	-4.00186e-10	3.49743e-10	-2.19803	-4.00186e-10
54586431	chr12:54586431:C:T	4.18272e-15	-1.96815	-1.152	1.03028e-10	-2.2204	-1.19982
54586946	chr12:54586946:G:A	8.78116e-14	-1.6233	1.54738	6.75154e-10	-2.0126	0.472314
54587254	chr12:54587254:C:T	1.03695e-13	-4.48875e-10	0.0903367	2.53507e-09	-4.48875e-10	-0.217248
54587362	chr12:54587362:T:C	3.05868e-15	-2.2437	-1.18943	8.94814e-11	-2.21552	-1.34568
54587732	chr12:54587732:T:C	6.53888e-14	-4.48875e-10	-0.370765	1.70866e-09	-4.48875e-10	-0.611761
54587828	chr12:54587828:C:A	1.35439e-14	-2.00894	0.0637597	3.14612e-10	-1.57956	-0.724326
54587841	chr12:54587841:G:A	1.30984e-14	-2.01308	0.0344535	3.05465e-10	-1.58899	-0.744405
54587866	chr12:54587866:G:A	4.64082e-15	-1.6355	-1.38073	8.99297e-11	-2.24699	-1.30921
54588679	chr12:54588679:G:T	2.64368e-14	-4.48875e-10	-1.27636	9.38354e-10	-4.48875e-10	-1.2111
54588776	chr12:54588776:C:A	6.69711e-13	0.987374	0.968356	7.03711e-09	-0.0305245	0.834252
54588977	chr12:54588977:T:C	1.05591e-14	-2.19413	-4.00186e-10	3.39479e-10	-2.22781	-4.00186e-10
54589468	chr12:54589468:C:T	1.40546e-14	-1.90817	-4.00186e-10	6.21209e-10	-1.62356	-4.00186e-10
54589553	chr12:54589553:A:G	2.35549e-14	-4.48875e-10	-1.39178	7.64899e-10	-4.48875e-10	-1.41548
54589668	chr12:54589668:A:G	1.02448e-12	-4.48875e-10	2.38082	2.05799e-08	-4.48875e-10	1.87684
54589675	chr12:54589675:C:T	1.01649e-14	-2.23218	-4.00186e-10	3.53821e-10	-2.18643	-4.00186e-10
54590189	chr12:54590189:C:T	3.14986e-14	-4.48875e-10	-1.10117	1.0284e-09	-4.48875e-10	-1.11947
54590549	chr12:54590549:T:C	3.73799e-15	-1.82097	-1.4116	2.14405e-10	-1.2865	-1.40086
54590651	chr12:54590651:A:G	4.19752e-15	-1.7072	-1.40942	2.5671e-10	-1.10998	-1.3973
54590712	chr12:54590712:C:A	2.86159e-14	-4.48875e-10	-1.19715	9.87456e-10	-4.48875e-10	-1.16009
54590778	chr12:54590778:G:C	5.00302e-15	-2.24433	-0.69674	4.79105e-10	-1.14759	-0.735717
54590972	chr12:54590972:A:G	1.03569e-14	-2.21346	-4.00186e-10	3.45016e-10	-2.21163	-4.00186e-10
54591166	chr12:54591166:G:C	2.30053e-14	-4.48875e-10	-1.41539	7.64819e-10	-4.48875e-10	-1.41559
54591262	chr12:54591262:G:C	9.95873e-14	0.049919	-4.00186e-10	5.30232e-10	-1.78191	-4.00186e-10
54591578	chr12:54591578:A:G	2.56855e-14	-0.62446	-0.680727	1.88192e-10	-1.79832	-1.01944
54591650	chr12:54591650:C:T	6.19778e-14	-4.48875e-10	-0.424338	1.86712e-09	-4.48875e-10	-0.523075
54591658	chr12:54591658:G:T	1.04271e-14	-2.20671	-4.00186e-10	3.42904e-10	-2.21777	-4.00186e-10
54591819	chr12:54591819:C:G	1.11633e-14	-2.13848	-4.00186e-10	4.02459e-10	-2.05763	-4.00186e-10
54593761	chr12:54593761:T:C	2.85111e-14	-4.48875e-10	-1.20082	1.01548e-09	-4.48875e-10	-1.1321
54593951	chr12:54593951:C:T	1.00045e-14	-2.24808	-4.00186e-10	3.52579e-10	-2.18995	-4.00186e-10
54595073	chr12:54595073:G:A	1.02674e-14	-2.22214	-4.00186e-10	3.4735e-10	-2.20489	-4.00186e-10
54595441	chr12:54595441:C:A	2.30053e-14	-4.48875e-10	-1.41539	7.69929e-10	-4.48875e-10	-1.40893
54595792	chr12:54595792:C:T	1.02441e-14	-2.22441	-4.00186e-10	3.48109e-10	-2.20271	-4.00186e-10
54595882	chr12:54595882:C:T	1.08202e-14	-2.1697	-4.00186e-10	4.23573e-10	-2.0065	-4.00186e-10
54596208	chr12:54596208:C:T	1.15597e-14	-2.10359	-4.00186e-10	3.32639e-10	-2.24817	-4.00186e-10
54596339	chr12:54596339:T:C	6.4984e-15	-1.59373	-1.08583	3.24867e-10	-1.16069	-1.11112
54596494	chr12:54596494:A:G	2.62799e-14	-4.48875e-10	-1.28231	9.04039e-10	-4.48875e-10	-1.24835
54596503	chr12:54596503:T:G	5.30316e-13	-4.48875e-10	1.72236	1.53024e-08	-4.48875e-10	1.58054
54596514	chr12:54596514:CTG:C	5.063e-14	-4.48875e-10	-0.626571	1.56136e-09	-4.48875e-10	-0.70191
54597165	chr12:54597165:A:T	7.69815e-15	-2.14324	-0.366899	4.96976e-10	-1.55346	-0.293228
54597504	chr12:54597504:G:T	1.05501e-14	-2.19498	-4.00186e-10	3.40271e-10	-2.22548	-4.00186e-10
54598064	chr12:54598064:GA:G	3.67878e-15	-2.13226	-1.11627	2.46216e-10	-1.33628	-1.21273
54598177	chr12:54598177:A:G	4.00818e-14	-4.48875e-10	-0.860194	1.53205e-09	-4.48875e-10	-0.720862
54598454	chr12:54598454:G:A	3.65002e-15	-2.06771	-1.18867	1.04126e-10	-2.006	-1.40363
54598598	chr12:54598598:T:A	5.4751e-15	-2.04445	-0.806456	3.91202e-10	-1.23373	-0.852273
54598640	chr12:54598640:G:A	5.88997e-14	-4.48875e-10	-0.475279	1.75089e-09	-4.48875e-10	-0.587343
54598669	chr12:54598669:C:T	3.29877e-14	-4.48875e-10	-1.05498	1.24282e-09	-4.48875e-10	-0.930085
54598870	chr12:54598870:T:G	3.52011e-14	-4.48875e-10	-0.990037	1.33854e-09	-4.48875e-10	-0.855889
54598879	chr12:54598879:A:G	2.51189e-14	-4.48875e-10	-1.3275	8.63158e-10	-4.48875e-10	-1.29463
54599013	chr12:54599013:G:A	1.01164e-14	-2.23695	-4.00186e-10	3.56858e-10	-2.17789	-4.00186e-10
54599223	chr12:54599223:G:A	8.31003e-15	-1.89899	-0.534665	3.6993e-10	-1.12329	-1.01862
54599288	chr12:54599288:C:G	1.00898e-14	-2.23959	-4.00186e-10	3.59684e-10	-2.17	-4.00186e-10
54599384	chr12:54599384:G:C	7.99287e-15	-2.0571	-0.41547	6.16184e-10	-1.23899	-0.392693
54599398	chr12:54599398:T:C	2.43424e-15	-2.24554	-1.41594	9.38821e-11	-2.10062	-1.41256
54599426	chr12:54599426:T:C	3.07391e-14	-4.48875e-10	-1.12558	1.06757e-09	-4.48875e-10	-1.08209
54599674	chr12:54599674:A:T	2.3201e-14	-4.48875e-10	-1.40692	7.65697e-10	-4.48875e-10	-1.41444
54599924	chr12:54599924:G:A	2.32235e-14	-4.48875e-10	-1.40595	7.65445e-10	-4.48875e-10	-1.41477
54600016	chr12:54600016:T:A	1.16853e-14	-2.04428	-0.0484982	9.5079e-10	-1.09471	-0.103222
54600037	chr12:54600037:G:A	2.76797e-14	-4.48875e-10	-1.23042	8.63458e-10	-4.48875e-10	-1.29428
54600097	chr12:54600097:G:A	2.43234e-14	-4.48875e-10	-1.35968	8.38173e-10	-4.48875e-10	-1.324
54600172	chr12:54600172:CAGACGTGGGA:C	1.20251e-14	-2.06412	-4.00186e-10	8.07382e-10	-1.36143	-4.00186e-10
54600495	chr12:54600495:C:T	3.29376e-15	-2.15352	-1.20556	2.31245e-10	-1.34874	-1.26301
54600654	chr12:54600654:T:C	6.37845e-14	-4.48875e-10	-0.395605	2.65842e-09	-4.48875e-10	-0.169739
54600824	chr12:54600824:G:A	1.00629e-14	-2.24226	-4.00186e-10	3.37954e-10	-2.23231	-4.00186e-10
54601229	chr12:54601229:A:G	9.78441e-15	-2.17131	-0.0990199	6.12834e-10	-1.45802	-0.179111
54601295	chr12:54601295:C:T	2.9214e-14	-4.48875e-10	-1.17647	1.01112e-09	-4.48875e-10	-1.13641
54601351	chr12:54601351:G:A	6.29918e-15	-1.99389	-0.716802	2.89471e-10	-1.24003	-1.14714
54601387	chr12:54601387:G:A	4.04353e-14	-4.48875e-10	-0.851413	1.09313e-09	-4.48875e-10	-1.05842
54601442	chr12:54601442:A:G	9.95068e-15	-2.15142	-0.102054	6.48259e-10	-1.39939	-0.181545
54601893	chr12:54601893:T:C	2.40788e-14	-4.48875e-10	-1.36978	7.7575e-10	-4.48875e-10	-1.40139
54601984	chr12:54601984:C:T	6.66968e-15	-2.02485	-0.628693	2.88965e-10	-1.29764	-1.09128
54602032	chr12:54602032:C:T	5.57052e-15	-2.19027	-0.643361	3.20717e-10	-1.54968	-0.73499
54602088	chr12:54602088:C:T	6.64058e-15	-1.9984	-0.659517	2.99641e-10	-1.24346	-1.10918
54602111	chr12:54602111:G:A	1.51821e-14	-2.18496	0.353961	9.17623e-10	-1.57403	0.340595
54602577	chr12:54602577:C:T	8.29276e-15	-1.88451	-0.551222	4.36871e-10	-0.988832	-0.986756
54602641	chr12:54602641:T:C	4.59017e-12	-4.48875e-10	3.88056	5.40604e-08	-4.48875e-10	2.84263
54603060	chr12:54603060:A:G	6.74674e-14	-4.48875e-10	-0.339471	2.80593e-09	-4.48875e-10	-0.115734
54603447	chr12:54603447:A:G	1.1845e-14	-2.07921	-4.00186e-10	4.23091e-10	-2.00764	-4.00186e-10
54603588	chr12:54603588:T:C	4.2146e-15	-2.16247	-0.950089	2.68432e-10	-1.38816	-1.07447
54603605	chr12:54603605:G:A	2.52798e-14	-2.20676	0.885652	1.37517e-09	-1.67353	0.844638
54603970	chr12:54603970:T:G	1.05253e-14	-2.19733	-4.00186e-10	4.73037e-10	-1.89605	-4.00186e-10
54604050	chr12:54604050:G:A	2.89734e-14	-2.18665	1.00192	1.64477e-09	-1.60574	0.955864
54604187	chr12:54604187:T:C	3.40096e-14	-4.48875e-10	-1.02447	1.18957e-09	-4.48875e-10	-0.973877
54604254	chr12:54604254:G:A	7.52047e-15	-2.19195	-0.341539	4.19369e-10	-1.56268	-0.453796
54604338	chr12:54604338:A:G	4.54998e-15	-1.73468	-1.30132	1.15215e-10	-2.20483	-1.10359
54604756	chr12:54604756:C:T	6.05939e-15	-1.9779	-0.771608	2.90265e-10	-1.20716	-1.17727
54604888	chr12:54604888:T:C	2.34287e-14	-2.21482	0.817667	1.23754e-09	-1.7082	0.773853
54605051	chr12:54605051:T:C	7.73908e-15	-2.19356	-0.311271	2.5524e-10	-2.06497	-0.448055
54605116	chr12:54605116:A:G	3.30738e-14	-4.48875e-10	-1.05237	1.15299e-09	-4.48875e-10	-1.00511
54605152	chr12:54605152:C:T	2.72199e-14	-4.48875e-10	-1.24717	8.5179e-10	-4.48875e-10	-1.30789
54605397	chr12:54605397:T:G	2.30276e-14	-4.48875e-10	-1.41442	7.65606e-10	-4.48875e-10	-1.41456
54605603	chr12:54605603:G:A	4.26311e-14	-4.48875e-10	-0.798531	1.39743e-09	-4.48875e-10	-0.812833
54606191	chr12:54606191:A:G	1.05206e-14	-2.19778	-4.00186e-10	4.71646e-10	-1.899	-4.00186e-10
54606505	chr12:54606505:C:T	7.51121e-15	-2.1598	-0.374916	2.25032e-10	-2.12427	-0.514709
54606529	chr12:54606529:A:C	4.27611e-13	-4.48875e-10	1.5071	8.9857e-09	-4.48875e-10	1.04816
54606609	chr12:54606609:A:G	3.25473e-14	-4.48875e-10	-1.06842	1.08569e-09	-4.48875e-10	-1.06525
54606679	chr12:54606679:A:G	7.36812e-15	-2.15042	-0.40353	2.16732e-10	-2.13505	-0.541513
54606825	chr12:54606825:G:A	7.28564e-15	-2.15634	-0.408872	2.17094e-10	-2.12842	-0.546476
54606891	chr12:54606891:A:G	4.52604e-14	-4.48875e-10	-0.738683	1.48233e-09	-4.48875e-10	-0.753856
54607122	chr12:54607122:C:T	7.31126e-15	-2.15685	-0.404852	2.18087e-10	-2.12759	-0.542741
54607460	chr12:54607460:G:A	3.63559e-15	-2.19353	-1.06681	1.27159e-10	-2.01534	-1.19445
54607807	chr12:54607807:A:G	8.02866e-15	-2.11176	-0.356339	2.19298e-10	-2.16341	-0.501381
54607918	chr12:54607918:A:G	7.66192e-15	-2.11493	-0.399922	2.10815e-10	-2.16193	-0.542312
54607931	chr12:54607931:A:G	7.41835e-15	-2.12017	-0.426994	2.06204e-10	-2.15775	-0.568606
54608052	chr12:54608052:G:A	1.04445e-14	-2.20504	-4.00186e-10	4.61618e-10	-1.92049	-4.00186e-10
54608076	chr12:54608076:T:C	4.47774e-15	-2.17008	-0.881918	1.4419e-10	-2.09555	-0.988545
54608230	chr12:54608230:C:T	5.12426e-15	-2.19619	-0.720943	1.63848e-10	-2.15381	-0.802473
54608269	chr12:54608269:C:G	3.91814e-15	-2.21939	-0.966109	1.29409e-10	-2.14277	-1.04948
54608281	chr12:54608281:A:G	2.61056e-14	-4.48875e-10	-1.28896	8.93372e-10	-4.48875e-10	-1.26022
54608625	chr12:54608625:G:A	2.44543e-15	-2.24497	-1.41192	1.20842e-10	-1.84588	-1.41486
54608747	chr12:54608747:T:C	3.16524e-15	-2.03203	-1.36685	9.91969e-11	-2.04247	-1.41565
54608886	chr12:54608886:G:C	3.72386e-15	-1.86952	-1.36684	8.1982e-11	-2.24657	-1.40216
54609030	chr12:54609030:A:C	2.3012e-14	-4.48875e-10	-1.4151	7.74708e-10	-4.48875e-10	-1.40274
54609398	chr12:54609398:T:A	1.48676e-14	-1.85193	-4.00186e-10	6.21999e-10	-1.62229	-4.00186e-10
54609502	chr12:54609502:G:A	2.40872e-14	-4.48875e-10	-1.36943	7.75417e-10	-4.48875e-10	-1.40182
54609646	chr12:54609646:CTG:C	2.48978e-15	-2.22463	-1.4143	1.31903e-10	-1.76639	-1.40677
54609873	chr12:54609873:A:G	2.44606e-15	-2.24067	-1.41597	1.20306e-10	-1.85133	-1.41386
54610085	chr12:54610085:G:C	1.56584e-14	-1.80011	-4.00186e-10	6.63528e-10	-1.55765	-4.00186e-10
54610093	chr12:54610093:C:A	1.55944e-14	-1.8042	-4.00186e-10	6.60147e-10	-1.56276	-4.00186e-10
54610147	chr12:54610147:G:A	2.84799e-15	-2.16124	-1.34326	1.51176e-10	-1.621	-1.41579
54610366	chr12:54610366:C:A	2.35317e-14	-4.48875e-10	-1.39277	7.6485e-10	-4.48875e-10	-1.41555
54610708	chr12:54610708:T:C	3.29301e-14	-4.48875e-10	-1.05673	1.03354e-09	-4.48875e-10	-1.11448
54610874	chr12:54610874:G:C	4.61135e-15	-1.61438	-1.40822	1.52092e-10	-1.6405	-1.39024
54610928	chr12:54610928:G:A	2.58905e-14	-4.48875e-10	-1.29724	8.24199e-10	-4.48875e-10	-1.34081
54611159	chr12:54611159:T:C	2.90675e-14	-4.48875e-10	-1.1815	8.46692e-10	-4.48875e-10	-1.31389
54611272	chr12:54611272:G:A	1.6503e-14	-1.74757	-4.00186e-10	7.16362e-10	-1.48104	-4.00186e-10
54612193	chr12:54612193:A:G	2.72809e-14	-4.48875e-10	-1.24493	8.01642e-10	-4.48875e-10	-1.36856
54612242	chr12:54612242:C:T	2.84265e-15	-2.13941	-1.36697	1.62163e-10	-1.55175	-1.41487
54613015	chr12:54613015:G:A	2.43157e-14	-4.48875e-10	-1.35999	7.87013e-10	-4.48875e-10	-1.38698
54613332	chr12:54613332:G:A	2.63097e-15	-2.18106	-1.4027	1.64048e-10	-1.58859	-1.36647
54613462	chr12:54613462:C:T	1.71065e-14	-1.71166	-4.00186e-10	7.49055e-10	-1.43641	-4.00186e-10
54613861	chr12:54613861:T:C	2.51825e-15	-2.22336	-1.4042	1.15564e-10	-1.91513	-1.39026
54614117	chr12:54614117:T:C	4.92179e-15	-2.08923	-0.868213	1.20005e-10	-2.1027	-1.16499
54614918	chr12:54614918:C:T	1.00495e-14	-2.24359	-4.00186e-10	3.83869e-10	-2.10492	-4.00186e-10
54615029	chr12:54615029:G:A	3.25532e-15	-2.23786	-1.13296	2.19351e-10	-1.67238	-0.992171
54615578	chr12:54615578:G:A	1.0103e-14	-2.23828	-4.00186e-10	3.93998e-10	-2.07888	-4.00186e-10
54615779	chr12:54615779:T:A	2.47545e-14	-4.48875e-10	-1.34211	7.89016e-10	-4.48875e-10	-1.38444
54616159	chr12:54616159:C:T	2.65475e-14	-4.48875e-10	-1.27218	9.51208e-10	-4.48875e-10	-1.19749
54616408	chr12:54616408:C:T	2.62867e-14	-4.48875e-10	-1.28205	8.63747e-10	-4.48875e-10	-1.29395
54616765	chr12:54616765:T:C	2.3864e-14	-4.48875e-10	-1.37874	7.77009e-10	-4.48875e-10	-1.39977
54617110	chr12:54617110:A:C	2.45213e-15	-2.24482	-1.40934	1.3469e-10	-1.7387	-1.41354
54617768	chr12:54617768:G:A	3.89003e-14	-0.890114	-4.00186e-10	6.67593e-10	-1.55155	-4.00186e-10
54617776	chr12:54617776:G:A	5.17345e-15	-2.163	-0.744575	1.29789e-10	-2.23098	-0.95834
54617943	chr12:54617943:T:C	2.30143e-14	-4.48875e-10	-1.415	7.71984e-10	-4.48875e-10	-1.40626
54618048	chr12:54618048:C:T	2.46186e-14	-4.48875e-10	-1.34761	7.86407e-10	-4.48875e-10	-1.38775
54618186	chr12:54618186:T:C	2.37674e-14	-4.48875e-10	-1.3828	7.74101e-10	-4.48875e-10	-1.40352
54618286	chr12:54618286:T:C	3.50721e-14	-4.48875e-10	-0.993711	1.07947e-09	-4.48875e-10	-1.071
54618289	chr12:54618289:C:A	2.37695e-14	-4.48875e-10	-1.38271	7.74139e-10	-4.48875e-10	-1.40347
54618602	chr12:54618602:C:T	2.33392e-14	-4.48875e-10	-1.40098	7.68576e-10	-4.48875e-10	-1.41069
54618647	chr12:54618647:C:T	2.40853e-14	-4.48875e-10	-1.36951	8.39719e-10	-4.48875e-10	-1.32216
54618932	chr12:54618932:T:C	2.31223e-14	-4.48875e-10	-1.41032	7.64536e-10	-4.48875e-10	-1.41596
54618963	chr12:54618963:T:C	2.37416e-14	-4.48875e-10	-1.38389	7.73584e-10	-4.48875e-10	-1.40419
54619036	chr12:54619036:A:G	2.37674e-14	-4.48875e-10	-1.3828	7.74101e-10	-4.48875e-10	-1.40352
54619282	chr12:54619282:T:C	2.33211e-14	-4.48875e-10	-1.40176	7.66453e-10	-4.48875e-10	-1.41345
54620011	chr12:54620011:T:G	2.44501e-14	-4.48875e-10	-1.35448	7.82995e-10	-4.48875e-10	-1.3921
54620032	chr12:54620032:T:G	2.47163e-15	-2.23574	-1.4105	1.10461e-10	-1.9349	-1.41567
54620248	chr12:54620248:T:C	1.77225e-14	-1.67628	-4.00186e-10	3.73132e-10	-2.13329	-4.00186e-10
54620251	chr12:54620251:C:T	2.49697e-15	-2.22529	-1.41074	1.07822e-10	-1.97543	-1.39931
54620368	chr12:54620368:A:G	6.13464e-15	-1.35507	-1.38209	2.23042e-10	-1.37564	-1.27222
54620601	chr12:54620601:A:G	1.23912e-14	-2.03413	-4.00186e-10	3.80407e-10	-2.11398	-4.00186e-10
54620758	chr12:54620758:A:C	2.36848e-14	-1.38628	-4.00186e-10	3.57183e-10	-2.17698	-4.00186e-10
54621145	chr12:54621145:A:G	2.34841e-14	-4.48875e-10	-1.39479	8.08131e-10	-4.48875e-10	-1.3605
54621184	chr12:54621184:G:T	2.29966e-14	-4.48875e-10	-1.41577	7.71077e-10	-4.48875e-10	-1.40744
54621314	chr12:54621314:C:T	2.46541e-14	-4.48875e-10	-1.34617	7.95274e-10	-4.48875e-10	-1.37654
54621328	chr12:54621328:T:A	5.1647e-14	-4.48875e-10	-0.606684	1.92713e-09	-4.48875e-10	-0.491438
54622157	chr12:54622157:G:A	2.5074e-14	-1.32928	-4.00186e-10	1.98864e-09	-0.460017	-4.00186e-10
54622178	chr12:54622178:C:T	2.49801e-14	-4.48875e-10	-1.33304	8.2876e-10	-4.48875e-10	-1.33529
54622711	chr12:54622711:A:G	5.60523e-14	-4.48875e-10	-0.524831	2.48944e-09	-4.48875e-10	-0.235411
54622923	chr12:54622923:C:T	7.15784e-15	-2.16629	-0.416616	1.7364e-10	-2.04347	-0.854767
54622986	chr12:54622986:T:C	2.32769e-14	-4.48875e-10	-1.40366	7.77937e-10	-4.48875e-10	-1.39858
54623128	chr12:54623128:A:G	1.13957e-14	-1.91055	-0.207331	2.33333e-10	-2.14821	-0.454549
54623131	chr12:54623131:T:C	2.80643e-14	-4.48875e-10	-1.21662	8.79811e-10	-4.48875e-10	-1.27552
54623236	chr12:54623236:G:A	2.66526e-15	-2.23977	-1.33105	1.32183e-10	-1.91688	-1.25415
54623268	chr12:54623268:C:G	1.01348e-14	-2.23514	-4.00186e-10	3.55803e-10	-2.18085	-4.00186e-10
54623312	chr12:54623312:C:A	2.37507e-14	-4.48875e-10	-1.3835	8.2238e-10	-4.48875e-10	-1.34302
54623349	chr12:54623349:G:A	2.31323e-14	-4.48875e-10	-1.40988	7.64579e-10	-4.48875e-10	-1.4159
54623406	chr12:54623406:G:T	7.76748e-14	-4.48875e-10	-0.198584	3.46507e-09	-4.48875e-10	0.0952618
54623571	chr12:54623571:A:G	2.60227e-14	-4.48875e-10	-1.29214	9.30516e-10	-4.48875e-10	-1.21949
54625366	chr12:54625366:G:C	2.51861e-14	-4.48875e-10	-1.32482	8.29136e-10	-4.48875e-10	-1.33484
54625670	chr12:54625670:C:T	2.33825e-14	-4.48875e-10	-1.39913	7.81942e-10	-4.48875e-10	-1.39345
54625873	chr12:54625873:G:A	2.48541e-15	-2.23558	-1.4051	1.12921e-10	-1.93978	-1.38876
54625922	chr12:54625922:A:G	2.31462e-14	-4.48875e-10	-1.40928	7.82478e-10	-4.48875e-10	-1.39276
54626082	chr12:54626082:T:C	1.0004e-14	-2.24813	-4.00186e-10	3.34653e-10	-2.24213	-4.00186e-10
54626128	chr12:54626128:G:A	4.31512e-14	-4.48875e-10	-0.786404	1.84933e-09	-4.48875e-10	-0.532645
54626227	chr12:54626227:G:A	2.33926e-14	-4.48875e-10	-1.39869	7.79354e-10	-4.48875e-10	-1.39676
54626237	chr12:54626237:G:A	2.62878e-15	-2.24112	-1.34348	1.29504e-10	-1.91732	-1.27419
54626374	chr12:54626374:A:G	1.09583e-14	-2.15702	-4.00186e-10	4.64467e-10	-1.91433	-4.00186e-10
54626551	chr12:54626551:G:A	1.01074e-14	-2.23785	-4.00186e-10	3.95098e-10	-2.07609	-4.00186e-10
54626565	chr12:54626565:G:C	1.01415e-14	-2.23447	-4.00186e-10	4.00415e-10	-2.06272	-4.00186e-10
54626814	chr12:54626814:C:A	2.37526e-14	-4.48875e-10	-1.38342	7.7008e-10	-4.48875e-10	-1.40873
54627130	chr12:54627130:G:A	7.62976e-14	-4.48875e-10	-0.216474	3.33249e-09	-4.48875e-10	0.0562498
54627267	chr12:54627267:A:G	2.43668e-15	-2.24469	-1.41578	1.17024e-10	-1.87879	-1.41406
54627702	chr12:54627702:T:C	2.33502e-14	-4.48875e-10	-1.40051	7.9436e-10	-4.48875e-10	-1.37769
54627833	chr12:54627833:T:A	1.25928e-14	-1.86179	-0.156197	2.50854e-10	-2.12175	-0.408602
54628656	chr12:54628656:C:T	1.00841e-14	-2.24016	-4.00186e-10	3.91394e-10	-2.08551	-4.00186e-10
54628879	chr12:54628879:C:G	2.45554e-15	-2.2427	-1.41006	1.16949e-10	-1.89637	-1.39712
54628902	chr12:54628902:G:A	1.36141e-14	-1.94001	-4.00186e-10	4.46927e-10	-1.95283	-4.00186e-10
54629093	chr12:54629093:G:A	2.34104e-14	-4.48875e-10	-1.39793	7.67573e-10	-4.48875e-10	-1.41199
54629378	chr12:54629378:C:T	6.05222e-14	-4.48875e-10	-0.448104	2.20052e-09	-4.48875e-10	-0.358778
54629473	chr12:54629473:A:C	2.3613e-14	-4.48875e-10	-1.38932	7.68041e-10	-4.48875e-10	-1.41138
54629474	chr12:54629474:A:C	3.25758e-14	-4.48875e-10	-1.06755	1.1628e-09	-4.48875e-10	-0.99664
54629491	chr12:54629491:G:A	2.33598e-14	-4.48875e-10	-1.4001	7.66695e-10	-4.48875e-10	-1.41314
54630686	chr12:54630686:C:T	2.30177e-14	-4.48875e-10	-1.41485	7.6656e-10	-4.48875e-10	-1.41331
54631111	chr12:54631111:C:A	2.50517e-14	-4.48875e-10	-1.33017	8.20923e-10	-4.48875e-10	-1.3448
54631521	chr12:54631521:G:A	2.46508e-14	-4.48875e-10	-1.34631	7.87085e-10	-4.48875e-10	-1.38689
54632020	chr12:54632020:G:A	2.4252e-14	-4.48875e-10	-1.36262	7.78955e-10	-4.48875e-10	-1.39727
54633036	chr12:54633036:A:G	2.33083e-14	-4.48875e-10	-1.4023	7.6631e-10	-4.48875e-10	-1.41364
54633428	chr12:54633428:G:A	3.38406e-14	-4.48875e-10	-1.02945	1.37722e-09	-4.48875e-10	-0.827399
54633915	chr12:54633915:T:C	2.99972e-14	-4.48875e-10	-1.15001	1.19549e-09	-4.48875e-10	-0.968918
54633927	chr12:54633927:C:T	2.3703e-14	-4.48875e-10	-1.38552	7.7034e-10	-4.48875e-10	-1.40839
54634068	chr12:54634068:C:T	2.34865e-14	-4.48875e-10	-1.39469	8.0839e-10	-4.48875e-10	-1.36018
54634090	chr12:54634090:C:T	5.46284e-14	-4.48875e-10	-0.550561	2.02612e-09	-4.48875e-10	-0.441346
54634261	chr12:54634261:AT:A	2.50939e-14	-4.48875e-10	-1.32849	7.96124e-10	-4.48875e-10	-1.37547
54634262	chr12:54634262:T:G	3.20653e-15	-2.24746	-1.13847	1.62491e-10	-2.06303	-0.901574
54635024	chr12:54635024:C:A	4.13401e-15	-2.23651	-0.895356	2.37375e-10	-1.97288	-0.612706
54635172	chr12:54635172:C:T	1.90739e-14	-1.6028	-4.00186e-10	1.0875e-09	-1.06358	-4.00186e-10
54635317	chr12:54635317:T:C	2.49068e-14	-4.48875e-10	-1.33597	7.92197e-10	-4.48875e-10	-1.38042
54635548	chr12:54635548:C:A	6.68505e-14	-4.48875e-10	-0.348656	2.55224e-09	-4.48875e-10	-0.2105
54636048	chr12:54636048:G:A	2.38164e-14	-4.48875e-10	-1.38074	8.25864e-10	-4.48875e-10	-1.3388
54636210	chr12:54636210:A:G	2.50077e-14	-4.48875e-10	-1.33193	7.95552e-10	-4.48875e-10	-1.37619
54636546	chr12:54636546:T:C	2.36375e-14	-4.48875e-10	-1.38828	7.71817e-10	-4.48875e-10	-1.40648
54636699	chr12:54636699:T:C	4.9863e-14	-4.48875e-10	-0.641837	1.85507e-09	-4.48875e-10	-0.529549
54636766	chr12:54636766:G:C	1.08562e-14	-2.16638	-4.00186e-10	4.1139e-10	-2.03568	-4.00186e-10
54636772	chr12:54636772:G:C	1.07195e-14	-2.17905	-4.00186e-10	4.0294e-10	-2.05644	-4.00186e-10
54636848	chr12:54636848:C:T	2.33649e-14	-4.48875e-10	-1.39988	7.74462e-10	-4.48875e-10	-1.40306
54637170	chr12:54637170:T:G	3.49368e-14	-4.48875e-10	-0.997574	1.07855e-09	-4.48875e-10	-1.07185
54637219	chr12:54637219:C:T	1.37706e-14	-1.87819	-0.0503952	2.74079e-10	-2.12827	-0.313542
54637401	chr12:54637401:G:C	4.80051e-14	-4.48875e-10	-0.679809	1.56261e-09	-4.48875e-10	-0.701112
54637480	chr12:54637480:G:A	2.64913e-14	-4.48875e-10	-1.2743	8.29529e-10	-4.48875e-10	-1.33437
54637534	chr12:54637534:G:A	2.70753e-15	-2.19095	-1.36413	1.54425e-10	-1.66939	-1.34613
54637975	chr12:54637975:A:G	2.53929e-14	-4.48875e-10	-1.31665	8.02591e-10	-4.48875e-10	-1.36738
54638075	chr12:54638075:G:A	2.72005e-14	-4.48875e-10	-1.24788	8.69026e-10	-4.48875e-10	-1.28785
54638197	chr12:54638197:A:G	2.57884e-15	-2.18871	-1.41507	1.44413e-10	-1.66657	-1.41598
54638301	chr12:54638301:A:G	1.13824e-14	-2.11905	-4.00186e-10	3.4286e-10	-2.2179	-4.00186e-10
54638666	chr12:54638666:G:A	2.31689e-14	-4.48875e-10	-1.4083	7.84397e-10	-4.48875e-10	-1.39031
54638934	chr12:54638934:G:A	4.30955e-14	-4.48875e-10	-0.787698	1.54844e-09	-4.48875e-10	-0.710225
54639109	chr12:54639109:A:G	1.24764e-13	-4.48875e-10	0.275306	3.73183e-09	-4.48875e-10	0.169428
54639248	chr12:54639248:A:G	2.55775e-14	-4.48875e-10	-1.3094	9.13076e-10	-4.48875e-10	-1.23841
54639630	chr12:54639630:A:AT	3.18356e-14	-4.48875e-10	-1.09053	1.26844e-09	-4.48875e-10	-0.909682
54639898	chr12:54639898:C:T	1.01626e-14	-2.2324	-4.00186e-10	3.33387e-10	-2.24592	-4.00186e-10
54640027	chr12:54640027:A:T	2.98085e-14	-4.48875e-10	-1.15632	1.16365e-09	-4.48875e-10	-0.995908
54640197	chr12:54640197:T:G	1.55261e-14	-1.8086	-4.00186e-10	3.62683e-10	-2.1617	-4.00186e-10
54641124	chr12:54641124:G:A	4.35899e-15	-2.03677	-1.0421	2.40754e-10	-1.44386	-1.12759
54641450	chr12:54641450:T:C	4.40441e-14	-4.48875e-10	-0.765924	1.86374e-09	-4.48875e-10	-0.524883
54641760	chr12:54641760:T:C	1.0186e-14	-2.2301	-4.00186e-10	3.32703e-10	-2.24797	-4.00186e-10
54641963	chr12:54641963:TTC:T	4.56883e-14	-4.48875e-10	-0.729273	1.95527e-09	-4.48875e-10	-0.476944
54642587	chr12:54642587:G:A	2.48095e-14	-4.48875e-10	-1.33989	7.90056e-10	-4.48875e-10	-1.38312
54642651	chr12:54642651:C:T	4.6988e-14	-4.48875e-10	-0.701224	1.87378e-09	-4.48875e-10	-0.519513
54642743	chr12:54642743:A:G	4.27614e-15	-2.07836	-1.01971	2.22178e-10	-1.53236	-1.11938
54642866	chr12:54642866:T:C	2.84696e-15	-2.24376	-1.26111	1.49116e-10	-2.03394	-1.01655
54643142	chr12:54643142:G:C	3.39316e-15	-2.2459	-1.08345	1.84092e-10	-2.04407	-0.795717
54643739	chr12:54643739:C:A	4.25433e-15	-2.0692	-1.03398	2.24095e-10	-1.51166	-1.13149
54644178	chr12:54644178:C:T	6.39648e-15	-2.22742	-0.467947	1.46998e-10	-2.24479	-0.820013
54644792	chr12:54644792:T:C	1.81702e-13	-4.48875e-10	0.651254	4.31466e-09	-4.48875e-10	0.31455
54645015	chr12:54645015:C:T	4.9747e-14	-4.48875e-10	-0.644166	1.59512e-09	-4.48875e-10	-0.68052
54645067	chr12:54645067:C:T	2.76451e-14	-4.48875e-10	-1.23167	8.59493e-10	-4.48875e-10	-1.29888
54645360	chr12:54645360:A:G	8.56385e-15	-1.17762	-1.22594	7.167e-10	-0.0963223	-1.38425
54645878	chr12:54645878:A:C	6.48104e-15	-1.83866	-0.843571	1.40092e-10	-2.13611	-0.976816
54646033	chr12:54646033:TG:T	4.17588e-15	-1.71709	-1.4047	2.86084e-10	-0.986837	-1.4121
54646485	chr12:54646485:C:G	5.9391e-15	-2.02648	-0.743083	4.56001e-10	-1.02137	-0.911356
54646721	chr12:54646721:C:T	4.16966e-15	-2.03765	-1.08563	3.56664e-10	-1.02782	-1.15061
54647105	chr12:54647105:A:G	1.14721e-14	-2.1112	-4.00186e-10	5.03647e-10	-1.83335	-4.00186e-10
54647295	chr12:54647295:T:A	2.68424e-15	-2.15456	-1.40916	8.12407e-11	-2.24184	-1.41597
54647301	chr12:54647301:G:A	2.34789e-14	-4.48875e-10	-1.39502	7.68076e-10	-4.48875e-10	-1.41134
54647795	chr12:54647795:A:C	2.30565e-14	-4.48875e-10	-1.41317	7.7701e-10	-4.48875e-10	-1.39977
54648334	chr12:54648334:A:G	3.70962e-15	-1.97252	-1.26767	9.16941e-11	-2.20022	-1.33655
54648425	chr12:54648425:C:T	2.31065e-14	-4.48875e-10	-1.411	7.64708e-10	-4.48875e-10	-1.41573
54648576	chr12:54648576:T:G	2.42617e-14	-1.61055	0.248333	1.01723e-09	-1.01417	-0.116216
54649023	chr12:54649023:T:G	5.8856e-14	-1.53969	1.06367	2.30065e-09	-0.91227	0.597992
54649174	chr12:54649174:T:C	4.32295e-15	-2.07581	-1.01137	1.23536e-10	-2.02749	-1.2112
54649251	chr12:54649251:A:G	3.87042e-15	-1.79144	-1.40631	2.57131e-10	-1.09895	-1.40669
54649294	chr12:54649294:A:C	6.96011e-14	-1.5178	1.20946	2.73446e-09	-0.877168	0.735631
54649339	chr12:54649339:G:T	2.55067e-14	-4.48875e-10	-1.31218	8.11315e-10	-4.48875e-10	-1.35657
54649449	chr12:54649449:T:G	6.85644e-14	-1.48533	1.16199	2.74562e-09	-0.829659	0.692196
54649542	chr12:54649542:C:T	2.62555e-13	-4.48875e-10	1.01934	1.02001e-08	-4.48875e-10	1.17492
54649708	chr12:54649708:G:A	6.8053e-14	-1.54599	1.21516	2.63574e-09	-0.919511	0.741204
54649814	chr12:54649814:T:C	7.21534e-14	-1.45056	1.17824	2.91796e-09	-0.784642	0.708057
54649901	chr12:54649901:C:G	6.63494e-14	-1.56266	1.20648	2.57423e-09	-0.936166	0.734249
54650450	chr12:54650450:G:A	5.78929e-15	-1.89094	-0.904165	1.71422e-10	-1.77729	-1.13381
54650618	chr12:54650618:C:A	1.1381e-14	-2.11917	-4.00186e-10	3.96323e-10	-2.07299	-4.00186e-10
54650916	chr12:54650916:C:T	8.03171e-14	-4.48875e-10	-0.165133	2.93286e-09	-4.48875e-10	-0.0714931
54651053	chr12:54651053:A:T	2.52316e-15	-2.2142	-1.4114	8.50523e-11	-2.22125	-1.3907
54651055	chr12:54651055:A:T	2.52821e-15	-2.21261	-1.41099	8.50179e-11	-2.22256	-1.3898
54651149	chr12:54651149:A:G	1.0454e-14	-1.90659	-0.297547	2.11029e-10	-2.17478	-0.528449
54651319	chr12:54651319:T:A	3.3704e-14	-4.48875e-10	-1.0335	1.20037e-09	-4.48875e-10	-0.964844
54651387	chr12:54651387:C:T	4.86484e-15	-1.65957	-1.30951	3.25672e-10	-0.858573	-1.41076
54651423	chr12:54651423:G:A	2.81417e-13	-2.15306	3.24179	5.5431e-09	-2.24367	2.80876
54652723	chr12:54652723:G:T	1.12481e-14	-1.94469	-0.186229	1.02833e-09	-0.700592	-0.418944
54652935	chr12:54652935:G:T	5.18497e-14	-4.48875e-10	-0.602767	2.08934e-09	-4.48875e-10	-0.41062
54652943	chr12:54652943:C:T	4.30734e-15	-1.67716	-1.41364	2.88486e-10	-0.982724	-1.40785
54652957	chr12:54652957:T:G	2.47257e-14	-4.48875e-10	-1.34327	8.66474e-10	-4.48875e-10	-1.29079
54653405	chr12:54653405:T:C	4.15423e-15	-1.80802	-1.31897	2.20168e-10	-1.28972	-1.37111
54653539	chr12:54653539:A:G	1.00749e-14	-2.21254	-0.0285258	2.53716e-10	-2.0303	-0.488713
54653547	chr12:54653547:G:A	4.63996e-15	-2.08063	-0.935784	2.23092e-10	-1.52026	-1.12738
54653641	chr12:54653641:T:G	2.30981e-14	-4.48875e-10	-1.41137	7.6478e-10	-4.48875e-10	-1.41564
54653866	chr12:54653866:C:T	8.0278e-15	-2.00612	-0.462088	1.74445e-10	-2.21815	-0.675466
54654172	chr12:54654172:T:A	2.68164e-15	-2.1681	-1.39659	8.23191e-11	-2.23438	-1.41025
54654776	chr12:54654776:G:A	2.65922e-14	-4.48875e-10	-1.2705	9.1895e-10	-4.48875e-10	-1.23199
54654781	chr12:54654781:C:A	6.4034e-14	-4.48875e-10	-0.391702	2.47644e-09	-4.48875e-10	-0.240646
54655606	chr12:54655606:A:G	9.4759e-15	-2.23286	-0.0694997	3.34984e-10	-2.19805	-0.0430921
54655631	chr12:54655631:T:C	1.27638e-14	-2.0045	-4.00186e-10	4.26306e-10	-2.00007	-4.00186e-10
54655666	chr12:54655666:C:G	3.98109e-15	-2.23773	-0.931834	1.21836e-10	-2.21845	-1.03409
54656003	chr12:54656003:T:G	3.00196e-14	-4.48875e-10	-1.14927	9.25673e-10	-4.48875e-10	-1.2247
54656401	chr12:54656401:C:T	3.70211e-14	-0.939626	-4.00186e-10	6.29356e-10	-1.61053	-4.00186e-10
54656454	chr12:54656454:C:G	2.49521e-14	-4.48875e-10	-1.33416	7.99862e-10	-4.48875e-10	-1.37079
54656712	chr12:54656712:C:G	6.44468e-15	-1.90791	-0.779954	1.38164e-10	-2.17542	-0.951368
54656979	chr12:54656979:C:T	4.62181e-15	-2.10244	-0.917884	4.51367e-10	-0.978827	-0.964118
54657034	chr12:54657034:G:T	6.46214e-14	-4.48875e-10	-0.38257	2.50268e-09	-4.48875e-10	-0.230107
54657267	chr12:54657267:G:A	2.33984e-14	-4.48875e-10	-1.39845	7.68904e-10	-4.48875e-10	-1.41026
54657863	chr12:54657863:T:C	3.03851e-15	-2.2366	-1.20315	1.09521e-10	-2.039	-1.32011
54658009	chr12:54658009:G:A	2.47368e-14	-4.48875e-10	-1.34282	7.9199e-10	-4.48875e-10	-1.38068
54658881	chr12:54658881:C:T	6.45714e-15	-2.18435	-0.501579	1.99971e-10	-1.73132	-1.02574
54658899	chr12:54658899:C:T	3.24071e-14	-4.48875e-10	-1.07274	1.14461e-09	-4.48875e-10	-1.01241
54659011	chr12:54659011:C:T	2.31881e-14	-4.48875e-10	-1.40748	7.64594e-10	-4.48875e-10	-1.41588
54659390	chr12:54659390:C:T	7.57924e-15	-1.88538	-0.640322	3.32909e-10	-2.22964	-0.0177111
54659525	chr12:54659525:A:G	2.48667e-15	-2.22959	-1.41058	1.04064e-10	-2.00849	-1.40173
54659543	chr12:54659543:C:T	8.61965e-14	-4.48875e-10	-0.0944861	2.30557e-09	-4.48875e-10	-0.312142
54659601	chr12:54659601:G:C	1.07492e-14	-2.17628	-4.00186e-10	4.04975e-10	-2.0514	-4.00186e-10
54659759	chr12:54659759:C:T	4.51396e-15	-2.24628	-0.797658	1.31059e-10	-2.23637	-0.943207
54659901	chr12:54659901:G:C	2.49161e-14	-4.48875e-10	-1.3356	8.58831e-10	-4.48875e-10	-1.29965
54660187	chr12:54660187:G:T	1.01839e-14	-2.23031	-4.00186e-10	3.3395e-10	-2.24423	-4.00186e-10
54660410	chr12:54660410:A:G	1.18702e-12	-1.63763	4.16572	1.60255e-08	-1.95638	3.58309
54660478	chr12:54660478:A:G	1.01711e-14	-2.23157	-4.00186e-10	3.69921e-10	-2.14194	-4.00186e-10
54660710	chr12:54660710:G:A	4.93296e-15	-2.0757	-0.87947	1.3976e-10	-2.00692	-1.10838
54661031	chr12:54661031:A:G	1.38699e-14	-1.9214	-4.00186e-10	8.55481e-10	-1.30356	-4.00186e-10
54661397	chr12:54661397:G:A	5.37463e-13	-1.94049	3.67624	8.7677e-09	-2.11112	3.13472
54661416	chr12:54661416:C:T	3.13646e-15	-2.09798	-1.31003	1.64311e-10	-1.69539	-1.25807
54661419	chr12:54661419:T:G	2.4858e-14	-4.48875e-10	-1.33794	8.24742e-10	-4.48875e-10	-1.34015
54662040	chr12:54662040:A:G	2.30467e-14	-4.48875e-10	-1.41359	7.70427e-10	-4.48875e-10	-1.40828
54662103	chr12:54662103:T:A	2.49232e-14	-4.48875e-10	-1.33532	7.99257e-10	-4.48875e-10	-1.37154
54662227	chr12:54662227:A:G	2.55721e-15	-2.21628	-1.39592	1.01163e-10	-2.08041	-1.35808
54662513	chr12:54662513:T:C	2.31178e-14	-4.48875e-10	-1.41051	7.76209e-10	-4.48875e-10	-1.4008
54663068	chr12:54663068:TA:T	6.24349e-15	-1.99858	-0.720998	8.32164e-10	-0.598158	-0.733038
54663658	chr12:54663658:C:G	5.66244e-15	-2.24735	-0.569908	1.60431e-10	-2.23945	-0.737906
54663775	chr12:54663775:A:G	2.79308e-14	-4.48875e-10	-1.22138	8.7647e-10	-4.48875e-10	-1.27932
54663955	chr12:54663955:T:A	2.47463e-15	-2.24811	-1.39692	8.82074e-11	-2.17127	-1.40427
54664063	chr12:54664063:A:G	2.34883e-14	-4.48875e-10	-1.39461	7.66965e-10	-4.48875e-10	-1.41278
54664320	chr12:54664320:A:G	3.6257e-14	-4.48875e-10	-0.960483	1.0984e-09	-4.48875e-10	-1.05362
54664429	chr12:54664429:C:G	3.64142e-15	-2.05854	-1.20021	2.02847e-10	-1.58755	-1.15522
54664448	chr12:54664448:C:T	2.41771e-14	-4.48875e-10	-1.36571	8.20322e-10	-4.48875e-10	-1.34553
54664527	chr12:54664527:T:C	5.73793e-15	-2.0506	-0.753416	7.05711e-10	-0.723248	-0.772771
54664539	chr12:54664539:G:A	6.00555e-15	-2.02406	-0.734374	7.72522e-10	-0.651515	-0.754049
54664667	chr12:54664667:T:C	4.70396e-15	-2.24274	-0.75997	1.40172e-10	-2.24696	-0.865397
54664927	chr12:54664927:G:A	4.57041e-15	-2.16922	-0.862296	4.50297e-10	-0.999494	-0.945825
54665118	chr12:54665118:G:T	3.75532e-12	-1.67068	5.35049	4.91319e-08	-1.97408	4.72112
54665122	chr12:54665122:A:G	2.69449e-15	-2.1783	-1.38161	2.02619e-10	-1.36907	-1.37482
54665259	chr12:54665259:C:A	1.07407e-14	-2.17708	-4.00186e-10	3.41898e-10	-2.22071	-4.00186e-10
54665371	chr12:54665371:C:A	2.68434e-15	-2.2021	-1.36158	8.18772e-11	-2.23506	-1.41494
54665489	chr12:54665489:C:A	1.12071e-14	-1.99333	-0.141234	7.45734e-10	-1.17846	-0.262393
54665524	chr12:54665524:C:T	3.10774e-15	-2.05743	-1.35979	1.62371e-10	-1.64067	-1.32467
54666202	chr12:54666202:C:T	1.43164e-13	-4.48875e-10	0.412875	5.7357e-09	-4.48875e-10	0.599239
54666264	chr12:54666264:G:A	3.31348e-14	-4.48875e-10	-1.05053	1.07845e-09	-4.48875e-10	-1.07195
54666273	chr12:54666273:C:T	3.20397e-11	-4.48875e-10	5.82361	5.3413e-07	-4.48875e-10	5.13317
54666764	chr12:54666764:A:T	7.54208e-15	-1.9332	-0.597421	1.31709e-09	-0.194149	-0.677898
54666803	chr12:54666803:A:T	2.3084e-14	-4.48875e-10	-1.41197	7.87101e-10	-4.48875e-10	-1.38687
54666880	chr12:54666880:T:C	1.60204e-14	-1.77725	-4.00186e-10	3.39207e-10	-2.22861	-4.00186e-10
54667224	chr12:54667224:C:T	4.17729e-15	-2.05578	-1.06567	1.0264e-10	-2.23249	-1.19151
54667423	chr12:54667423:C:T	6.1231e-15	-2.03582	-0.703223	7.37996e-10	-0.634897	-0.81639
54667687	chr12:54667687:A:T	1.62767e-14	-2.23694	0.475557	9.18841e-10	-1.9431	0.710989
54667711	chr12:54667711:C:T	2.87379e-15	-2.19297	-1.30252	1.37064e-10	-1.94056	-1.19421
54667831	chr12:54667831:C:T	4.32674e-15	-2.05563	-1.03067	1.05576e-10	-2.23246	-1.16334
54667936	chr12:54667936:A:G	1.0077e-14	-2.24086	-4.00186e-10	3.78112e-10	-2.12004	-4.00186e-10
54668147	chr12:54668147:A:G	4.61982e-15	-2.10334	-0.917418	1.314e-10	-2.04174	-1.13524
54668248	chr12:54668248:C:T	2.79722e-15	-2.15093	-1.37156	1.19734e-10	-1.87191	-1.39805
54668684	chr12:54668684:G:A	1.11046e-14	-2.14375	-4.00186e-10	3.59929e-10	-2.16932	-4.00186e-10
54668999	chr12:54668999:G:A	1.00794e-14	-2.24062	-4.00186e-10	3.34463e-10	-2.2427	-4.00186e-10
54669412	chr12:54669412:A:G	2.70937e-15	-2.23899	-1.31541	1.00317e-10	-2.15111	-1.29577
54669560	chr12:54669560:A:G	6.75322e-15	-1.46762	-1.17348	1.54587e-10	-1.77567	-1.2388
54669697	chr12:54669697:T:C	7.18902e-15	-1.40361	-1.17495	1.62373e-10	-1.72581	-1.23952
54669724	chr12:54669724:T:C	3.67439e-14	-4.48875e-10	-0.947142	1.31444e-09	-4.48875e-10	-0.874057
54670077	chr12:54670077:T:C	2.68409e-14	-4.48875e-10	-1.26119	8.6625e-10	-4.48875e-10	-1.29105
54670237	chr12:54670237:C:T	1.00037e-14	-2.24816	-4.00186e-10	3.40341e-10	-2.22528	-4.00186e-10
54670330	chr12:54670330:T:C	6.0693e-15	-2.16579	-0.582081	1.70789e-10	-2.17442	-0.740379
54670705	chr12:54670705:G:A	2.83969e-15	-2.14213	-1.36529	1.23347e-10	-1.8441	-1.39612
54671414	chr12:54671414:C:T	5.36809e-15	-2.03138	-0.839267	1.57814e-10	-1.91736	-1.07645
54671611	chr12:54671611:G:A	4.47396e-15	-2.11115	-0.941691	1.90566e-10	-1.8769	-0.928328
54671749	chr12:54671749:C:T	8.1334e-15	-1.35316	-1.10197	1.79597e-10	-1.68729	-1.17721
54672035	chr12:54672035:A:G	2.49829e-14	-4.48875e-10	-1.33292	7.96782e-10	-4.48875e-10	-1.37464
54672464	chr12:54672464:CACTT:C	2.9128e-14	-4.48875e-10	-1.17942	1.01424e-09	-4.48875e-10	-1.13333
54673243	chr12:54673243:G:C	7.5009e-15	-2.18926	-0.346833	2.02151e-10	-2.19473	-0.551479
54673556	chr12:54673556:T:C	7.19498e-15	-2.13085	-0.446885	1.90057e-10	-2.08637	-0.721532
54673683	chr12:54673683:G:A	1.82353e-14	-2.18484	0.537083	5.75303e-10	-1.80032	0.0999901
54673931	chr12:54673931:C:A	2.31014e-14	-4.48875e-10	-1.41122	7.85203e-10	-4.48875e-10	-1.38928
54674139	chr12:54674139:G:T	1.34619e-14	-2.1797	0.228447	4.50941e-10	-1.78411	-0.159781
54674187	chr12:54674187:T:C	4.76755e-14	-4.48875e-10	-0.686698	1.82001e-09	-4.48875e-10	-0.548627
54674378	chr12:54674378:G:A	1.56741e-14	-2.20562	0.406508	4.89044e-10	-1.84808	-0.0146916
54674451	chr12:54674451:T:A	1.59135e-14	-2.2026	0.418654	4.99261e-10	-1.83929	-0.00280763
54674524	chr12:54674524:CTTTTTTCTTT:C	5.2442e-15	-2.02042	-0.873568	6.83604e-10	-0.579097	-0.94875
54674606	chr12:54674606:C:G	1.72878e-14	-2.17721	0.476096	5.55904e-10	-1.77998	0.0453556
54674812	chr12:54674812:C:T	4.21421e-15	-1.91023	-1.20242	8.68724e-10	-0.0748224	-1.21338
54674918	chr12:54674918:A:G	1.53602e-14	-2.1104	0.291067	5.51013e-10	-1.63449	-0.10898
54675783	chr12:54675783:A:C	1.16996e-14	-2.09156	-4.00186e-10	3.90971e-10	-2.08659	-4.00186e-10
54675835	chr12:54675835:A:G	1.2986e-14	-2.11271	0.125468	4.76372e-10	-1.63871	-0.250314
54675883	chr12:54675883:C:G	2.54152e-14	-4.48875e-10	-1.31577	8.25243e-10	-4.48875e-10	-1.33955
54676135	chr12:54676135:AG:A	1.36581e-14	-2.10208	0.165294	5.01778e-10	-1.62119	-0.215876
54677000	chr12:54677000:T:C	1.49628e-14	-2.12561	0.280064	5.292e-10	-1.66652	-0.117333
54677259	chr12:54677259:C:G	1.77894e-14	-1.67251	-4.00186e-10	5.14003e-10	-1.813	-4.00186e-10
54677301	chr12:54677301:GAAT:G	2.6673e-14	-4.48875e-10	-1.26747	8.55781e-10	-4.48875e-10	-1.30321
54677453	chr12:54677453:T:A	6.57766e-14	-4.48875e-10	-0.364851	2.51505e-09	-4.48875e-10	-0.225179
54677482	chr12:54677482:A:G	6.50774e-14	-4.48875e-10	-0.375539	2.48665e-09	-4.48875e-10	-0.236535
54677598	chr12:54677598:C:T	5.03758e-15	-1.99608	-0.938113	1.16552e-10	-2.21162	-1.08527
54678106	chr12:54678106:G:A	4.73363e-15	-2.23351	-0.762914	1.37547e-10	-2.24492	-0.88634
54678282	chr12:54678282:C:T	4.89049e-15	-1.85401	-1.10981	3.48142e-10	-1.0498	-1.15282
54678652	chr12:54678652:C:T	5.26278e-11	-4.48875e-10	6.31988	8.66572e-07	-4.48875e-10	5.61707
54678809	chr12:54678809:C:T	5.20734e-15	-1.81356	-1.08749	2.72873e-10	-1.38501	-1.06121
54678919	chr12:54678919:G:A	4.52361e-15	-2.23731	-0.804496	1.63369e-10	-2.13282	-0.826391
54679221	chr12:54679221:G:A	4.37672e-15	-1.71808	-1.35674	5.57847e-10	-0.389293	-1.34185
54679377	chr12:54679377:G:T	3.65618e-15	-1.86642	-1.38828	4.23251e-10	-0.640734	-1.36653
54680064	chr12:54680064:T:A	3.41622e-15	-1.95366	-1.36892	3.42932e-10	-0.862911	-1.35478
54680191	chr12:54680191:G:A	6.60424e-15	-2.24031	-0.423097	2.18509e-10	-2.22639	-0.442012
54680222	chr12:54680222:T:C	4.32682e-15	-1.78625	-1.30004	1.14162e-10	-1.97312	-1.34448
54680351	chr12:54680351:G:T	2.20914e-13	-4.48875e-10	0.84666	8.81837e-09	-4.48875e-10	1.02937
54680377	chr12:54680377:TTATTCAACTGTAAGGACAAGATCAGC:T	2.34182e-13	-4.48875e-10	0.904985	9.36263e-09	-4.48875e-10	1.08926
54680652	chr12:54680652:C:G	3.34932e-15	-2.16757	-1.17479	2.58252e-10	-1.30675	-1.19454
54680747	chr12:54680747:C:T	3.9361e-15	-2.14967	-1.03126	1.2048e-10	-2.04606	-1.21768
54680803	chr12:54680803:A:G	3.30091e-15	-2.17866	-1.17826	2.47942e-10	-1.34423	-1.1978
54681221	chr12:54681221:C:T	2.46279e-14	-4.48875e-10	-1.34724	7.89472e-10	-4.48875e-10	-1.38386
54681336	chr12:54681336:G:A	2.72055e-11	-4.48875e-10	5.66006	4.60685e-07	-4.48875e-10	4.98525
54681653	chr12:54681653:G:A	3.87252e-15	-2.14734	-1.04987	1.19321e-10	-2.0424	-1.23101
54681990	chr12:54681990:A:G	3.00158e-15	-2.16718	-1.2848	2.33756e-10	-1.30299	-1.29795
54682812	chr12:54682812:C:G	3.15178e-15	-2.14813	-1.25501	2.55222e-10	-1.2436	-1.2695
54683153	chr12:54683153:G:A	5.19718e-15	-1.74998	-1.15302	2.79338e-10	-1.29746	-1.12534
54683277	chr12:54683277:C:T	4.18019e-15	-1.80602	-1.31474	1.12408e-10	-1.97833	-1.35476
54683531	chr12:54683531:G:A	3.75387e-15	-1.91829	-1.31004	3.96552e-10	-0.782949	-1.28947
54683641	chr12:54683641:C:T	3.24885e-15	-2.2392	-1.13362	1.64383e-10	-1.70056	-1.25247
54683661	chr12:54683661:A:G	4.24944e-15	-2.01137	-1.09296	1.3327e-10	-1.90158	-1.26127
54683900	chr12:54683900:C:T	1.09247e-14	-2.16009	-4.00186e-10	4.26714e-10	-1.99911	-4.00186e-10
54683968	chr12:54683968:C:T	5.44067e-15	-1.56976	-1.28745	1.23233e-10	-2.22777	-1.01337
54684801	chr12:54684801:G:A	1.03772e-14	-1.15401	-1.0575	6.35443e-10	-0.291984	-1.30892
54685000	chr12:54685000:G:A	1.03244e-14	-2.203	-0.0136047	2.45886e-10	-2.12691	-0.423447
54685146	chr12:54685146:A:T	5.12553e-15	-2.15425	-0.762629	1.47359e-10	-2.21485	-0.847497
54685398	chr12:54685398:C:T	2.89934e-15	-2.07088	-1.41575	1.08226e-10	-1.97726	-1.39374
54685570	chr12:54685570:G:A	8.65214e-15	-2.22686	-0.166452	2.80168e-10	-2.24201	-0.177828
54685885	chr12:54685885:C:T	3.25455e-13	-4.48875e-10	1.23411	1.32993e-08	-4.48875e-10	1.44025
54685900	chr12:54685900:G:C	4.52743e-15	-2.14781	-0.893149	1.30832e-10	-2.21126	-0.97005
54685927	chr12:54685927:G:C	5.41539e-14	-4.48875e-10	-0.559285	1.45511e-09	-4.48875e-10	-0.772386
54686205	chr12:54686205:A:G	6.17287e-15	-1.77398	-0.956969	6.76442e-10	-0.543897	-0.994481
54686314	chr12:54686314:A:G	5.46079e-14	-2.12611	1.57517	1.05555e-09	-2.16377	1.07036
54686597	chr12:54686597:A:C	2.49836e-15	-2.23363	-1.40185	8.55155e-11	-2.24283	-1.3637
54686735	chr12:54686735:G:T	2.4051e-13	-4.48875e-10	0.931647	9.8001e-09	-4.48875e-10	1.13492
54686822	chr12:54686822:G:C	2.43224e-13	-4.48875e-10	0.942867	1.00042e-08	-4.48875e-10	1.15553
54687016	chr12:54687016:A:G	2.51236e-13	-4.48875e-10	0.975277	1.02572e-08	-4.48875e-10	1.18051
54687400	chr12:54687400:G:A	4.65889e-14	-4.48875e-10	-0.709752	1.48913e-09	-4.48875e-10	-0.749279
54687664	chr12:54687664:GC:G	2.53445e-15	-2.21095	-1.41019	1.26516e-10	-1.80011	-1.41474
54687752	chr12:54687752:A:G	5.58896e-14	-4.48875e-10	-0.527737	1.49826e-09	-4.48875e-10	-0.743168
54687754	chr12:54687754:TG:T	3.46296e-14	-4.48875e-10	-1.00641	1.24849e-09	-4.48875e-10	-0.925533
54687772	chr12:54687772:G:A	2.11645e-14	-1.49879	-4.00186e-10	5.96336e-10	-1.66442	-4.00186e-10
54687822	chr12:54687822:C:T	2.32435e-14	-4.48875e-10	-1.40509	7.8109e-10	-4.48875e-10	-1.39453
54687899	chr12:54687899:T:C	1.88221e-14	-1.61608	-4.00186e-10	4.03134e-10	-2.05596	-4.00186e-10
54688300	chr12:54688300:T:C	2.64834e-15	-2.19885	-1.37833	9.1558e-11	-2.16733	-1.37092
54689049	chr12:54689049:A:G	2.72386e-15	-2.22214	-1.32693	8.64035e-11	-2.22229	-1.37391
54689236	chr12:54689236:A:T	6.36444e-15	-1.77091	-0.929482	1.15617e-10	-2.17653	-1.1284
54689325	chr12:54689325:T:A	3.99892e-15	-1.77371	-1.39139	1.18621e-10	-1.89741	-1.38188
54689421	chr12:54689421:C:G	2.2994e-14	-4.48875e-10	-1.41588	7.8267e-10	-4.48875e-10	-1.39251
54689495	chr12:54689495:T:C	1.00222e-14	-2.24631	-4.00186e-10	4.69685e-10	-1.90316	-4.00186e-10
54689565	chr12:54689565:C:T	2.4599e-15	-2.24727	-1.40372	8.07875e-11	-2.24814	-1.41526
54689690	chr12:54689690:G:A	2.40942e-14	-4.48875e-10	-1.36914	7.78166e-10	-4.48875e-10	-1.39829
54689782	chr12:54689782:A:C	2.38042e-14	-4.48875e-10	-1.38125	8.05657e-10	-4.48875e-10	-1.36357
54690127	chr12:54690127:T:C	2.45321e-15	-2.24763	-1.40609	8.08627e-11	-2.248	-1.41448
54690200	chr12:54690200:G:A	2.30863e-14	-4.48875e-10	-1.41188	7.64527e-10	-4.48875e-10	-1.41597
54690472	chr12:54690472:G:C	3.82994e-15	-1.86849	-1.33977	6.81597e-10	-0.35234	-1.17845
54690494	chr12:54690494:G:A	2.48334e-15	-2.24792	-1.39359	8.08299e-11	-2.24705	-1.41582
54690687	chr12:54690687:G:A	3.02123e-15	-2.19359	-1.25187	1.47381e-10	-1.6836	-1.3786
54691538	chr12:54691538:C:T	3.46644e-15	-2.22027	-1.08772	1.44281e-10	-1.76548	-1.31799
54691694	chr12:54691694:A:G	3.19927e-15	-2.01257	-1.37562	9.80508e-11	-2.10704	-1.3627
54692049	chr12:54692049:T:A	3.43635e-15	-1.95404	-1.36266	5.46156e-10	-0.531772	-1.22055
54692333	chr12:54692333:G:A	3.26231e-15	-2.14603	-1.22265	3.96764e-10	-0.948314	-1.12357
54692354	chr12:54692354:T:C	3.51669e-15	-2.07977	-1.21383	4.16125e-10	-0.827368	-1.19687
54692497	chr12:54692497:G:A	3.2802e-15	-2.15182	-1.21139	3.9392e-10	-0.969401	-1.10968
54692533	chr12:54692533:C:G	3.63669e-15	-1.90191	-1.35813	1.22687e-10	-1.8866	-1.35898
54692537	chr12:54692537:C:T	3.47867e-15	-1.94118	-1.36328	5.60625e-10	-0.504361	-1.22181
54692810	chr12:54692810:C:A	3.42626e-15	-2.22369	-1.09596	1.4242e-10	-1.77401	-1.32244
54693294	chr12:54693294:G:A	2.30429e-14	-4.48875e-10	-1.41376	7.92099e-10	-4.48875e-10	-1.38054
54693952	chr12:54693952:G:GATA	2.68802e-14	-4.48875e-10	-1.25973	8.99777e-10	-4.48875e-10	-1.25308
54693955	chr12:54693955:A:T	2.69583e-14	-4.48875e-10	-1.25682	9.02483e-10	-4.48875e-10	-1.25008
54693957	chr12:54693957:A:ATAGCT	2.66338e-14	-4.48875e-10	-1.26893	8.91388e-10	-4.48875e-10	-1.26245
54694013	chr12:54694013:T:A	3.24867e-15	-2.15706	-1.21581	3.84551e-10	-0.98815	-1.115
54694078	chr12:54694078:C:T	6.3082e-14	-0.406679	-4.00186e-10	1.30904e-09	-0.878178	-4.00186e-10
54694893	chr12:54694893:A:C	3.65566e-15	-1.89484	-1.36	6.31989e-10	-0.391081	-1.21527
54694911	chr12:54694911:A:G	2.9364e-14	-4.48875e-10	-1.17135	9.94182e-10	-4.48875e-10	-1.15331
54694936	chr12:54694936:T:A	3.50134e-15	-1.94112	-1.35685	5.69791e-10	-0.500292	-1.20966
54694939	chr12:54694939:T:C	3.24981e-14	-4.48875e-10	-1.06993	1.01998e-09	-4.48875e-10	-1.12769
54695706	chr12:54695706:G:A	1.10151e-14	-2.15185	-4.00186e-10	3.36058e-10	-2.23794	-4.00186e-10
54695756	chr12:54695756:C:T	3.29489e-15	-2.11191	-1.24684	2.78806e-10	-1.13007	-1.29464
54695921	chr12:54695921:T:A	2.31477e-14	-4.48875e-10	-1.40922	8.0372e-10	-4.48875e-10	-1.36597
54696019	chr12:54696019:T:C	1.12377e-14	-2.13184	-4.00186e-10	3.38471e-10	-2.23079	-4.00186e-10
54696512	chr12:54696512:T:C	2.4841e-15	-2.23858	-1.40262	8.21119e-11	-2.23214	-1.415
54696788	chr12:54696788:C:T	3.62923e-15	-2.08137	-1.18073	4.28449e-10	-0.833449	-1.1616
54697269	chr12:54697269:A:G	4.93388e-14	-1.57012	0.917714	1.44831e-09	-1.18319	0.406115
54697446	chr12:54697446:G:A	2.69051e-14	-4.48875e-10	-1.2588	8.59563e-10	-4.48875e-10	-1.2988
54697573	chr12:54697573:G:A	3.52041e-15	-1.92479	-1.36775	1.19089e-10	-1.9059	-1.36946
54697654	chr12:54697654:T:C	3.77471e-15	-2.04509	-1.1777	3.3364e-10	-1.10624	-1.13892
54698105	chr12:54698105:G:A	2.57435e-15	-2.24803	-1.35749	8.2665e-11	-2.23511	-1.40532
54698240	chr12:54698240:C:G	5.57324e-14	-1.73055	1.2	1.09804e-09	-1.86931	0.815363
54698521	chr12:54698521:C:T	4.72236e-14	-2.16326	1.46704	1.0547e-09	-2.11816	1.02395
54698590	chr12:54698590:A:T	3.10942e-15	-2.17468	-1.242	1.30385e-10	-2.15331	-1.03143
54698752	chr12:54698752:C:T	2.97961e-14	-4.48875e-10	-1.15674	1.0363e-09	-4.48875e-10	-1.11182
54698761	chr12:54698761:G:T	2.30251e-14	-4.48875e-10	-1.41453	7.64885e-10	-4.48875e-10	-1.4155
54698918	chr12:54698918:C:T	2.86357e-14	-4.48875e-10	-1.19646	1.04447e-09	-4.48875e-10	-1.10396
54699115	chr12:54699115:A:G	6.53956e-15	-2.07629	-0.59696	1.49024e-10	-2.00521	-1.04591
54699166	chr12:54699166:G:A	2.8157e-15	-2.12345	-1.39245	1.03392e-10	-2.1371	-1.2796
54699653	chr12:54699653:G:A	6.47514e-15	-1.79919	-0.883954	2.51294e-10	-1.35736	-1.17124
54700725	chr12:54700725:T:C	7.45481e-14	-4.48875e-10	-0.239671	2.86456e-09	-4.48875e-10	-0.0950555
54700756	chr12:54700756:G:A	2.29951e-14	-4.48875e-10	-1.41584	7.67042e-10	-4.48875e-10	-1.41268
54701058	chr12:54701058:G:C	5.44256e-15	-1.85616	-1.0007	2.07842e-10	-1.55285	-1.16559
54701364	chr12:54701364:G:A	1.35422e-14	-1.94531	-4.00186e-10	4.46615e-10	-1.95353	-4.00186e-10
54701746	chr12:54701746:G:C	2.36835e-14	-4.48875e-10	-1.38634	7.74228e-10	-4.48875e-10	-1.40336
54701753	chr12:54701753:C:G	3.31757e-15	-2.20918	-1.1427	1.06044e-10	-2.10681	-1.28456
54701878	chr12:54701878:G:A	8.53918e-14	-2.16636	2.0625	1.79017e-09	-2.1194	1.55424
54702011	chr12:54702011:C:T	5.19737e-14	-4.48875e-10	-0.600378	1.9303e-09	-4.48875e-10	-0.489796
54702109	chr12:54702109:G:A	4.92807e-15	-1.76955	-1.18662	1.70333e-10	-1.74069	-1.17678
54702244	chr12:54702244:A:G	2.44907e-15	-2.2475	-1.4079	8.62763e-11	-2.2361	-1.36157
54702320	chr12:54702320:A:G	8.1971e-14	-2.16062	2.01587	1.72616e-09	-2.11199	1.51042
54702328	chr12:54702328:A:C	9.21084e-14	-4.48875e-10	-0.0281489	2.65156e-09	-4.48875e-10	-0.17232
54702726	chr12:54702726:ACCATGTATCCATTAGTTATAATGGAT:A	5.55988e-15	-1.66696	-1.16858	1.93085e-10	-1.63763	-1.15446
54702905	chr12:54702905:T:C	8.43435e-15	-1.00324	-1.41556	2.01158e-10	-1.33635	-1.41479
54702993	chr12:54702993:G:A	7.44319e-14	-4.48875e-10	-0.24123	2.85983e-09	-4.48875e-10	-0.0967081
54703131	chr12:54703131:T:G	6.05639e-14	-1.8029	1.35549	1.1976e-09	-1.92344	0.956283
54703190	chr12:54703190:T:C	6.88604e-15	-1.93242	-0.689199	1.63137e-10	-1.85359	-1.10704
54703621	chr12:54703621:C:T	1.71169e-14	-1.62572	-0.0853318	5.64178e-10	-1.60878	-0.111079
54704008	chr12:54704008:T:C	1.02049e-14	-2.22825	-4.00186e-10	3.94933e-10	-2.07651	-4.00186e-10
54704655	chr12:54704655:A:T	2.465e-14	-4.48875e-10	-1.34634	9.00807e-10	-4.48875e-10	-1.25193
54704731	chr12:54704731:G:A	2.7236e-15	-2.20391	-1.34525	1.05309e-10	-2.2122	-1.18613
54704907	chr12:54704907:A:G	1.06522e-14	-2.18535	-4.00186e-10	3.46594e-10	-2.20707	-4.00186e-10
54705308	chr12:54705308:T:G	1.08029e-14	-2.17131	-4.00186e-10	3.34176e-10	-2.24356	-4.00186e-10
54705379	chr12:54705379:T:G	4.93685e-15	-1.98931	-0.965079	5.93384e-10	-1.16859	-0.500793
54705692	chr12:54705692:C:G	6.40002e-15	-1.63596	-1.05886	2.21016e-10	-1.60496	-1.05202
54705711	chr12:54705711:G:A	2.29969e-14	-4.48875e-10	-1.41575	7.66063e-10	-4.48875e-10	-1.41396
54705853	chr12:54705853:C:T	2.87875e-14	-4.48875e-10	-1.19117	9.05147e-10	-4.48875e-10	-1.24713
54706418	chr12:54706418:T:C	2.9865e-14	-4.48875e-10	-1.15443	9.36991e-10	-4.48875e-10	-1.21255
54706574	chr12:54706574:T:C	1.07115e-14	-2.1798	-4.00186e-10	3.45109e-10	-2.21136	-4.00186e-10
54706707	chr12:54706707:G:A	1.11739e-14	-1.78207	-0.355464	5.85272e-10	-1.41801	-0.265135
54706752	chr12:54706752:C:A	1.10095e-14	-1.79223	-0.360124	5.74944e-10	-1.43165	-0.269299
54706840	chr12:54706840:A:G	2.43318e-15	-2.2481	-1.41382	8.44191e-11	-2.23927	-1.38016
54706851	chr12:54706851:A:C	2.49494e-14	-4.48875e-10	-1.33426	8.49763e-10	-4.48875e-10	-1.31027
54707120	chr12:54707120:T:C	2.30617e-14	-4.48875e-10	-1.41294	7.68119e-10	-4.48875e-10	-1.41128
54707252	chr12:54707252:T:C	2.49455e-14	-4.48875e-10	-1.33442	8.49616e-10	-4.48875e-10	-1.31044
54707347	chr12:54707347:G:A	2.44818e-14	-4.48875e-10	-1.35318	8.31196e-10	-4.48875e-10	-1.33236
54707407	chr12:54707407:A:T	5.95879e-15	-1.58818	-1.17806	1.91706e-10	-1.58083	-1.21843
54707423	chr12:54707423:C:T	2.3005e-14	-4.48875e-10	-1.4154	7.72038e-10	-4.48875e-10	-1.40619
54707491	chr12:54707491:G:A	2.47057e-14	-4.48875e-10	-1.34408	9.04134e-10	-4.48875e-10	-1.24825
54707532	chr12:54707532:G:C	9.38947e-14	-4.48875e-10	-0.00894101	3.61214e-09	-4.48875e-10	0.13683
54707817	chr12:54707817:G:A	5.77514e-15	-1.61625	-1.1813	1.8589e-10	-1.60854	-1.22154
54707849	chr12:54707849:G:A	2.30061e-14	-4.48875e-10	-1.41536	7.81381e-10	-4.48875e-10	-1.39416
54708069	chr12:54708069:T:G	3.74892e-14	-4.48875e-10	-0.927064	1.20616e-09	-4.48875e-10	-0.960028
54708363	chr12:54708363:C:T	2.29923e-14	-4.48875e-10	-1.41596	7.66839e-10	-4.48875e-10	-1.41295
54708463	chr12:54708463:A:T	2.35213e-14	-4.48875e-10	-1.39321	7.70645e-10	-4.48875e-10	-1.408
54708700	chr12:54708700:T:A	3.16634e-15	-2.08012	-1.31842	1.34903e-10	-1.90506	-1.24562
54708848	chr12:54708848:A:C	3.00319e-14	-4.48875e-10	-1.14885	9.42841e-10	-4.48875e-10	-1.20633
54708928	chr12:54708928:T:C	2.49455e-14	-4.48875e-10	-1.33442	8.49616e-10	-4.48875e-10	-1.31044
54709045	chr12:54709045:A:G	3.88701e-15	-1.90696	-1.28652	1.40754e-10	-1.79038	-1.31783
54709050	chr12:54709050:T:C	2.43941e-15	-2.24498	-1.41438	8.16431e-11	-2.24556	-1.40731
54709295	chr12:54709295:T:G	3.9213e-15	-1.8888	-1.29589	1.42138e-10	-1.77266	-1.32577
54709339	chr12:54709339:G:A	2.89692e-15	-2.14614	-1.34133	1.19098e-10	-2.07172	-1.20356
54709370	chr12:54709370:G:A	2.76731e-15	-2.15064	-1.3826	1.08365e-10	-2.08552	-1.2842
54709414	chr12:54709414:G:A	2.91543e-15	-2.14769	-1.33341	1.20448e-10	-2.07371	-1.1903
54709838	chr12:54709838:T:A	2.22048e-14	-1.52711	0.0763012	4.65e-10	-1.5788	-0.334385
54709905	chr12:54709905:T:C	3.67555e-14	-4.48875e-10	-0.946829	1.13919e-09	-4.48875e-10	-1.01715
54710011	chr12:54710011:A:T	2.5979e-14	-4.48875e-10	-1.29383	8.28665e-10	-4.48875e-10	-1.33541
54710096	chr12:54710096:A:T	3.67094e-14	-4.48875e-10	-0.948082	1.13789e-09	-4.48875e-10	-1.0183
54710118	chr12:54710118:A:G	2.43243e-14	-4.48875e-10	-1.35964	8.80713e-10	-4.48875e-10	-1.27449
54710214	chr12:54710214:A:G	2.30423e-14	-4.48875e-10	-1.41378	7.64611e-10	-4.48875e-10	-1.41586
54710810	chr12:54710810:G:A	6.88318e-15	-1.21888	-1.40315	2.15604e-10	-1.26758	-1.4142
54711052	chr12:54711052:A:G	3.11736e-15	-2.21985	-1.19428	1.24488e-10	-2.06758	-1.16344
54711221	chr12:54711221:C:T	2.86081e-15	-2.18236	-1.31765	1.21826e-10	-1.96898	-1.28365
54711551	chr12:54711551:T:A	4.83155e-15	-1.60163	-1.37432	1.46268e-10	-1.65486	-1.41493
54712289	chr12:54712289:ATGT:A	2.3997e-14	-4.48875e-10	-1.37319	8.34538e-10	-4.48875e-10	-1.32835
54713251	chr12:54713251:C:T	3.86012e-15	-1.82103	-1.37939	3.98036e-10	-0.76154	-1.30714
54713319	chr12:54713319:C:T	6.20219e-15	-1.38071	-1.3455	2.29635e-10	-1.22818	-1.39055
54713529	chr12:54713529:A:G	7.95556e-15	-1.44081	-1.03643	1.59344e-10	-1.70645	-1.27771
54713671	chr12:54713671:G:A	2.33682e-14	-4.48875e-10	-1.39974	8.00835e-10	-4.48875e-10	-1.36957
54713722	chr12:54713722:T:A	1.11972e-13	-4.48875e-10	0.167131	4.37728e-09	-4.48875e-10	0.328956
54713890	chr12:54713890:G:T	2.7193e-15	-2.22955	-1.32119	9.02646e-11	-2.18386	-1.36862
54713944	chr12:54713944:C:A	2.8761e-14	-4.48875e-10	-1.1921	8.72487e-10	-4.48875e-10	-1.28388
54713981	chr12:54713981:G:A	2.65712e-15	-2.22704	-1.34684	8.91509e-11	-2.17912	-1.38577
54714042	chr12:54714042:T:C	2.69349e-14	-4.48875e-10	-1.25769	9.32049e-10	-4.48875e-10	-1.21784
54714101	chr12:54714101:A:G	3.21428e-14	-4.48875e-10	-1.08093	9.01638e-10	-4.48875e-10	-1.25101
54714179	chr12:54714179:G:A	2.61672e-15	-2.17467	-1.41452	8.55296e-11	-2.20864	-1.39772
54714914	chr12:54714914:C:A	4.49739e-14	-4.48875e-10	-0.745032	1.76121e-09	-4.48875e-10	-0.581468
54715305	chr12:54715305:A:G	2.92835e-15	-2.19362	-1.28306	8.60874e-11	-2.19517	-1.40469
54715857	chr12:54715857:T:A	2.89104e-14	-4.48875e-10	-1.18691	8.76269e-10	-4.48875e-10	-1.27955
54716675	chr12:54716675:G:A	3.59735e-14	-4.48875e-10	-0.968333	1.29121e-09	-4.48875e-10	-0.89189
54716966	chr12:54716966:G:A	1.8233e-14	-1.64788	-4.00186e-10	8.2433e-10	-1.34065	-4.00186e-10
54717316	chr12:54717316:C:G	2.30941e-14	-4.48875e-10	-1.41154	7.75116e-10	-4.48875e-10	-1.40221
54717776	chr12:54717776:A:C	4.02531e-15	-1.7586	-1.39991	1.22173e-10	-1.85102	-1.39876
54718219	chr12:54718219:C:T	4.50351e-14	-4.48875e-10	-0.743674	1.71633e-09	-4.48875e-10	-0.607279
54718432	chr12:54718432:G:A	3.60841e-14	-4.48875e-10	-0.965262	1.27611e-09	-4.48875e-10	-0.903652
54718816	chr12:54718816:G:A	2.69346e-14	-4.48875e-10	-1.25771	9.32043e-10	-4.48875e-10	-1.21785
54720289	chr12:54720289:C:T	3.73859e-15	-1.90375	-1.32865	1.07184e-10	-1.97062	-1.41006
54720488	chr12:54720488:C:T	3.07939e-14	-4.48875e-10	-1.1238	9.20856e-10	-4.48875e-10	-1.22992
54720684	chr12:54720684:A:G	2.59591e-15	-2.19721	-1.39997	8.69882e-11	-2.22386	-1.3656
54720785	chr12:54720785:A:G	4.41313e-15	-1.6896	-1.37693	1.31606e-10	-1.78867	-1.38674
54721164	chr12:54721164:G:C	1.16644e-14	-2.09457	-4.00186e-10	3.93486e-10	-2.08018	-4.00186e-10
54721418	chr12:54721418:C:T	3.68664e-12	-4.48875e-10	3.66135	7.1641e-08	-4.48875e-10	3.1242
54722085	chr12:54722085:C:T	1.41056e-13	-4.48875e-10	0.398039	5.61103e-09	-4.48875e-10	0.577265
54722279	chr12:54722279:A:G	3.54957e-14	-4.48875e-10	-0.981703	9.79296e-10	-4.48875e-10	-1.16839
54722651	chr12:54722651:C:G	7.28895e-15	-1.8295	-0.735257	1.09456e-09	-0.88053	-0.176592
54722826	chr12:54722826:G:A	1.78764e-14	-1.66763	-4.00186e-10	6.01872e-10	-1.65518	-4.00186e-10
54722969	chr12:54722969:AC:A	5.69652e-15	-2.22877	-0.582485	1.92398e-10	-2.20213	-0.593529
54723112	chr12:54723112:A:G	3.22337e-15	-1.96482	-1.41587	1.10044e-10	-2.03484	-1.31951
54723366	chr12:54723366:G:A	3.17263e-14	-4.48875e-10	-1.09397	1.14112e-09	-4.48875e-10	-1.01546
54723645	chr12:54723645:G:A	4.23496e-14	-4.48875e-10	-0.805157	1.2809e-09	-4.48875e-10	-0.89991
54724011	chr12:54724011:C:T	3.55284e-15	-2.00728	-1.27609	9.62408e-11	-2.0828	-1.40557
54724205	chr12:54724205:C:T	5.4693e-15	-1.87377	-0.978194	1.30342e-10	-1.94801	-1.23706
54725406	chr12:54725406:A:G	2.59063e-15	-2.21558	-1.38363	8.84564e-11	-2.22173	-1.35099
54726003	chr12:54726003:G:A	4.63342e-14	-4.48875e-10	-0.715235	1.69193e-09	-4.48875e-10	-0.621602
54726343	chr12:54726343:T:A	3.0879e-14	-4.48875e-10	-1.12104	9.20605e-10	-4.48875e-10	-1.23019
54726676	chr12:54726676:G:A	3.28464e-14	-4.48875e-10	-1.05927	9.5156e-10	-4.48875e-10	-1.19712
54727409	chr12:54727409:T:C	1.082e-14	-1.41138	-0.758343	3.67755e-10	-1.16651	-0.981302
54727804	chr12:54727804:A:G	1.24134e-14	-1.04086	-0.991475	4.9917e-10	-0.835444	-1.00683
54727820	chr12:54727820:T:A	3.01309e-14	-4.48875e-10	-1.14557	9.02976e-10	-4.48875e-10	-1.24953
54728089	chr12:54728089:A:G	2.57085e-15	-2.22353	-1.38335	8.78782e-11	-2.2287	-1.35058
54728138	chr12:54728138:G:A	2.3219e-14	-4.48875e-10	-1.40614	7.65464e-10	-4.48875e-10	-1.41474
54728218	chr12:54728218:G:A	3.165e-15	-1.99951	-1.39946	1.05912e-10	-1.99297	-1.39965
54729038	chr12:54729038:A:T	4.14399e-15	-2.08131	-1.04815	1.03392e-10	-2.12342	-1.29328
54729850	chr12:54729850:C:T	2.81855e-14	-4.48875e-10	-1.21231	8.5776e-10	-4.48875e-10	-1.3009
54729991	chr12:54729991:A:G	1.14409e-14	-2.11392	-4.00186e-10	3.35404e-10	-2.23989	-4.00186e-10
54730157	chr12:54730157:C:T	2.90488e-14	-4.48875e-10	-1.18214	8.77617e-10	-4.48875e-10	-1.27801
54730936	chr12:54730936:G:C	4.16632e-15	-2.06316	-1.06092	1.64027e-10	-2.03744	-0.917749
54730946	chr12:54730946:C:T	1.31398e-14	-1.97547	-4.00186e-10	4.75799e-10	-1.89023	-4.00186e-10
54730949	chr12:54730949:T:C	3.96661e-15	-2.22609	-0.947112	1.57089e-10	-2.20951	-0.788906
54730950	chr12:54730950:G:A	2.30039e-14	-4.48875e-10	-1.41545	7.65724e-10	-4.48875e-10	-1.4144
54730993	chr12:54730993:C:T	5.21842e-15	-1.49352	-1.4054	1.97491e-10	-1.35366	-1.41588
54731053	chr12:54731053:G:A	5.20086e-14	-4.48875e-10	-0.599706	1.86671e-09	-4.48875e-10	-0.52329
54731134	chr12:54731134:G:A	4.49973e-15	-1.85927	-1.18783	1.09135e-10	-1.98714	-1.3755
54731368	chr12:54731368:T:C	3.59382e-14	-4.48875e-10	-0.969316	1.28228e-09	-4.48875e-10	-0.898829
54731388	chr12:54731388:C:T	4.63828e-15	-1.65095	-1.36582	1.75475e-10	-1.48854	-1.39919
54731648	chr12:54731648:G:A	1.15805e-14	-1.63741	-0.464389	3.60423e-10	-1.72577	-0.442176
54731656	chr12:54731656:G:A	1.23484e-14	-1.58542	-0.452168	3.80656e-10	-1.68219	-0.431141
54731834	chr12:54731834:G:A	2.93609e-14	-4.48875e-10	-1.17145	9.25592e-10	-4.48875e-10	-1.22479
54731856	chr12:54731856:A:G	4.89009e-14	-4.48875e-10	-0.66132	1.85238e-09	-4.48875e-10	-0.530997
54732003	chr12:54732003:A:G	2.88762e-15	-2.23577	-1.25491	8.45924e-11	-2.24582	-1.37156
54732015	chr12:54732015:A:G	6.95663e-15	-1.33661	-1.27482	4.10688e-10	-0.816245	-1.22115
54732175	chr12:54732175:T:A	1.05124e-14	-2.19856	-4.00186e-10	3.35075e-10	-2.24087	-4.00186e-10
54732667	chr12:54732667:G:C	2.4604e-14	-4.48875e-10	-1.3482	7.97084e-10	-4.48875e-10	-1.37427
54732812	chr12:54732812:T:C	2.46064e-15	-2.24652	-1.40417	1.01965e-10	-2.13779	-1.29281
54732815	chr12:54732815:G:A	2.29971e-14	-4.48875e-10	-1.41575	7.66954e-10	-4.48875e-10	-1.4128
54732852	chr12:54732852:G:A	2.30414e-14	-4.48875e-10	-1.41382	7.64963e-10	-4.48875e-10	-1.4154
54732971	chr12:54732971:G:C	2.44607e-15	-2.24781	-1.40882	9.33559e-11	-2.17828	-1.34053
54733137	chr12:54733137:A:G	2.62822e-15	-2.22981	-1.355	1.14608e-10	-2.07987	-1.23384
54734316	chr12:54734316:C:T	2.30889e-14	-4.48875e-10	-1.41176	7.7906e-10	-4.48875e-10	-1.39714
54734387	chr12:54734387:A:G	2.44098e-15	-2.24277	-1.41595	9.06387e-11	-2.17161	-1.37673
54734441	chr12:54734441:C:A	2.5282e-14	-4.48875e-10	-1.32102	8.87006e-10	-4.48875e-10	-1.26737
54734742	chr12:54734742:G:C	1.46126e-14	-1.86923	-4.00186e-10	3.55757e-10	-2.18098	-4.00186e-10
54735159	chr12:54735159:C:T	2.68411e-14	-4.48875e-10	-1.26118	8.40261e-10	-4.48875e-10	-1.32151
54735331	chr12:54735331:C:G	2.39593e-14	-4.48875e-10	-1.37476	7.80766e-10	-4.48875e-10	-1.39495
54735832	chr12:54735832:T:C	2.60708e-14	-4.48875e-10	-1.2903	8.13201e-10	-4.48875e-10	-1.35425
54735946	chr12:54735946:C:A	2.48263e-14	-4.48875e-10	-1.33921	8.67147e-10	-4.48875e-10	-1.29002
54736615	chr12:54736615:G:A	1.20836e-14	-2.05926	-4.00186e-10	4.5215e-10	-1.94121	-4.00186e-10
54736743	chr12:54736743:G:T	2.30114e-14	-4.48875e-10	-1.41513	7.72529e-10	-4.48875e-10	-1.40556
54736864	chr12:54736864:T:C	2.31183e-14	-4.48875e-10	-1.41049	7.64656e-10	-4.48875e-10	-1.4158
54736888	chr12:54736888:C:T	2.6142e-15	-2.20874	-1.38141	1.02638e-10	-2.01295	-1.41107
54737101	chr12:54737101:A:G	2.46093e-14	-4.48875e-10	-1.34799	8.79342e-10	-4.48875e-10	-1.27605
54737114	chr12:54737114:T:A	8.3262e-15	-1.95579	-0.475922	4.0928e-10	-1.4576	-0.583222
54737300	chr12:54737300:T:G	5.42694e-15	-1.93276	-0.926982	2.781e-10	-1.45582	-0.971426
54737717	chr12:54737717:G:A	2.37668e-14	-4.48875e-10	-1.38283	7.76698e-10	-4.48875e-10	-1.40017
54737739	chr12:54737739:G:C	2.30409e-14	-4.48875e-10	-1.41384	7.72732e-10	-4.48875e-10	-1.40529
54737845	chr12:54737845:T:C	2.32163e-14	-4.48875e-10	-1.40626	7.65954e-10	-4.48875e-10	-1.4141
54737912	chr12:54737912:TTC:T	4.51369e-15	-2.05471	-0.98929	1.83146e-10	-1.81103	-1.03391
54737935	chr12:54737935:T:G	2.30234e-14	-4.48875e-10	-1.4146	7.64883e-10	-4.48875e-10	-1.4155
54737977	chr12:54737977:A:G	2.3841e-14	-4.48875e-10	-1.37971	7.78165e-10	-4.48875e-10	-1.39829
54738060	chr12:54738060:T:C	2.2998e-14	-4.48875e-10	-1.41571	7.65966e-10	-4.48875e-10	-1.41409
54738752	chr12:54738752:T:A	2.49632e-14	-4.48875e-10	-1.33371	8.83243e-10	-4.48875e-10	-1.27162
54738794	chr12:54738794:G:C	2.3858e-14	-4.48875e-10	-1.379	7.78557e-10	-4.48875e-10	-1.39778
54739411	chr12:54739411:G:A	5.21386e-14	-4.48875e-10	-0.597209	1.99612e-09	-4.48875e-10	-0.456262
54739449	chr12:54739449:G:T	2.36539e-14	-4.48875e-10	-1.38759	8.1855e-10	-4.48875e-10	-1.34769
54739484	chr12:54739484:G:T	2.49475e-14	-4.48875e-10	-1.33434	8.72066e-10	-4.48875e-10	-1.28436
54739540	chr12:54739540:G:A	2.51489e-14	-4.48875e-10	-1.3263	8.01899e-10	-4.48875e-10	-1.36824
54739548	chr12:54739548:T:C	2.44191e-14	-4.48875e-10	-1.35575	8.48426e-10	-4.48875e-10	-1.31184
54739608	chr12:54739608:C:A	2.54354e-15	-2.22715	-1.3904	8.37807e-11	-2.22615	-1.40087
54739635	chr12:54739635:T:C	8.6284e-15	-1.93306	-0.462994	4.27354e-10	-1.42776	-0.569855
54739702	chr12:54739702:C:T	2.60381e-14	-4.48875e-10	-1.29155	8.23125e-10	-4.48875e-10	-1.34212
54740594	chr12:54740594:T:C	2.56057e-14	-4.48875e-10	-1.3083	8.12697e-10	-4.48875e-10	-1.35487
54740664	chr12:54740664:A:G	2.56271e-14	-4.48875e-10	-1.30747	8.13192e-10	-4.48875e-10	-1.35426
54740712	chr12:54740712:G:A	1.94513e-14	-1.5832	-4.00186e-10	6.28189e-10	-1.61238	-4.00186e-10
54740740	chr12:54740740:T:C	3.47717e-14	-4.48875e-10	-1.00231	1.06508e-09	-4.48875e-10	-1.08442
54740832	chr12:54740832:G:C	2.29963e-14	-4.48875e-10	-1.41578	7.71078e-10	-4.48875e-10	-1.40744
54741063	chr12:54741063:A:G	8.79598e-15	-1.42936	-0.947464	3.13071e-10	-1.388	-0.920795
54741293	chr12:54741293:G:A	2.30911e-14	-4.48875e-10	-1.41167	7.64524e-10	-4.48875e-10	-1.41597
54741302	chr12:54741302:G:T	2.53266e-14	-4.48875e-10	-1.31926	8.06053e-10	-4.48875e-10	-1.36308
54741561	chr12:54741561:C:T	2.52947e-14	-4.48875e-10	-1.32052	7.97854e-10	-4.48875e-10	-1.3733
54741598	chr12:54741598:A:G	2.44028e-15	-2.24317	-1.41584	9.79209e-11	-2.12112	-1.34994
54741632	chr12:54741632:C:G	2.33783e-14	-4.48875e-10	-1.39931	7.68525e-10	-4.48875e-10	-1.41075
54741992	chr12:54741992:A:G	1.21868e-14	-2.05076	-4.00186e-10	4.61028e-10	-1.92177	-4.00186e-10
54742196	chr12:54742196:C:T	2.37421e-14	-4.48875e-10	-1.38386	7.76333e-10	-4.48875e-10	-1.40064
54742341	chr12:54742341:A:C	2.30566e-14	-4.48875e-10	-1.41316	7.6455e-10	-4.48875e-10	-1.41594
54742539	chr12:54742539:C:T	2.56255e-14	-4.48875e-10	-1.30753	8.13155e-10	-4.48875e-10	-1.3543
54742743	chr12:54742743:C:T	2.41457e-14	-4.48875e-10	-1.36701	7.85279e-10	-4.48875e-10	-1.38919
54743089	chr12:54743089:A:G	9.37146e-15	-1.03367	-1.27978	1.14371e-10	-1.90094	-1.41484
54743254	chr12:54743254:G:A	8.38729e-15	-1.45275	-0.971649	2.98268e-10	-1.41131	-0.945921
54743320	chr12:54743320:T:C	2.33136e-14	-4.48875e-10	-1.40208	7.66983e-10	-4.48875e-10	-1.41276
54743838	chr12:54743838:G:A	5.68079e-14	-4.48875e-10	-0.511441	2.18378e-09	-4.48875e-10	-0.366414
54743935	chr12:54743935:G:A	2.33036e-14	-4.48875e-10	-1.40251	7.66825e-10	-4.48875e-10	-1.41297
54743959	chr12:54743959:T:C	2.30089e-14	-4.48875e-10	-1.41524	7.73042e-10	-4.48875e-10	-1.40489
54744098	chr12:54744098:A:C	2.36106e-14	-4.48875e-10	-1.38942	7.73308e-10	-4.48875e-10	-1.40455
54744700	chr12:54744700:A:G	4.55724e-14	-4.48875e-10	-0.731812	1.43982e-09	-4.48875e-10	-0.782949
54744711	chr12:54744711:A:AATCAC	7.24688e-15	-1.58815	-0.982394	2.56285e-10	-1.55199	-0.956951
54744723	chr12:54744723:C:T	2.67105e-15	-2.23068	-1.33796	8.7437e-11	-2.22697	-1.35734
54744724	chr12:54744724:G:A	2.42767e-14	-4.48875e-10	-1.3616	7.8154e-10	-4.48875e-10	-1.39396
54745735	chr12:54745735:T:C	1.69893e-14	-0.478457	-1.24007	3.02452e-10	-1.3094	-1.0339
54745766	chr12:54745766:A:G	2.31753e-14	-4.48875e-10	-1.40803	7.65336e-10	-4.48875e-10	-1.41491
54746408	chr12:54746408:AC:A	2.53498e-14	-4.48875e-10	-1.31835	8.06746e-10	-4.48875e-10	-1.36222
54746559	chr12:54746559:C:T	2.34444e-14	-4.48875e-10	-1.39649	7.69242e-10	-4.48875e-10	-1.40982
54746618	chr12:54746618:C:T	2.5675e-15	-2.22386	-1.38433	8.45599e-11	-2.2213	-1.39647
54747195	chr12:54747195:A:G	2.3012e-14	-4.48875e-10	-1.4151	7.66386e-10	-4.48875e-10	-1.41354
54747242	chr12:54747242:A:C	2.93952e-15	-2.05694	-1.41593	1.43596e-10	-1.73879	-1.34943
54747410	chr12:54747410:TG:T	2.66883e-14	-4.48875e-10	-1.26689	9.06939e-10	-4.48875e-10	-1.24515
54747766	chr12:54747766:A:C	2.37913e-14	-4.48875e-10	-1.38179	7.76994e-10	-4.48875e-10	-1.39979
54748061	chr12:54748061:A:G	9.38911e-15	-1.35961	-0.951956	3.3653e-10	-1.31064	-0.925902
54748206	chr12:54748206:T:C	2.97624e-15	-2.04475	-1.41571	1.47463e-10	-1.71659	-1.34506
54748377	chr12:54748377:C:T	2.40397e-14	-4.48875e-10	-1.37141	7.78969e-10	-4.48875e-10	-1.39725
54748760	chr12:54748760:TC:T	2.53654e-14	-4.48875e-10	-1.31773	9.36903e-10	-4.48875e-10	-1.21265
54749426	chr12:54749426:T:C	2.4311e-14	-4.48875e-10	-1.36019	7.86557e-10	-4.48875e-10	-1.38756
54749788	chr12:54749788:T:C	2.72517e-14	-4.48875e-10	-1.246	9.82612e-10	-4.48875e-10	-1.16501
54750237	chr12:54750237:G:A	1.18589e-13	0.22455	-4.00186e-10	2.18909e-09	-0.363985	-4.00186e-10
54750713	chr12:54750713:T:C	1.56902e-14	-1.79808	-4.00186e-10	4.70891e-10	-1.9006	-4.00186e-10
54750890	chr12:54750890:T:C	2.29935e-14	-4.48875e-10	-1.4159	7.70574e-10	-4.48875e-10	-1.40809
54751012	chr12:54751012:T:G	2.30032e-14	-4.48875e-10	-1.41548	7.75832e-10	-4.48875e-10	-1.40129
54751359	chr12:54751359:C:A	5.91942e-15	-1.36505	-1.40782	2.27545e-10	-1.22887	-1.399
54751754	chr12:54751754:C:T	5.16867e-14	-4.48875e-10	-0.605915	1.91333e-09	-4.48875e-10	-0.498623
54752294	chr12:54752294:C:G	2.48761e-14	-4.48875e-10	-1.33721	7.94916e-10	-4.48875e-10	-1.37699
54752373	chr12:54752373:G:A	2.54745e-15	-2.2355	-1.38053	1.02465e-10	-2.21773	-1.20797
54752610	chr12:54752610:G:A	4.70998e-14	-4.48875e-10	-0.698847	1.51538e-09	-4.48875e-10	-0.731801
54752697	chr12:54752697:G:T	2.46117e-14	-4.48875e-10	-1.34789	7.75305e-10	-4.48875e-10	-1.40197
54752997	chr12:54752997:C:G	2.32603e-14	-4.48875e-10	-1.40437	7.89849e-10	-4.48875e-10	-1.38338
54753194	chr12:54753194:G:A	1.46558e-14	-2.24689	0.380606	4.03116e-10	-2.14575	0.0897501
54753251	chr12:54753251:T:C	3.59688e-14	-4.48875e-10	-0.968464	1.17838e-09	-4.48875e-10	-0.983329
54753322	chr12:54753322:T:G	4.16644e-14	-2.10793	1.28647	9.13305e-10	-2.01795	0.779799
54753349	chr12:54753349:A:G	4.50311e-15	-1.66032	-1.38603	2.18505e-10	-1.27543	-1.39298
54753766	chr12:54753766:G:C	3.38455e-14	-1.99233	0.963019	9.51573e-10	-2.20291	1.0058
54754092	chr12:54754092:A:G	6.94911e-13	-4.48875e-10	1.99267	1.8664e-08	-4.48875e-10	1.77913
54754502	chr12:54754502:G:A	2.64432e-15	-2.20731	-1.37139	9.15878e-11	-2.18006	-1.35787
54754738	chr12:54754738:C:G	2.45586e-14	-4.48875e-10	-1.35005	7.86573e-10	-4.48875e-10	-1.38754
54754751	chr12:54754751:G:A	2.82972e-15	-2.24817	-1.26277	1.28401e-10	-1.85013	-1.34994
54755099	chr12:54755099:C:G	8.33751e-13	-4.48875e-10	2.17482	2.22601e-08	-4.48875e-10	1.95533
54755245	chr12:54755245:A:G	5.64328e-15	-1.88173	-0.93892	1.58551e-10	-1.96947	-1.01968
54755341	chr12:54755341:ATTTG:A	2.32028e-14	-4.48875e-10	-1.40684	7.65372e-10	-4.48875e-10	-1.41486
54755443	chr12:54755443:T:G	2.43664e-14	-4.48875e-10	-1.35791	7.82508e-10	-4.48875e-10	-1.39272
54755476	chr12:54755476:T:C	4.04778e-15	-2.19688	-0.956067	1.14333e-10	-2.15462	-1.16149
54755701	chr12:54755701:T:C	1.36711e-14	-1.785	-0.150829	4.9255e-10	-2.03544	0.179813
54755763	chr12:54755763:A:G	2.71017e-14	-4.48875e-10	-1.25152	8.59034e-10	-4.48875e-10	-1.29942
54755779	chr12:54755779:A:G	4.02912e-15	-2.18766	-0.969905	1.11885e-10	-2.16631	-1.17144
54756102	chr12:54756102:C:T	3.07057e-13	-4.48875e-10	1.17592	8.41332e-09	-4.48875e-10	0.982346
54756172	chr12:54756172:T:A	3.22262e-13	-4.48875e-10	1.22425	8.81704e-09	-4.48875e-10	1.02922
54756493	chr12:54756493:G:T	6.65226e-15	-1.87711	-0.779047	1.84042e-10	-1.96589	-0.874173
54756664	chr12:54756664:C:T	2.49149e-15	-2.24208	-1.39615	1.088e-10	-2.07107	-1.29464
54756927	chr12:54756927:G:A	2.87296e-14	-4.48875e-10	-1.19319	1.00769e-09	-4.48875e-10	-1.13981
54757394	chr12:54757394:G:A	1.00557e-14	-2.24297	-4.00186e-10	3.38571e-10	-2.23049	-4.00186e-10
54757621	chr12:54757621:C:G	2.49711e-14	-4.48875e-10	-1.3334	7.82759e-10	-4.48875e-10	-1.3924
54758504	chr12:54758504:C:T	6.34307e-15	-1.99395	-0.709804	1.24446e-10	-2.24745	-0.98391
54758673	chr12:54758673:T:G	3.02791e-15	-2.21951	-1.22374	1.3503e-10	-2.14032	-1.00941
54758807	chr12:54758807:TG:T	1.15312e-14	-2.10606	-4.00186e-10	3.45529e-10	-2.21015	-4.00186e-10
54759127	chr12:54759127:G:A	6.92678e-15	-2.00468	-0.611045	1.34627e-10	-2.24677	-0.905948
54759867	chr12:54759867:A:T	3.72338e-15	-2.24063	-0.995856	1.85098e-10	-2.08481	-0.749533
54760074	chr12:54760074:A:T	5.91727e-15	-2.02473	-0.748509	1.21775e-10	-2.24454	-1.00851
54760078	chr12:54760078:G:T	2.20344e-14	-1.73629	0.27778	2.94501e-10	-2.22326	-0.14668
54760087	chr12:54760087:A:G	2.58951e-15	-2.24554	-1.35411	8.81735e-11	-2.23943	-1.33649
54760337	chr12:54760337:G:A	7.28059e-14	-4.48875e-10	-0.263318	2.36998e-09	-4.48875e-10	-0.284588
54760359	chr12:54760359:T:A	3.0453e-14	-4.48875e-10	-1.13493	9.59639e-10	-4.48875e-10	-1.18867
54760439	chr12:54760439:C:T	9.22101e-15	-1.62454	-0.705091	5.66993e-10	-0.660472	-1.05441
54760525	chr12:54760525:G:A	3.01058e-14	-4.48875e-10	-1.1464	9.47735e-10	-4.48875e-10	-1.20115
54760768	chr12:54760768:C:T	5.02955e-14	-4.48875e-10	-0.6332	1.82634e-09	-4.48875e-10	-0.545158
54761084	chr12:54761084:T:A	2.40882e-14	-4.48875e-10	-1.36939	8.13963e-10	-4.48875e-10	-1.35331
54761283	chr12:54761283:G:A	2.95762e-15	-2.22997	-1.23676	1.35679e-10	-2.11611	-1.02882
54761366	chr12:54761366:T:A	3.09889e-15	-2.22565	-1.19443	1.42785e-10	-2.12718	-0.966701
54761367	chr12:54761367:C:T	2.74658e-15	-2.19236	-1.3484	9.11195e-11	-2.20171	-1.34134
54761414	chr12:54761414:C:G	2.38947e-14	-4.48875e-10	-1.37746	8.33907e-10	-4.48875e-10	-1.3291
54761482	chr12:54761482:G:A	7.10083e-13	-4.48875e-10	2.01427	1.91155e-08	-4.48875e-10	1.80303
54761485	chr12:54761485:C:T	7.71541e-14	-4.48875e-10	-0.205311	3.38452e-09	-4.48875e-10	0.0717421
54761651	chr12:54761651:T:C	3.4052e-15	-2.17424	-1.15157	1.06263e-10	-2.2001	-1.18921
54761795	chr12:54761795:C:T	2.67053e-14	-1.26625	-4.00186e-10	3.65952e-09	0.149862	-4.00186e-10
54761849	chr12:54761849:T:C	1.23133e-14	-2.04044	-4.00186e-10	3.39871e-10	-2.22666	-4.00186e-10
54762070	chr12:54762070:A:G	6.96038e-14	-4.48875e-10	-0.308297	2.07073e-09	-4.48875e-10	-0.419567
54762703	chr12:54762703:T:G	2.32191e-14	-4.48875e-10	-1.40614	7.6558e-10	-4.48875e-10	-1.41459
54762747	chr12:54762747:T:C	3.17393e-15	-2.22952	-1.16662	1.48948e-10	-2.12173	-0.929902
54762880	chr12:54762880:T:C	2.68491e-14	-4.48875e-10	-1.26088	7.98154e-10	-4.48875e-10	-1.37292
54762917	chr12:54762917:A:G	3.84091e-14	-4.48875e-10	-0.902822	1.14929e-09	-4.48875e-10	-1.00832
54763237	chr12:54763237:G:T	3.15163e-15	-2.21241	-1.19078	9.9334e-11	-2.22603	-1.23071
54763362	chr12:54763362:C:G	9.45304e-15	-1.84444	-0.460335	3.59124e-10	-2.05847	-0.113085
54763411	chr12:54763411:T:G	6.78451e-14	-4.48875e-10	-0.333888	2.94467e-09	-4.48875e-10	-0.0674726
54763618	chr12:54763618:G:A	2.32142e-14	-4.48875e-10	-1.40635	7.79268e-10	-4.48875e-10	-1.39687
54764144	chr12:54764144:G:A	7.09412e-14	-4.48875e-10	-0.289264	2.10507e-09	-4.48875e-10	-0.403119
54764364	chr12:54764364:G:A	3.84e-14	-4.48875e-10	-0.903057	1.14905e-09	-4.48875e-10	-1.00853
54764408	chr12:54764408:C:T	8.42028e-15	-1.90721	-0.513264	3.219e-10	-2.10443	-0.176556
54764462	chr12:54764462:C:CT	1.64593e-14	-1.75022	-4.00186e-10	4.33692e-10	-1.98289	-4.00186e-10
54764856	chr12:54764856:TG:T	3.75084e-14	-1.77752	0.850974	9.33977e-10	-2.10332	0.887548
54764925	chr12:54764925:T:A	2.6884e-15	-2.14722	-1.41495	8.74552e-11	-2.16879	-1.4153
54765178	chr12:54765178:T:C	3.88038e-14	-4.48875e-10	-0.892596	1.15964e-09	-4.48875e-10	-0.999364
54765590	chr12:54765590:C:T	7.98169e-15	-2.05609	-0.417873	1.48977e-10	-2.24215	-0.809284
54765755	chr12:54765755:G:A	4.80493e-15	-1.94653	-1.03495	8.83425e-11	-2.24769	-1.32631
54766543	chr12:54766543:C:T	3.1629e-15	-2.16208	-1.23754	1.2359e-10	-2.2107	-1.02755
54766652	chr12:54766652:T:C	2.32112e-14	-4.48875e-10	-1.40648	7.86591e-10	-4.48875e-10	-1.38752
54766661	chr12:54766661:TC:T	3.81207e-14	-4.48875e-10	-0.910357	1.14183e-09	-4.48875e-10	-1.01484
54766769	chr12:54766769:C:T	2.48268e-14	-4.48875e-10	-1.33919	7.85313e-10	-4.48875e-10	-1.38914
54766926	chr12:54766926:T:C	7.44429e-15	-1.95726	-0.586411	2.78299e-10	-2.14802	-0.278508
54767253	chr12:54767253:T:C	6.87433e-14	-4.48875e-10	-0.320736	2.2417e-09	-4.48875e-10	-0.340235
54767285	chr12:54767285:A:G	2.39346e-14	-4.48875e-10	-1.37579	7.79651e-10	-4.48875e-10	-1.39638
54767304	chr12:54767304:T:G	7.257e-15	-2.00878	-0.560373	2.78889e-10	-2.1773	-0.247109
54767420	chr12:54767420:G:T	2.301e-14	-4.48875e-10	-1.41519	7.65262e-10	-4.48875e-10	-1.41501
54767541	chr12:54767541:G:A	2.64547e-15	-2.19099	-1.38728	8.75306e-11	-2.20591	-1.37733
54767917	chr12:54767917:T:C	3.43699e-15	-2.15388	-1.16264	1.36281e-10	-2.2182	-0.92231
54767963	chr12:54767963:A:C	3.62413e-15	-1.99614	-1.26736	8.43284e-11	-2.24781	-1.37269
54767978	chr12:54767978:T:G	2.52186e-14	-4.48875e-10	-1.32354	8.80164e-10	-4.48875e-10	-1.27512
54768034	chr12:54768034:C:T	3.9246e-14	-4.48875e-10	-0.881266	1.17995e-09	-4.48875e-10	-0.982
54768154	chr12:54768154:G:A	3.21774e-15	-2.14154	-1.2409	1.21399e-10	-2.22252	-1.03362
54768328	chr12:54768328:C:T	2.43301e-14	-4.48875e-10	-1.3594	7.81552e-10	-4.48875e-10	-1.39394
54769070	chr12:54769070:C:T	1.06373e-14	-2.18675	-4.00186e-10	3.40666e-10	-2.22432	-4.00186e-10
54769108	chr12:54769108:T:C	1.01637e-14	-2.23229	-4.00186e-10	3.44582e-10	-2.21289	-4.00186e-10
54769175	chr12:54769175:T:C	2.6554e-15	-2.18748	-1.38703	8.79034e-11	-2.20246	-1.37653
54769346	chr12:54769346:C:T	4.50537e-15	-1.63967	-1.40617	6.48652e-10	-0.220095	-1.36023
54769436	chr12:54769436:G:A	6.24601e-15	-1.86279	-0.856381	2.10862e-10	-1.91429	-0.789736
54769641	chr12:54769641:T:C	2.78926e-15	-2.13109	-1.39425	8.98168e-11	-2.15354	-1.40392
54769835	chr12:54769835:C:G	1.10774e-14	-2.14621	-4.00186e-10	3.49495e-10	-2.19874	-4.00186e-10
54769899	chr12:54769899:C:G	2.30114e-14	-4.48875e-10	-1.41512	7.70197e-10	-4.48875e-10	-1.40858
54769952	chr12:54769952:T:C	2.394e-14	-4.48875e-10	-1.37557	8.00761e-10	-4.48875e-10	-1.36966
54770257	chr12:54770257:G:A	2.39946e-14	-4.48875e-10	-1.37329	7.8108e-10	-4.48875e-10	-1.39455
54770950	chr12:54770950:C:T	2.46239e-13	-4.48875e-10	0.955188	6.80363e-09	-4.48875e-10	0.769986
54770960	chr12:54770960:C:A	2.73512e-15	-2.129	-1.41594	8.87164e-11	-2.15488	-1.4149
54771028	chr12:54771028:G:A	2.73467e-15	-2.14677	-1.39833	8.8155e-11	-2.16903	-1.4071
54771029	chr12:54771029:T:C	2.70108e-15	-2.1522	-1.40526	8.73512e-11	-2.17361	-1.41168
54771366	chr12:54771366:C:T	3.37841e-15	-2.14782	-1.18589	1.31542e-10	-2.21925	-0.956653
54771451	chr12:54771451:G:C	3.0834e-14	-4.48875e-10	-1.1225	9.68831e-10	-4.48875e-10	-1.17914
54771600	chr12:54771600:A:C	2.56717e-15	-2.2382	-1.37011	8.79145e-11	-2.23107	-1.34779
54771862	chr12:54771862:A:G	2.69067e-14	-4.48875e-10	-1.25874	8.37852e-10	-4.48875e-10	-1.32438
54772352	chr12:54772352:T:C	6.78857e-15	-1.97435	-0.661522	2.2998e-10	-2.01633	-0.600907
54772738	chr12:54772738:G:A	3.56355e-15	-2.05708	-1.22328	8.23639e-11	-2.2357	-1.40837
54772816	chr12:54772816:T:C	1.00046e-14	-2.24807	-4.00186e-10	3.33329e-10	-2.24609	-4.00186e-10
54773037	chr12:54773037:A:G	5.93248e-14	-4.48875e-10	-0.468087	2.53277e-09	-4.48875e-10	-0.218158
54773084	chr12:54773084:A:G	2.30133e-14	-4.48875e-10	-1.41505	7.8417e-10	-4.48875e-10	-1.3906
54773101	chr12:54773101:G:A	3.19962e-14	-4.48875e-10	-1.0855	1.00106e-09	-4.48875e-10	-1.14641
54773357	chr12:54773357:T:C	2.32722e-14	-4.48875e-10	-1.40386	7.86681e-10	-4.48875e-10	-1.3874
54774202	chr12:54774202:G:A	7.1082e-14	-4.48875e-10	-0.287281	2.93454e-09	-4.48875e-10	-0.0709185
54774341	chr12:54774341:C:T	3.05117e-15	-2.15332	-1.28227	1.16023e-10	-2.21433	-1.0871
54774345	chr12:54774345:C:T	1.14073e-13	-1.66114	1.84687	1.05566e-09	-2.20599	1.11269
54774392	chr12:54774392:T:C	6.49337e-13	-4.48875e-10	1.92484	1.76592e-08	-4.48875e-10	1.72379
54774558	chr12:54774558:C:T	2.64422e-14	-4.48875e-10	-1.27615	8.26727e-10	-4.48875e-10	-1.33775
54774840	chr12:54774840:T:G	3.1516e-15	-1.9875	-1.41571	8.16521e-11	-2.24813	-1.40462
54774878	chr12:54774878:C:A	2.80696e-14	-4.48875e-10	-1.21643	9.53348e-10	-4.48875e-10	-1.19525
54775100	chr12:54775100:G:T	1.10562e-14	-2.14812	-4.00186e-10	3.4951e-10	-2.19869	-4.00186e-10
54775275	chr12:54775275:C:A	1.96312e-14	-1.57399	-4.00186e-10	6.77442e-10	-1.5369	-4.00186e-10
54775865	chr12:54775865:T:A	2.49641e-14	-4.48875e-10	-1.33368	8.08427e-10	-4.48875e-10	-1.36013
54775954	chr12:54775954:C:T	3.33887e-15	-1.95178	-1.3937	8.82372e-11	-2.24799	-1.32721
54776202	chr12:54776202:A:T	2.60016e-14	-4.48875e-10	-1.29296	8.16499e-10	-4.48875e-10	-1.3502
54776218	chr12:54776218:T:C	3.14401e-15	-2.14817	-1.25745	1.19966e-10	-2.21776	-1.05026
54776336	chr12:54776336:A:T	2.73161e-15	-2.13143	-1.41479	8.84152e-11	-2.15722	-1.41596
54776678	chr12:54776678:T:C	9.54783e-15	-1.97633	-0.318472	1.63714e-10	-2.2479	-0.709209
54776688	chr12:54776688:A:G	2.64123e-14	-4.48875e-10	-1.27729	8.26015e-10	-4.48875e-10	-1.33861
54776764	chr12:54776764:G:A	3.7127e-14	-4.48875e-10	-0.93677	1.11461e-09	-4.48875e-10	-1.03896
54776924	chr12:54776924:C:G	3.2428e-15	-2.1534	-1.22128	1.266e-10	-2.21484	-0.999351
54777534	chr12:54777534:C:T	3.10325e-14	-4.48875e-10	-1.11608	9.73869e-10	-4.48875e-10	-1.17395
54777560	chr12:54777560:G:A	5.13624e-14	-4.48875e-10	-0.612209	1.67392e-09	-4.48875e-10	-0.632303
54777596	chr12:54777596:C:G	2.65344e-15	-2.17226	-1.403	8.5974e-11	-2.19102	-1.41016
54777753	chr12:54777753:T:C	6.72882e-15	-1.96485	-0.679863	2.27542e-10	-2.0078	-0.62009
54778137	chr12:54778137:T:C	2.75776e-15	-2.13107	-1.40562	8.28598e-11	-2.23442	-1.40366
54778287	chr12:54778287:A:G	3.25672e-15	-2.15157	-1.21882	1.26922e-10	-2.21589	-0.995758
54778528	chr12:54778528:G:A	7.1857e-15	-2.05356	-0.525467	2.82757e-10	-2.20677	-0.203868
54778631	chr12:54778631:C:T	2.63819e-15	-2.17653	-1.4045	8.55738e-11	-2.19471	-1.41114
54778639	chr12:54778639:C:T	4.00541e-15	-2.02773	-1.13574	8.38475e-11	-2.23909	-1.38714
54778779	chr12:54778779:T:A	2.75186e-15	-2.12417	-1.41467	8.89999e-11	-2.15061	-1.41598
54778784	chr12:54778784:A:G	2.32529e-14	-4.48875e-10	-1.40469	7.85739e-10	-4.48875e-10	-1.3886
54778916	chr12:54778916:A:G	2.44069e-14	-4.48875e-10	-1.35625	7.9084e-10	-4.48875e-10	-1.38213
54778990	chr12:54778990:C:T	2.54257e-14	-4.48875e-10	-1.31535	8.51841e-10	-4.48875e-10	-1.30783
54779047	chr12:54779047:A:C	7.27605e-14	-4.48875e-10	-0.263942	2.69378e-09	-4.48875e-10	-0.156526
54779489	chr12:54779489:C:T	1.13035e-14	-2.126	-4.00186e-10	3.54802e-10	-2.18367	-4.00186e-10
54779525	chr12:54779525:A:T	2.3578e-14	-4.48875e-10	-1.3908	7.73521e-10	-4.48875e-10	-1.40427
54779551	chr12:54779551:C:G	2.72345e-14	-4.48875e-10	-1.24663	9.23071e-10	-4.48875e-10	-1.22752
54780059	chr12:54780059:G:A	2.29933e-14	-4.48875e-10	-1.41591	7.75214e-10	-4.48875e-10	-1.40209
54780072	chr12:54780072:T:C	1.77761e-14	-1.67326	-4.00186e-10	6.61431e-10	-1.56082	-4.00186e-10
54780181	chr12:54780181:G:A	1.9216e-13	-4.48875e-10	0.707213	5.37444e-09	-4.48875e-10	0.534185
54780291	chr12:54780291:C:T	2.66242e-15	-2.16773	-1.40415	8.62537e-11	-2.18708	-1.41085
54780590	chr12:54780590:C:T	5.92561e-14	-4.48875e-10	-0.469247	2.34603e-09	-4.48875e-10	-0.294745
54780593	chr12:54780593:A:C	8.64687e-15	-1.98269	-0.411223	1.52363e-10	-2.24698	-0.781976
54780645	chr12:54780645:G:A	4.36906e-15	-2.02718	-1.04939	8.76241e-11	-2.2395	-1.34267
54780715	chr12:54780715:A:G	2.59317e-14	-4.48875e-10	-1.29565	8.15191e-10	-4.48875e-10	-1.3518
54780749	chr12:54780749:T:C	2.76339e-14	-4.48875e-10	-1.23207	8.55156e-10	-4.48875e-10	-1.30394
54780804	chr12:54780804:T:C	2.72362e-14	-4.48875e-10	-1.24657	8.45608e-10	-4.48875e-10	-1.31517
54780821	chr12:54780821:A:C	1.00097e-14	-2.24756	-4.00186e-10	3.46151e-10	-2.20835	-4.00186e-10
54780832	chr12:54780832:C:G	2.69128e-14	-4.48875e-10	-1.25851	8.37998e-10	-4.48875e-10	-1.32421
54780949	chr12:54780949:C:T	3.34992e-15	-1.99092	-1.35126	9.57301e-11	-2.24451	-1.24919
54780958	chr12:54780958:T:G	2.67827e-15	-2.15748	-1.40846	8.67969e-11	-2.17811	-1.41354
54781111	chr12:54781111:T:A	5.49834e-13	-4.48875e-10	1.7585	1.50259e-08	-4.48875e-10	1.56231
54781459	chr12:54781459:G:A	3.22021e-15	-2.13467	-1.247	8.64139e-11	-2.19991	-1.39617
54781556	chr12:54781556:C:T	1.76999e-14	-1.67755	-4.00186e-10	6.58283e-10	-1.56559	-4.00186e-10
54781590	chr12:54781590:G:T	2.48253e-14	-4.48875e-10	-1.33925	8.55659e-10	-4.48875e-10	-1.30335
54781750	chr12:54781750:G:A	2.65498e-14	-4.48875e-10	-1.27209	8.29238e-10	-4.48875e-10	-1.33472
54781820	chr12:54781820:A:G	2.6851e-15	-2.18753	-1.37586	8.90148e-11	-2.20249	-1.36393
54781924	chr12:54781924:T:A	2.32707e-14	-4.48875e-10	-1.40392	7.67023e-10	-4.48875e-10	-1.41271
54782008	chr12:54782008:A:T	2.40024e-14	-4.48875e-10	-1.37296	7.75173e-10	-4.48875e-10	-1.40214
54782282	chr12:54782282:T:G	6.49202e-14	-4.48875e-10	-0.377957	2.11472e-09	-4.48875e-10	-0.398546
54782600	chr12:54782600:A:G	2.32781e-14	-4.48875e-10	-1.4036	7.67148e-10	-4.48875e-10	-1.41255
54782914	chr12:54782914:A:G	3.69191e-14	-4.48875e-10	-0.942387	1.10929e-09	-4.48875e-10	-1.04375
54784165	chr12:54784165:A:T	2.78129e-15	-2.11684	-1.41136	8.19716e-11	-2.23884	-1.41001
54784251	chr12:54784251:C:T	2.31116e-14	-4.48875e-10	-1.41078	7.65103e-10	-4.48875e-10	-1.41521
54784732	chr12:54784732:T:C	5.60391e-13	-4.48875e-10	1.77752	1.52993e-08	-4.48875e-10	1.58034
54784853	chr12:54784853:C:T	5.54814e-13	-4.48875e-10	1.76752	1.51299e-08	-4.48875e-10	1.56921
54785259	chr12:54785259:T:G	3.64082e-14	-4.48875e-10	-0.956321	1.09568e-09	-4.48875e-10	-1.0561
54785500	chr12:54785500:GTCC:G	7.13899e-13	-4.48875e-10	2.01963	1.92645e-08	-4.48875e-10	1.81079
54785905	chr12:54785905:T:A	2.32951e-14	-4.48875e-10	-1.40287	7.84653e-10	-4.48875e-10	-1.38998
54786598	chr12:54786598:T:A	2.40687e-14	-4.48875e-10	-1.37021	7.87059e-10	-4.48875e-10	-1.38692
54786882	chr12:54786882:G:T	9.67503e-15	-2.09866	-0.182908	1.58507e-09	-1.01588	0.329039
54786935	chr12:54786935:T:C	9.64514e-14	-4.48875e-10	0.0179242	2.65138e-09	-4.48875e-10	-0.172388
54787315	chr12:54787315:C:G	2.17699e-13	-1.5941	2.42609	1.84773e-09	-2.19418	1.66067
54787483	chr12:54787483:T:G	5.25276e-15	-2.16302	-0.729344	1.55607e-10	-2.18929	-0.818607
54787592	chr12:54787592:G:A	2.86379e-15	-2.11026	-1.3887	9.75385e-11	-2.23161	-1.24337
54788284	chr12:54788284:G:A	3.73535e-15	-1.87342	-1.35985	9.06261e-11	-2.24794	-1.30055
54788295	chr12:54788295:C:A	3.66851e-14	-4.48875e-10	-0.948746	1.13158e-09	-4.48875e-10	-1.02385
54788334	chr12:54788334:A:G	5.11599e-15	-2.19213	-0.72661	1.51383e-10	-2.21544	-0.81997
54794390	chr12:54794390:G:A	2.50941e-14	-4.48875e-10	-1.32848	8.65352e-10	-4.48875e-10	-1.29209
54794591	chr12:54794591:A:T	1.9571e-14	-1.57707	-4.00186e-10	3.48112e-10	-2.2027	-4.00186e-10
54795147	chr12:54795147:G:C	1.26661e-13	-4.48875e-10	0.290398	3.98559e-09	-4.48875e-10	0.235216
54795156	chr12:54795156:T:C	2.81718e-15	-2.15624	-1.35914	9.94757e-11	-2.21669	-1.23862
54795233	chr12:54795233:C:G	1.26979e-14	-1.89598	-0.113696	4.29579e-10	-1.9381	-0.0543223
54795586	chr12:54795586:C:T	1.27627e-14	-1.88898	-0.115604	4.30996e-10	-1.93282	-0.056304
54795782	chr12:54795782:A:G	3.98605e-14	-4.48875e-10	-0.86573	1.5213e-09	-4.48875e-10	-0.727905
54795878	chr12:54795878:C:T	1.73526e-13	-1.65084	2.25605	1.52617e-09	-2.20728	1.48257
54795913	chr12:54795913:T:C	8.97987e-14	-4.48875e-10	-0.0535445	2.81303e-09	-4.48875e-10	-0.113208
54795939	chr12:54795939:C:T	3.10086e-15	-2.15763	-1.2618	9.81414e-11	-2.22021	-1.24861
54796089	chr12:54796089:A:G	8.44848e-14	-4.48875e-10	-0.114544	2.32744e-09	-4.48875e-10	-0.302703
54796110	chr12:54796110:G:A	6.9364e-15	-1.60815	-1.00618	1.35683e-10	-1.89248	-1.25243
54796301	chr12:54796301:T:C	1.28578e-14	-1.90748	-0.0896789	4.34416e-10	-1.95025	-0.0309689
54796866	chr12:54796866:G:A	4.21839e-15	-2.19363	-0.918028	1.27363e-10	-2.21538	-0.992799
54796882	chr12:54796882:A:G	2.81606e-14	-4.48875e-10	-1.21319	8.67505e-10	-4.48875e-10	-1.2896
54796963	chr12:54796963:G:A	2.71839e-14	-4.48875e-10	-1.24849	8.57861e-10	-4.48875e-10	-1.30078
54797151	chr12:54797151:C:T	2.35216e-14	-4.48875e-10	-1.3932	7.89481e-10	-4.48875e-10	-1.38385
54797335	chr12:54797335:T:C	8.01737e-14	-4.48875e-10	-0.16692	2.21884e-09	-4.48875e-10	-0.350484
54797349	chr12:54797349:T:C	4.12317e-15	-2.23938	-0.89511	1.2456e-10	-2.2381	-0.992343
54797577	chr12:54797577:A:T	2.65671e-14	-4.48875e-10	-1.27144	8.4863e-10	-4.48875e-10	-1.3116
54798058	chr12:54798058:A:T	3.82148e-15	-2.11946	-1.09102	1.33834e-10	-2.23139	-0.927237
54798305	chr12:54798305:C:T	2.75483e-14	-4.48875e-10	-1.23518	8.52542e-10	-4.48875e-10	-1.307
54798498	chr12:54798498:T:C	2.71839e-14	-4.48875e-10	-1.24849	8.57861e-10	-4.48875e-10	-1.30078
54798803	chr12:54798803:G:A	2.37798e-14	-4.48875e-10	-1.38228	8.04011e-10	-4.48875e-10	-1.36561
54798905	chr12:54798905:A:G	3.18683e-15	-2.24727	-1.14482	9.94105e-11	-2.24694	-1.20902
54799508	chr12:54799508:G:A	5.25493e-14	-0.589364	-4.00186e-10	3.29716e-09	0.0455909	-4.00186e-10
54799561	chr12:54799561:T:G	4.04746e-15	-2.12506	-1.02796	1.44047e-10	-2.23352	-0.851565
54800126	chr12:54800126:C:T	9.59827e-14	-4.48875e-10	0.0130524	2.8108e-09	-4.48875e-10	-0.114
54800388	chr12:54800388:C:T	2.72977e-14	-4.48875e-10	-1.24431	8.57961e-10	-4.48875e-10	-1.30067
54800730	chr12:54800730:G:A	1.12365e-14	-2.0518	-0.0801503	2.03887e-09	-0.891337	0.456263
54800820	chr12:54800820:A:G	1.05913e-14	-2.19108	-4.00186e-10	3.39461e-10	-2.22787	-4.00186e-10
54801381	chr12:54801381:G:A	2.82354e-15	-2.23576	-1.27736	9.7647e-11	-2.22623	-1.24764
54801545	chr12:54801545:G:A	2.51348e-14	-4.48875e-10	-1.32686	8.0935e-10	-4.48875e-10	-1.35899
54801589	chr12:54801589:C:G	1.16701e-13	-1.66604	1.87454	1.08621e-09	-2.21214	1.14736
54801816	chr12:54801816:T:C	3.73872e-14	-4.48875e-10	-0.929787	1.3322e-09	-4.48875e-10	-0.860641
54801861	chr12:54801861:C:T	3.89486e-15	-2.23755	-0.953906	1.18427e-10	-2.23598	-1.04494
54801864	chr12:54801864:T:C	3.75857e-14	-4.48875e-10	-0.924492	1.16156e-09	-4.48875e-10	-0.997705
54801871	chr12:54801871:TTC:T	3.69027e-15	-2.14973	-1.09569	9.39956e-11	-2.13138	-1.3806
54802164	chr12:54802164:A:G	1.06025e-14	-2.19003	-4.00186e-10	3.39473e-10	-2.22783	-4.00186e-10
54802215	chr12:54802215:C:G	4.04997e-15	-2.23855	-0.913853	1.22588e-10	-2.2372	-1.00919
54802278	chr12:54802278:T:C	3.04743e-15	-2.19148	-1.24534	1.11837e-10	-2.19765	-1.14053
54802545	chr12:54802545:G:T	2.00994e-14	-1.55043	-4.00186e-10	2.35303e-09	-0.291764	-4.00186e-10
54802939	chr12:54802939:C:T	3.84316e-15	-2.13007	-1.07475	1.36086e-10	-2.2351	-0.906833
54803230	chr12:54803230:A:G	1.77605e-14	-1.67414	-4.00186e-10	3.34157e-10	-2.24361	-4.00186e-10
54803422	chr12:54803422:C:T	3.81098e-14	-4.48875e-10	-0.910644	1.1728e-09	-4.48875e-10	-0.98808
54803460	chr12:54803460:C:T	1.13323e-13	-1.64733	1.82646	1.04577e-09	-2.20736	1.10464
54803603	chr12:54803603:G:A	2.29951e-14	-4.48875e-10	-1.41583	7.65625e-10	-4.48875e-10	-1.41453
54803862	chr12:54803862:T:G	3.96906e-15	-2.23845	-0.93414	1.20412e-10	-2.23709	-1.02721
54803924	chr12:54803924:T:G	3.81098e-14	-4.48875e-10	-0.910644	1.1728e-09	-4.48875e-10	-0.98808
54804115	chr12:54804115:C:T	2.3366e-14	-4.48875e-10	-1.39983	8.06399e-10	-4.48875e-10	-1.36265
54804252	chr12:54804252:C:A	4.22776e-15	-1.86383	-1.24561	1.06485e-10	-2.09619	-1.29103
54805275	chr12:54805275:A:G	2.3259e-14	-4.48875e-10	-1.40442	7.97879e-10	-4.48875e-10	-1.37327
54805287	chr12:54805287:T:C	3.75881e-15	-2.14154	-1.08547	1.3385e-10	-2.23872	-0.919782
54805414	chr12:54805414:A:G	2.98476e-15	-2.20024	-1.25736	1.03918e-10	-2.19596	-1.21567
54805451	chr12:54805451:C:T	3.94801e-15	-2.23839	-0.939517	1.1984e-10	-2.23703	-1.03204
54806003	chr12:54806003:T:C	2.69753e-15	-2.17865	-1.38013	9.34992e-11	-2.2065	-1.31078
54806085	chr12:54806085:A:G	4.08752e-15	-2.23593	-0.907247	1.23717e-10	-2.23442	-1.00281
54806274	chr12:54806274:C:T	3.80949e-14	-4.48875e-10	-0.911036	1.17235e-09	-4.48875e-10	-0.988461
54806390	chr12:54806390:C:T	2.36775e-14	-4.48875e-10	-1.38659	7.73897e-10	-4.48875e-10	-1.40379
54806697	chr12:54806697:A:G	4.38433e-15	-1.81748	-1.2556	1.08699e-10	-2.06662	-1.30002
54806965	chr12:54806965:G:A	3.92766e-15	-2.23589	-0.947182	1.19335e-10	-2.23437	-1.03892
54807166	chr12:54807166:T:C	2.43601e-14	-4.48875e-10	-1.35817	7.94451e-10	-4.48875e-10	-1.37757
54807339	chr12:54807339:T:A	3.04633e-14	-4.48875e-10	-1.13459	9.22085e-10	-4.48875e-10	-1.22859
54807461	chr12:54807461:G:T	3.9812e-15	-2.24143	-0.928101	1.20676e-10	-2.2402	-1.02191
54807507	chr12:54807507:A:T	6.31081e-14	-4.48875e-10	-0.406266	1.99059e-09	-4.48875e-10	-0.459037
54807660	chr12:54807660:G:A	1.02295e-13	-4.48875e-10	0.0767442	2.98088e-09	-4.48875e-10	-0.0552522
54807884	chr12:54807884:T:TC	2.7838e-14	-4.48875e-10	-1.22471	8.93784e-10	-4.48875e-10	-1.25976
54807926	chr12:54807926:A:T	6.2087e-14	-4.48875e-10	-0.422578	1.96127e-09	-4.48875e-10	-0.473876
54807981	chr12:54807981:G:A	1.16797e-14	-1.60586	-0.487397	1.72421e-10	-2.19346	-0.711822
54808190	chr12:54808190:G:A	2.3066e-14	-4.48875e-10	-1.41276	7.71158e-10	-4.48875e-10	-1.40733
54808248	chr12:54808248:G:A	6.21919e-14	-4.48875e-10	-0.420891	1.98529e-09	-4.48875e-10	-0.461704
54808277	chr12:54808277:C:G	1.04207e-14	-2.20732	-4.00186e-10	3.36194e-10	-2.23754	-4.00186e-10
54808555	chr12:54808555:A:G	3.05491e-14	-4.48875e-10	-1.13178	9.24195e-10	-4.48875e-10	-1.2263
54808972	chr12:54808972:C:CAATA	3.91684e-15	-2.24665	-0.939182	1.189e-10	-2.24576	-1.03118
54808987	chr12:54808987:C:A	3.23198e-15	-2.00343	-1.37459	8.87737e-11	-2.24209	-1.32705
54809177	chr12:54809177:A:C	3.96027e-15	-2.23725	-0.937554	1.20289e-10	-2.23574	-1.02958
54809257	chr12:54809257:G:A	4.58388e-14	-4.48875e-10	-0.725985	1.30062e-09	-4.48875e-10	-0.884628
54809418	chr12:54809418:C:T	3.95302e-15	-2.23908	-0.937554	1.20054e-10	-2.2377	-1.02958
54809831	chr12:54809831:C:T	2.30728e-14	-4.48875e-10	-1.41246	7.7391e-10	-4.48875e-10	-1.40377
54810241	chr12:54810241:C:T	1.06176e-14	-2.1886	-4.00186e-10	3.39723e-10	-2.22709	-4.00186e-10
54810279	chr12:54810279:G:A	3.96983e-15	-2.23859	-0.933799	1.20513e-10	-2.23726	-1.02621
54810310	chr12:54810310:A:G	9.55151e-15	-2.12425	-0.170166	1.50177e-09	-1.09033	0.3495
54810404	chr12:54810404:A:G	2.2683e-13	-4.48875e-10	0.873087	8.88978e-09	-4.48875e-10	1.03743
54810521	chr12:54810521:A:T	2.31332e-14	-4.48875e-10	-1.40985	7.64915e-10	-4.48875e-10	-1.41546
54810575	chr12:54810575:C:A	3.93911e-15	-2.23921	-0.94095	1.19671e-10	-2.23784	-1.03264
54810595	chr12:54810595:T:A	1.04975e-13	-4.48875e-10	0.102606	3.0653e-09	-4.48875e-10	-0.0273231
54810693	chr12:54810693:C:T	3.95488e-15	-2.23804	-0.938128	1.20126e-10	-2.23659	-1.0301
54810747	chr12:54810747:T:C	2.68431e-15	-2.14873	-1.41496	9.47415e-11	-2.08886	-1.41521
54811036	chr12:54811036:A:C	3.98836e-15	-2.23292	-0.934814	1.2114e-10	-2.23116	-1.02712
54811146	chr12:54811146:G:T	2.38182e-14	-4.48875e-10	-1.38067	8.31662e-10	-4.48875e-10	-1.3318
54811423	chr12:54811423:T:C	3.92207e-15	-2.204	-0.980497	1.19773e-10	-2.20155	-1.06807
54811540	chr12:54811540:G:A	3.95427e-15	-2.23724	-0.939076	1.20125e-10	-2.23574	-1.03095
54811571	chr12:54811571:A:G	3.49114e-15	-2.03314	-1.26774	8.17779e-11	-2.23703	-1.41419
54811585	chr12:54811585:C:T	8.52759e-15	-1.74418	-0.663633	3.38071e-10	-1.2504	-0.981566
54811654	chr12:54811654:C:T	3.01654e-15	-2.18247	-1.26454	1.08251e-10	-2.20587	-1.1649
54811737	chr12:54811737:C:T	3.92202e-15	-2.23823	-0.946281	1.19225e-10	-2.23679	-1.03742
54811773	chr12:54811773:G:A	1.07156e-13	-1.66674	1.7899	1.0095e-09	-2.2121	1.07409
54811787	chr12:54811787:C:T	2.66753e-15	-2.17566	-1.39431	9.09344e-11	-2.20883	-1.33626
54811898	chr12:54811898:G:T	3.9964e-15	-2.23326	-0.932464	1.2137e-10	-2.2315	-1.02488
54811902	chr12:54811902:T:C	9.86371e-15	-2.2032	-0.0590476	2.73191e-10	-2.21729	-0.227763
54811912	chr12:54811912:A:G	4.07326e-15	-2.22453	-0.922143	1.23682e-10	-2.22192	-1.01559
54811976	chr12:54811976:G:A	4.05523e-15	-2.23765	-0.913456	1.22873e-10	-2.23618	-1.0079
54811995	chr12:54811995:G:C	3.97087e-15	-2.24808	-0.924054	1.20296e-10	-2.24783	-1.01744
54812124	chr12:54812124:A:G	3.77735e-15	-2.11684	-1.10525	1.31694e-10	-2.23047	-0.944269
54812215	chr12:54812215:G:T	1.03507e-14	-2.21407	-4.00186e-10	3.35092e-10	-2.24082	-4.00186e-10
54812454	chr12:54812454:C:A	2.412e-14	-4.48875e-10	-1.36807	7.78882e-10	-4.48875e-10	-1.39737
54812455	chr12:54812455:T:C	6.38319e-14	-4.48875e-10	-0.394862	2.0159e-09	-4.48875e-10	-0.446407
54812460	chr12:54812460:C:T	3.95798e-15	-2.23783	-0.937554	1.20214e-10	-2.23637	-1.02958
54812525	chr12:54812525:A:G	3.9486e-15	-2.24079	-0.936967	1.19896e-10	-2.23954	-1.02906
54812681	chr12:54812681:G:A	3.936e-15	-2.23455	-0.946404	1.19647e-10	-2.23287	-1.0378
54812704	chr12:54812704:G:A	3.89085e-15	-2.23725	-0.955236	1.18429e-10	-2.23575	-1.04516
54812725	chr12:54812725:C:T	1.41098e-14	-1.89472	-0.00952197	4.75902e-10	-1.93898	0.0489679
54812733	chr12:54812733:C:T	9.48876e-15	-2.12966	-0.171345	1.4736e-09	-1.10779	0.348027
54812802	chr12:54812802:G:A	1.02882e-13	-1.66682	1.74929	9.74205e-10	-2.21222	1.03861
54812843	chr12:54812843:T:C	2.65483e-14	-4.48875e-10	-1.27215	8.48113e-10	-4.48875e-10	-1.31221
54812884	chr12:54812884:C:T	4.00004e-15	-2.23512	-0.929689	1.21406e-10	-2.23358	-1.02251
54813188	chr12:54813188:A:C	2.68759e-15	-2.1703	-1.39217	9.0975e-11	-2.21235	-1.33229
54813257	chr12:54813257:C:T	4.32445e-15	-2.20614	-0.880688	1.30794e-10	-2.2037	-0.977908
54813318	chr12:54813318:G:A	2.66994e-15	-2.24598	-1.32308	9.14549e-11	-2.24131	-1.29807
54813327	chr12:54813327:A:G	3.9159e-15	-2.23209	-0.953982	1.19132e-10	-2.23054	-1.04445
54813364	chr12:54813364:T:A	2.34554e-14	-4.48875e-10	-1.39601	7.86873e-10	-4.48875e-10	-1.38716
54813512	chr12:54813512:T:G	6.13749e-14	-4.48875e-10	-0.434114	1.95928e-09	-4.48875e-10	-0.474891
54813889	chr12:54813889:C:T	3.85929e-14	-4.48875e-10	-0.898047	1.18702e-09	-4.48875e-10	-0.976027
54813924	chr12:54813924:GA:G	3.9842e-15	-2.24465	-0.924124	1.20855e-10	-2.2434	-1.01724
54814003	chr12:54814003:C:T	1.02983e-14	-2.21913	-4.00186e-10	3.34417e-10	-2.24284	-4.00186e-10
54814122	chr12:54814122:G:A	1.1406e-13	-1.6794	1.86501	1.07347e-09	-2.21538	1.13881
54814126	chr12:54814126:G:T	4.65157e-15	-2.21668	-0.79723	1.39646e-10	-2.21449	-0.901624
54814281	chr12:54814281:C:T	3.08652e-14	-4.48875e-10	-1.12149	9.32047e-10	-4.48875e-10	-1.21784
54814362	chr12:54814362:G:A	2.72695e-15	-2.16413	-1.3838	9.20544e-11	-2.21604	-1.31681
54814364	chr12:54814364:T:C	3.93172e-15	-2.21954	-0.962496	1.19749e-10	-2.21738	-1.05245
54814554	chr12:54814554:G:A	4.39108e-15	-2.22567	-0.845868	1.32198e-10	-2.22375	-0.947176
54814656	chr12:54814656:C:T	1.1381e-13	-4.48875e-10	0.183417	3.29123e-09	-4.48875e-10	0.0437924
54814687	chr12:54814687:G:A	4.09598e-15	-2.2332	-0.907908	1.23963e-10	-2.23163	-1.00361
54814747	chr12:54814747:T:C	4.08212e-15	-2.24253	-0.901974	1.23353e-10	-2.2418	-0.998382
54814774	chr12:54814774:A:T	2.34737e-14	-4.48875e-10	-1.39524	7.7051e-10	-4.48875e-10	-1.40817
54814863	chr12:54814863:C:G	1.17681e-13	-1.83175	2.04861	1.22583e-09	-2.24294	1.29908
54814935	chr12:54814935:T:G	3.0564e-14	-4.48875e-10	-1.13129	9.63914e-10	-4.48875e-10	-1.18422
54815238	chr12:54815238:C:T	2.43116e-14	-4.48875e-10	-1.36016	7.87364e-10	-4.48875e-10	-1.38654
54815444	chr12:54815444:T:C	1.13405e-13	-1.74558	1.92543	1.1155e-09	-2.22959	1.19143
54815518	chr12:54815518:A:G	6.26936e-14	-4.48875e-10	-0.412855	2.00119e-09	-4.48875e-10	-0.453727
54815536	chr12:54815536:T:C	2.93591e-15	-2.19401	-1.28008	1.00672e-10	-2.20179	-1.24157
54815569	chr12:54815569:T:C	3.98941e-15	-2.23695	-0.930523	1.20987e-10	-2.23558	-1.02396
54815571	chr12:54815571:C:T	4.00341e-15	-2.23701	-0.926957	1.21352e-10	-2.23565	-1.02089
54815670	chr12:54815670:C:T	4.21072e-15	-2.13853	-0.974953	1.27343e-10	-2.14504	-1.0633
54815680	chr12:54815680:A:G	4.95116e-14	-4.48875e-10	-0.648909	1.4057e-09	-4.48875e-10	-0.806934
54815729	chr12:54815729:G:C	7.15118e-14	-4.48875e-10	-0.281253	1.95129e-09	-4.48875e-10	-0.478979
54815738	chr12:54815738:G:A	9.84397e-15	-2.11158	-0.152674	1.59276e-09	-1.05247	0.370468
54815755	chr12:54815755:G:A	3.73557e-15	-2.13792	-1.09529	1.32389e-10	-2.23758	-0.931906
54815893	chr12:54815893:T:A	3.81098e-14	-4.48875e-10	-0.910644	1.1728e-09	-4.48875e-10	-0.98808
54815922	chr12:54815922:T:C	1.64037e-13	-1.4749	2.02388	1.22692e-09	-1.69539	0.752432
54815923	chr12:54815923:G:A	1.68928e-13	-1.46606	2.04442	1.25647e-09	-1.68779	0.768627
54816033	chr12:54816033:A:G	1.02252e-13	-1.71397	1.79029	9.96758e-10	-2.22324	1.07253
54816105	chr12:54816105:C:T	3.71593e-15	-2.21436	-1.02413	1.13909e-10	-2.2119	-1.10793
54816252	chr12:54816252:G:A	2.95748e-14	-4.48875e-10	-1.16419	9.00512e-10	-4.48875e-10	-1.25226
54816614	chr12:54816614:A:G	3.73857e-15	-2.2271	-1.00532	1.14387e-10	-2.22499	-1.09065
54816632	chr12:54816632:T:G	6.84792e-14	-4.48875e-10	-0.324585	1.87152e-09	-4.48875e-10	-0.52072
54816970	chr12:54816970:G:T	4.07524e-15	-2.221	-0.925183	1.23625e-10	-2.21891	-1.01906
54817283	chr12:54817283:GT:G	4.02617e-15	-2.23199	-0.926311	1.22083e-10	-2.23035	-1.02018
54817505	chr12:54817505:T:C	1.69916e-14	-1.71839	-4.00186e-10	3.32934e-10	-2.24728	-4.00186e-10
54817525	chr12:54817525:T:C	3.2347e-15	-2.24535	-1.13183	1.00788e-10	-2.24466	-1.19755
54817569	chr12:54817569:T:G	1.35936e-14	-1.93625	-0.00526166	4.5996e-10	-1.97741	0.0533193
54817626	chr12:54817626:G:A	1.53913e-14	-1.81731	-4.00186e-10	7.6356e-10	-1.41723	-4.00186e-10
54817651	chr12:54817651:C:T	3.79805e-14	-4.48875e-10	-0.914042	1.16912e-09	-4.48875e-10	-0.991221
54817800	chr12:54817800:C:A	3.98389e-15	-2.23754	-0.931322	1.20826e-10	-2.2362	-1.02468
54817982	chr12:54817982:T:C	3.86597e-15	-2.24646	-0.952443	1.1751e-10	-2.24534	-1.04337
54818111	chr12:54818111:G:A	3.81288e-14	-4.48875e-10	-0.910146	1.17332e-09	-4.48875e-10	-0.987631
54818209	chr12:54818209:C:T	1.3463e-14	-1.95117	-4.00186e-10	3.91659e-10	-2.08483	-4.00186e-10
54818210	chr12:54818210:A:G	2.70041e-15	-2.24083	-1.31688	9.27086e-11	-2.23439	-1.29137
54818439	chr12:54818439:A:G	3.98461e-15	-2.23642	-0.932256	1.20867e-10	-2.23502	-1.02552
54818464	chr12:54818464:T:C	4.10578e-15	-2.23154	-0.90718	1.24252e-10	-2.22998	-1.00293
54818465	chr12:54818465:G:A	4.97498e-15	-2.14689	-0.799808	4.50003e-10	-1.07251	-0.873466
54818506	chr12:54818506:A:G	3.78521e-15	-2.24372	-0.976292	1.15479e-10	-2.24104	-1.0651
54818538	chr12:54818538:T:C	3.97466e-15	-2.23985	-0.931322	1.2051e-10	-2.23881	-1.02468
54818573	chr12:54818573:T:C	3.9791e-15	-2.23874	-0.931322	1.20671e-10	-2.23747	-1.02468
54818800	chr12:54818800:C:T	2.39647e-14	-4.48875e-10	-1.37453	7.75769e-10	-4.48875e-10	-1.40137
54819011	chr12:54819011:G:T	3.94838e-15	-2.2317	-0.94611	1.1997e-10	-2.23005	-1.03794
54819029	chr12:54819029:C:A	1.06866e-14	-2.18213	-4.00186e-10	3.40939e-10	-2.22352	-4.00186e-10
54819422	chr12:54819422:T:C	3.99844e-15	-2.23389	-0.931322	1.21291e-10	-2.23235	-1.02468
54819489	chr12:54819489:G:A	2.57492e-14	-4.48875e-10	-1.30271	8.1803e-10	-4.48875e-10	-1.34833
54819537	chr12:54819537:G:A	1.0418e-13	-1.70092	1.79593	1.00702e-09	-2.22015	1.07968
54819644	chr12:54819644:C:T	3.9852e-15	-2.23721	-0.931322	1.20878e-10	-2.23577	-1.02468
54819655	chr12:54819655:C:A	3.34411e-15	-2.00335	-1.34057	9.30424e-11	-2.24218	-1.27999
54819768	chr12:54819768:C:T	3.98833e-15	-2.23642	-0.931322	1.20968e-10	-2.23502	-1.02468
54819850	chr12:54819850:T:C	1.03494e-13	-1.68801	1.7764	9.92718e-10	-2.21725	1.06247
54819894	chr12:54819894:A:G	4.12337e-15	-2.23122	-0.90322	1.24747e-10	-2.22955	-0.999388
54819903	chr12:54819903:T:C	7.41862e-14	-4.48875e-10	-0.244538	2.33192e-09	-4.48875e-10	-0.300779
54819960	chr12:54819960:A:G	3.96639e-15	-2.23303	-0.940233	1.20459e-10	-2.23144	-1.03248
54820273	chr12:54820273:C:T	2.30115e-14	-4.48875e-10	-1.41512	7.6519e-10	-4.48875e-10	-1.4151
54820336	chr12:54820336:TG:T	3.05906e-14	-4.48875e-10	-1.13042	9.25207e-10	-4.48875e-10	-1.22521
54820381	chr12:54820381:C:G	1.02609e-13	-1.67658	1.75639	9.78137e-10	-2.2145	1.04492
54820686	chr12:54820686:A:C	3.98097e-15	-2.23827	-0.931322	1.20732e-10	-2.23697	-1.02468
54820694	chr12:54820694:C:T	3.98016e-15	-2.23666	-0.933133	1.20741e-10	-2.23527	-1.02631
54820894	chr12:54820894:G:A	2.88277e-15	-2.19316	-1.2992	1.04432e-10	-2.196	-1.2107
54821333	chr12:54821333:T:C	3.93798e-15	-2.23786	-0.942591	1.19568e-10	-2.23654	-1.0348
54821498	chr12:54821498:T:A	3.23107e-14	-4.48875e-10	-1.07572	1.0096e-09	-4.48875e-10	-1.13792
54821530	chr12:54821530:C:A	8.76697e-14	-1.70777	1.63023	8.68099e-10	-2.22186	0.932943
54821594	chr12:54821594:G:A	3.9947e-15	-2.23482	-0.931322	1.21173e-10	-2.23333	-1.02468
54821970	chr12:54821970:G:A	2.93275e-15	-2.20237	-1.27281	1.09588e-10	-2.18272	-1.17578
54822055	chr12:54822055:T:C	4.55327e-15	-2.23621	-0.799062	1.36088e-10	-2.2349	-0.907021
54822105	chr12:54822105:C:T	4.00367e-15	-2.23642	-0.927484	1.21386e-10	-2.23502	-1.02123
54822113	chr12:54822113:C:T	4.11883e-15	-2.23856	-0.896984	1.24497e-10	-2.23729	-0.993656
54822249	chr12:54822249:C:G	2.72053e-15	-2.16368	-1.38661	9.15123e-11	-2.21629	-1.32246
54822631	chr12:54822631:C:T	3.9893e-15	-2.23618	-0.931322	1.20999e-10	-2.23476	-1.02468
54822774	chr12:54822774:C:T	1.08038e-14	-2.11769	-0.0535317	1.74456e-09	-1.07571	0.484739
54822914	chr12:54822914:A:G	4.02988e-15	-2.23581	-0.921569	1.22112e-10	-2.23437	-1.01591
54822941	chr12:54822941:T:A	3.14107e-14	-4.48875e-10	-1.10397	1.09038e-09	-4.48875e-10	-1.06095
54822988	chr12:54822988:TG:T	1.03319e-13	-1.69269	1.77939	9.94203e-10	-2.21851	1.06522
54823198	chr12:54823198:C:A	3.21661e-14	-4.48875e-10	-1.0802	1.00552e-09	-4.48875e-10	-1.14197
54823299	chr12:54823299:T:G	2.43245e-14	-4.48875e-10	-1.35963	8.34287e-10	-4.48875e-10	-1.32865
54823459	chr12:54823459:A:T	4.20517e-15	-2.23094	-0.883859	1.26892e-10	-2.22971	-0.982174
54824109	chr12:54824109:T:C	3.9944e-15	-2.23722	-0.929005	1.21108e-10	-2.23594	-1.0226
54824110	chr12:54824110:A:G	2.29966e-14	-4.48875e-10	-1.41577	7.65227e-10	-4.48875e-10	-1.41505
54824206	chr12:54824206:T:C	4.05752e-15	-2.23779	-0.912757	1.19736e-10	-2.23443	-1.0355
54824207	chr12:54824207:T:C	2.44846e-14	-4.48875e-10	-1.35307	7.92009e-10	-4.48875e-10	-1.38065
54824452	chr12:54824452:C:T	2.7312e-14	-4.48875e-10	-1.24379	8.61663e-10	-4.48875e-10	-1.29636
54824530	chr12:54824530:T:C	2.1435e-14	-1.48609	-4.00186e-10	2.6829e-09	-0.160572	-4.00186e-10
54824758	chr12:54824758:TA:T	1.61475e-14	-1.90659	0.13724	5.4542e-10	-1.94955	0.195878
54824794	chr12:54824794:A:G	7.41612e-14	-4.48875e-10	-0.244874	2.33122e-09	-4.48875e-10	-0.301077
54824834	chr12:54824834:A:G	7.78212e-14	-4.48875e-10	-0.196701	2.44359e-09	-4.48875e-10	-0.254001
54824916	chr12:54824916:A:G	2.76771e-15	-2.23938	-1.29372	9.54364e-11	-2.23133	-1.26543
54825282	chr12:54825282:C:T	4.04364e-15	-2.23567	-0.918297	1.2249e-10	-2.23423	-1.01297
54825379	chr12:54825379:C:T	2.79948e-14	-4.48875e-10	-1.2191	8.6334e-10	-4.48875e-10	-1.29442
54825618	chr12:54825618:A:T	1.17039e-13	-1.67804	1.88944	1.09575e-09	-2.21504	1.15901
54825637	chr12:54825637:A:G	3.15276e-14	-4.48875e-10	-1.10025	9.4854e-10	-4.48875e-10	-1.2003
54825735	chr12:54825735:T:C	2.50302e-14	-4.48875e-10	-1.33103	8.10123e-10	-4.48875e-10	-1.35804
54825845	chr12:54825845:T:C	7.62777e-14	-4.48875e-10	-0.216734	2.39627e-09	-4.48875e-10	-0.273556
54825868	chr12:54825868:A:C	7.23419e-14	-4.48875e-10	-0.269712	1.96724e-09	-4.48875e-10	-0.47084
54825878	chr12:54825878:G:C	3.97628e-15	-2.225	-0.945768	1.2086e-10	-2.22304	-1.03755
54825888	chr12:54825888:G:C	3.96727e-15	-2.23013	-0.942908	1.20523e-10	-2.2284	-1.03498
54825985	chr12:54825985:C:A	4.18557e-15	-2.23277	-0.886699	1.2639e-10	-2.23127	-0.98458
54826467	chr12:54826467:A:G	4.02843e-15	-2.23203	-0.925708	1.22162e-10	-2.23048	-1.0194
54826481	chr12:54826481:G:A	1.20661e-14	-2.06071	-4.00186e-10	3.88298e-10	-2.09345	-4.00186e-10
54826760	chr12:54826760:C:T	7.53574e-14	-4.48875e-10	-0.228873	2.85635e-09	-4.48875e-10	-0.097926
54827133	chr12:54827133:C:A	3.99597e-15	-2.2393	-0.926532	1.21139e-10	-2.23815	-1.02014
54827138	chr12:54827138:G:A	4.01233e-15	-2.23521	-0.926532	1.21663e-10	-2.23383	-1.02014
54827235	chr12:54827235:G:C	2.67775e-15	-2.17886	-1.38728	9.23745e-11	-2.20594	-1.32344
54827515	chr12:54827515:A:G	1.58813e-14	-1.91086	0.12488	5.36274e-10	-1.95394	0.183356
54827740	chr12:54827740:T:C	2.74733e-15	-2.16691	-1.37357	9.3765e-11	-2.21449	-1.29994
54827785	chr12:54827785:A:G	4.11515e-15	-2.23596	-0.900479	1.24465e-10	-2.23453	-0.996675
54828290	chr12:54828290:G:A	3.87671e-15	-2.23642	-0.959708	1.17954e-10	-2.23502	-1.04992
54828300	chr12:54828300:G:T	1.25812e-14	-2.01891	-4.00186e-10	6.05458e-10	-1.64924	-4.00186e-10
54828336	chr12:54828336:A:ACTGGAGGGCTG	2.35944e-14	-4.48875e-10	-1.39011	7.9759e-10	-4.48875e-10	-1.37363
54828368	chr12:54828368:C:T	2.65648e-14	-4.48875e-10	-1.27153	8.4853e-10	-4.48875e-10	-1.31172
54828372	chr12:54828372:G:A	2.72694e-15	-2.16377	-1.38416	9.19064e-11	-2.21648	-1.31798
54828545	chr12:54828545:C:T	7.13951e-14	-4.48875e-10	-0.282886	2.2734e-09	-4.48875e-10	-0.326195
54828872	chr12:54828872:C:T	4.05726e-15	-2.23718	-0.913426	1.22874e-10	-2.23582	-1.00824
54828929	chr12:54828929:A:G	2.67374e-14	-4.48875e-10	-1.26505	8.5104e-10	-4.48875e-10	-1.30877
54829102	chr12:54829102:C:T	1.92826e-14	-1.59191	-4.00186e-10	2.2038e-09	-0.357289	-4.00186e-10
54829228	chr12:54829228:C:T	3.19558e-15	-2.24526	-1.14408	9.97425e-11	-2.24453	-1.20811
54829534	chr12:54829534:G:A	9.00358e-14	-1.67322	1.62231	8.68193e-10	-2.21328	0.924472
54829604	chr12:54829604:G:C	3.78075e-15	-2.23041	-0.990783	1.15495e-10	-2.22827	-1.07772
54829608	chr12:54829608:G:T	1.85404e-14	-1.91901	0.287845	6.29124e-10	-1.96129	0.350392
54829796	chr12:54829796:C:T	9.12366e-14	-1.70325	1.66559	8.95551e-10	-2.22055	0.962768
54829830	chr12:54829830:TA:T	2.73434e-15	-2.16434	-1.38089	9.25513e-11	-2.21611	-1.31135
54829902	chr12:54829902:C:T	3.90555e-14	-4.48875e-10	-0.886131	1.18214e-09	-4.48875e-10	-0.980146
54829928	chr12:54829928:T:C	8.8715e-14	-1.70435	1.63867	8.7403e-10	-2.22084	0.938729
54830415	chr12:54830415:T:C	4.78198e-15	-2.02898	-0.957279	9.04003e-11	-2.23792	-1.31306
54830472	chr12:54830472:C:T	1.07604e-13	-1.67919	1.80653	1.02053e-09	-2.21499	1.08785
54830996	chr12:54830996:T:C	6.24315e-14	-4.48875e-10	-0.417045	1.98782e-09	-4.48875e-10	-0.46043
54831142	chr12:54831142:C:T	3.01364e-15	-2.16546	-1.28251	8.58868e-11	-2.1878	-1.4144
54831209	chr12:54831209:C:T	3.10121e-14	-4.48875e-10	-1.11674	9.35515e-10	-4.48875e-10	-1.21413
54831508	chr12:54831508:G:A	1.23584e-13	-4.48875e-10	0.265808	3.70297e-09	-4.48875e-10	0.161664
54831584	chr12:54831584:A:G	3.48064e-14	-4.48875e-10	-1.00131	1.40054e-09	-4.48875e-10	-0.81061
54831831	chr12:54831831:T:A	3.47637e-15	-1.90807	-1.39706	8.30199e-11	-2.24205	-1.3941
54831919	chr12:54831919:C:T	4.14021e-15	-1.89833	-1.23204	1.00038e-10	-2.24419	-1.20549
54832633	chr12:54832633:AC:A	5.65374e-14	-4.48875e-10	-0.516212	1.79887e-09	-4.48875e-10	-0.56031
54832638	chr12:54832638:C:T	2.73636e-14	-4.48875e-10	-1.2419	9.78877e-10	-4.48875e-10	-1.16882
54832779	chr12:54832779:A:C	2.90265e-15	-2.13933	-1.34616	1.06058e-10	-2.01213	-1.37912
54833493	chr12:54833493:A:G	4.17128e-15	-1.9424	-1.1805	3.05086e-10	-1.02055	-1.31408
54833527	chr12:54833527:T:G	2.33095e-14	-4.48875e-10	-1.40225	7.67147e-10	-4.48875e-10	-1.41255
54833591	chr12:54833591:T:C	3.47078e-14	-4.48875e-10	-1.00415	1.10836e-09	-4.48875e-10	-1.04459
54833597	chr12:54833597:A:G	2.83069e-15	-2.14898	-1.36161	1.0647e-10	-1.99733	-1.39003
54833995	chr12:54833995:G:A	3.99387e-14	-4.48875e-10	-0.863768	1.26276e-09	-4.48875e-10	-0.914172
54834652	chr12:54834652:G:C	2.88605e-15	-2.14081	-1.35042	1.05826e-10	-2.01123	-1.3822
54834664	chr12:54834664:A:G	2.68545e-14	-4.48875e-10	-1.26068	9.56754e-10	-4.48875e-10	-1.19168
54834730	chr12:54834730:T:C	2.90497e-15	-2.12942	-1.35528	1.03848e-10	-2.02669	-1.38561
54834740	chr12:54834740:A:C	4.33415e-15	-1.89852	-1.18607	3.31324e-10	-0.934216	-1.31791
54834802	chr12:54834802:G:A	3.06152e-15	-2.19927	-1.23294	9.2355e-11	-2.16177	-1.36781
54834959	chr12:54834959:C:G	2.61216e-14	-1.74578	0.457427	3.0172e-10	-2.23379	-0.111938
54835010	chr12:54835010:C:A	2.55613e-14	-1.75612	0.446089	2.98272e-10	-2.2355	-0.121722
54835045	chr12:54835045:C:T	1.56507e-14	-1.8006	-4.00186e-10	3.77069e-10	-2.1228	-4.00186e-10
54835077	chr12:54835077:A:G	2.87167e-15	-2.13971	-1.35651	1.05284e-10	-2.01212	-1.38645
54835333	chr12:54835333:C:T	2.86146e-15	-2.14463	-1.35516	1.06186e-10	-2.00454	-1.38549
54835496	chr12:54835496:C:T	2.70764e-14	-4.48875e-10	-1.25245	9.66261e-10	-4.48875e-10	-1.18179
54835869	chr12:54835869:A:G	2.92172e-15	-2.20067	-1.27827	9.05321e-11	-2.15997	-1.38955
54836466	chr12:54836466:G:A	8.15208e-15	-1.89015	-0.562694	2.72564e-10	-1.94134	-0.506016
54836502	chr12:54836502:G:A	1.88171e-14	-1.61635	-4.00186e-10	6.80146e-10	-1.53292	-4.00186e-10
54836572	chr12:54836572:A:T	3.36916e-15	-2.11065	-1.2258	2.53246e-10	-1.44868	-1.07219
54837049	chr12:54837049:A:G	3.93031e-15	-2.18191	-1.00049	1.55618e-10	-2.19475	-0.813073
54837471	chr12:54837471:A:G	1.5109e-14	-2.15031	0.31448	4.16444e-10	-2.1001	0.0766308
54837506	chr12:54837506:C:T	2.98849e-15	-2.1371	-1.31924	1.07865e-10	-2.0162	-1.35815
54837700	chr12:54837700:C:T	3.25466e-14	-4.48875e-10	-1.06844	1.04855e-09	-4.48875e-10	-1.10006
54837754	chr12:54837754:G:A	2.65883e-14	-1.77639	0.505746	3.12525e-10	-2.23856	-0.071976
54838539	chr12:54838539:T:C	2.69192e-14	-4.48875e-10	-1.25828	8.56788e-10	-4.48875e-10	-1.30203
54838841	chr12:54838841:A:G	2.67116e-14	-1.75531	0.489289	3.09226e-10	-2.23544	-0.0857118
54839027	chr12:54839027:T:C	1.05122e-14	-2.19858	-4.00186e-10	3.33612e-10	-2.24525	-4.00186e-10
54839070	chr12:54839070:T:A	2.70608e-15	-2.19685	-1.35877	8.78046e-11	-2.16488	-1.41523
54839177	chr12:54839177:A:G	2.88964e-15	-2.14402	-1.34596	1.06819e-10	-2.00528	-1.37881
54839512	chr12:54839512:G:T	3.65966e-14	-4.48875e-10	-0.951161	1.06727e-09	-4.48875e-10	-1.08236
54839733	chr12:54839733:A:C	2.87727e-15	-2.14516	-1.34911	1.06772e-10	-2.00347	-1.38106
54840039	chr12:54840039:G:A	2.90508e-15	-2.12862	-1.35603	1.0369e-10	-2.02773	-1.38608
54840472	chr12:54840472:C:G	3.77421e-14	-4.48875e-10	-0.920339	1.18778e-09	-4.48875e-10	-0.975381
54840634	chr12:54840634:C:T	2.38874e-14	-1.76408	0.386312	2.83431e-10	-2.23675	-0.171508
54840805	chr12:54840805:G:T	4.31534e-15	-1.92771	-1.16123	3.17936e-10	-0.991939	-1.30144
54840815	chr12:54840815:G:A	2.32142e-14	-4.48875e-10	-1.40635	7.65886e-10	-4.48875e-10	-1.41419
54840998	chr12:54840998:C:T	2.44936e-14	-4.48875e-10	-1.35271	9.03092e-10	-4.48875e-10	-1.2494
54841061	chr12:54841061:T:C	3.28704e-15	-2.24712	-1.11401	1.20155e-10	-2.23901	-1.02743
54841144	chr12:54841144:G:C	2.32111e-14	-4.48875e-10	-1.40649	7.65841e-10	-4.48875e-10	-1.41425
54841174	chr12:54841174:C:T	3.21074e-15	-2.13193	-1.25269	1.12878e-10	-2.02368	-1.30524
54841289	chr12:54841289:C:T	3.45927e-14	-4.48875e-10	-1.00747	1.03731e-09	-4.48875e-10	-1.11084
54841291	chr12:54841291:A:T	2.76244e-15	-2.11992	-1.41508	9.86472e-11	-2.05652	-1.40716
54841606	chr12:54841606:C:A	7.79022e-15	-1.91524	-0.583006	2.60582e-10	-1.96504	-0.527267
54841935	chr12:54841935:T:G	3.89162e-14	-4.48875e-10	-0.889705	1.14617e-09	-4.48875e-10	-1.01104
54841987	chr12:54841987:C:T	2.46379e-14	-4.48875e-10	-1.34683	9.11748e-10	-4.48875e-10	-1.23986
54842475	chr12:54842475:A:G	2.33453e-14	-4.48875e-10	-1.40072	7.9743e-10	-4.48875e-10	-1.37383
54842629	chr12:54842629:CCTGT:C	2.34386e-14	-1.39673	-4.00186e-10	4.65371e-10	-1.91239	-4.00186e-10
```
