## Supplementary material for "Characterization of shared and ancestry-specific signals driving complex traits using multi-ancestry fine-mapping": susiex_nc2.cs80.summary

```
# chr12:53818523-54842686
CS_ID	CS_LENGTH	CS_PURITY	MAX_PIP_SNP	BP	REF_ALLELE	ALT_ALLELE	REF_FRQ	BETA	SE	-LOG10P	MAX_PIP	POST-HOC_PROB_POP1	POST-HOC_PROB_POP2
1	1	1	chr12:54342686:A:G	54342686	G,G	A,A	1,1	-inf,-inf	inf,inf	20.3103,1.46851	0.996854	1	0.636253
2	2	0.935827	chr12:54228544:GGA:G	54228544	G,G	GGA,GGA	1,1	-inf,-inf	inf,inf	15.8309,1.3065	0.723373	0.999989	0.48883
```
