## Supplementary material for "Characterization of shared and ancestry-specific signals driving complex traits using multi-ancestry fine-mapping": susiex_nc3.cs80.cs

```
CS_ID	SNP	BP	REF_ALLELE	ALT_ALLELE	REF_FRQ	BETA	SE	-LOG10P	CS_PIP	OVRL_PIP
1	chr12:54342686:A:G	54342686	G,G	A,A	1,1	-inf,-inf	inf,inf	20.3103,1.46851	0.996761	0.996761
2	chr12:54228544:GGA:G	54228544	G,G	GGA,GGA	1,1	-inf,-inf	inf,inf	15.8309,1.3065	0.763043	0.763043
2	chr12:54355409:A:AT	54355409	AT,AT	A,A	1,1	-inf,-inf	inf,inf	15.4652,1.32138	0.157901	0.157902
3	chr12:54104895:A:G	54104895	G,G	A,A	1,1	inf,inf	inf,inf	1.62744,0.321175	0.142758	0.142758
3	chr12:54096037:G:A	54096037	A,A	G,G	1,1	inf,inf	inf,inf	2.95654,0.478922	0.127911	0.127911
3	chr12:54099480:C:T	54099480	T,T	C,C	1,1	inf,-inf	inf,inf	6.14019,0.584519	0.102429	0.102429
3	chr12:54102222:T:C	54102222	C,C	T,T	1,1	inf,inf	inf,inf	1.68653,0.103467	0.0886547	0.0886547
3	chr12:54103132:G:A	54103132	A,A	G,G	1,1	inf,inf	inf,inf	5.91341,0.141781	0.0805456	0.0805456
3	chr12:54097440:A:G	54097440	G,G	A,A	1,1	inf,-inf	inf,inf	5.62089,0.786351	0.0553455	0.0553455
3	chr12:54107041:A:G	54107041	G,G	A,A	1,1	inf,inf	inf,inf	1.4168,0.242294	0.0377919	0.0377919
3	chr12:54102873:G:GA	54102873	GA,GA	G,G	1,1	inf,-inf	inf,inf	5.67282,0.233198	0.0252726	0.0252726
3	chr12:54092917:T:A	54092917	A,A	T,T	1,1	inf,inf	inf,inf	3.60102,0.0165108	0.0161946	0.0161946
3	chr12:54034748:C:T	54034748	T,T	C,C	1,1	inf,-inf	inf,inf	2.29652,2.21304	0.0159393	0.0159394
3	chr12:54114977:A:G	54114977	G,G	A,A	1,1	inf,-inf	inf,inf	4.63272,1.12212	0.0156781	0.0156781
3	chr12:54106962:T:C	54106962	C,C	T,T	1,1	inf,-inf	inf,inf	5.46801,0.146523	0.0136587	0.0136587
3	chr12:54105592:G:A	54105592	A,A	G,G	1,1	inf,-inf	inf,inf	5.38235,0.0702313	0.0132055	0.0132055
3	chr12:54091342:A:G	54091342	G,G	A,A	1,1	inf,inf	inf,inf	1.49684,1.18796	0.0126662	0.0126662
3	chr12:54031088:T:C	54031088	C,C	T,T	1,1	inf,-inf	inf,inf	2.51052,1.70362	0.0119321	0.0119322
3	chr12:54104788:T:C	54104788	C,C	T,T	1,1	inf,inf	inf,inf	5.31593,0.0253882	0.0114461	0.0114461
3	chr12:54089954:C:A	54089954	A,A	C,C	1,1	inf,inf	inf,inf	1.57021,0.977545	0.0105916	0.0105916
3	chr12:54094188:T:G	54094188	G,G	T,T	1,1	inf,-inf	inf,inf	3.32588,0.366104	0.0101428	0.0101428
3	chr12:54089402:C:T	54089402	T,T	C,C	1,1	inf,inf	inf,inf	1.52983,1.0469	0.0100637	0.0100637
```
