## Supplementary material for "Characterization of shared and ancestry-specific signals driving complex traits using multi-ancestry fine-mapping": susiex_nc3.cs80.snp

```
BP	SNP	PIP(CS1)	LogBF(CS1,Pop1)	LogBF(CS1,Pop2)	PIP(CS2)	LogBF(CS2,Pop1)	LogBF(CS2,Pop2)	PIP(CS3)	LogBF(CS3,Pop1)	LogBF(CS3,Pop2)
53819029	chr12:53819029:A:G	9.58758e-16	0.515627	-1.41243	8.83507e-11	-1.49021	-1.35985	2.00002e-06	-1.15756	-1.3912
53819898	chr12:53819898:G:T	1.03738e-15	0.432972	-1.25097	1.28043e-10	-1.52745	-0.951547	2.70422e-06	-1.20183	-1.04528
53820414	chr12:53820414:A:C	1.0494e-15	0.464216	-1.27069	1.25848e-10	-1.5115	-0.984789	2.6731e-06	-1.18385	-1.07482
53820661	chr12:53820661:T:C	1.35205e-15	0.73578	-1.28885	9.17026e-11	-1.42816	-1.38466	2.10862e-06	-1.08284	-1.41305
53820947	chr12:53820947:G:A	2.58848e-16	-1.28202	-0.924181	6.02749e-11	-1.99174	-1.24071	1.05312e-06	-2.00045	-1.1897
53821205	chr12:53821205:T:A	8.08528e-16	-4.48875e-10	-1.06723	4.50824e-10	-4.48875e-10	-1.22029	7.66601e-06	-4.48875e-10	-1.20512
53821426	chr12:53821426:A:T	6.71918e-16	-0.0906157	-1.16169	9.12888e-11	-1.66348	-1.15386	2.04378e-06	-1.36499	-1.16213
53821557	chr12:53821557:C:T	6.04096e-16	-4.48875e-10	-1.35871	3.71137e-10	-4.48875e-10	-1.4148	6.25677e-06	-4.48875e-10	-1.40825
53821685	chr12:53821685:A:G	2.46092e-16	-1.2562	-1.00054	5.84168e-11	-1.97834	-1.28543	1.01402e-06	-1.98732	-1.24067
53821764	chr12:53821764:C:T	6.1528e-16	-4.48875e-10	-1.34037	4.163e-10	-4.48875e-10	-1.29996	6.87713e-06	-4.48875e-10	-1.31371
53821968	chr12:53821968:T:C	2.60274e-16	-1.22296	-0.977749	6.02277e-11	-1.96085	-1.27239	1.04731e-06	-1.97008	-1.22561
53822040	chr12:53822040:T:C	2.40543e-16	-1.26846	-1.01109	5.77084e-11	-1.98479	-1.29118	1.0009e-06	-1.99364	-1.24737
53822074	chr12:53822074:G:A	2.28487e-16	-1.31203	-1.01894	5.62481e-11	-2.00609	-1.29551	9.74969e-07	-2.01485	-1.25242
53822344	chr12:53822344:A:G	8.28459e-16	-4.48875e-10	-1.04288	4.58945e-10	-4.48875e-10	-1.20244	7.81193e-06	-4.48875e-10	-1.18626
53822350	chr12:53822350:G:A	5.98443e-16	-4.48875e-10	-1.36811	3.70757e-10	-4.48875e-10	-1.41582	6.23639e-06	-4.48875e-10	-1.41151
53822504	chr12:53822504:A:C	6.37886e-16	-0.15296	-1.15133	8.92804e-11	-1.6962	-1.14339	1.98506e-06	-1.40431	-1.15195
53822667	chr12:53822667:C:T	1.21589e-15	0.593328	-1.25255	8.42231e-11	-1.50117	-1.39673	1.92549e-06	-1.17092	-1.41581
53822814	chr12:53822814:C:G	8.1673e-16	-4.48875e-10	-1.05714	4.54366e-10	-4.48875e-10	-1.21247	7.72645e-06	-4.48875e-10	-1.19727
53822887	chr12:53822887:C:A	6.00699e-16	-4.48875e-10	-1.36435	3.70875e-10	-4.48875e-10	-1.4155	6.24405e-06	-4.48875e-10	-1.41029
53822935	chr12:53822935:A:T	6.2252e-16	-4.48875e-10	-1.32867	3.84031e-10	-4.48875e-10	-1.38065	6.45651e-06	-4.48875e-10	-1.37683
53823162	chr12:53823162:TA:T	7.7839e-16	-4.48875e-10	-1.10522	4.38339e-10	-4.48875e-10	-1.24837	7.44545e-06	-4.48875e-10	-1.23431
53823171	chr12:53823171:G:T	6.8847e-16	-4.48875e-10	-1.22797	4.301e-10	-4.48875e-10	-1.26735	7.22818e-06	-4.48875e-10	-1.26393
53823352	chr12:53823352:A:G	1.3767e-15	0.711539	-1.24654	8.91762e-11	-1.44203	-1.39872	2.06729e-06	-1.09971	-1.41597
53823538	chr12:53823538:A:G	5.97457e-16	-4.48875e-10	-1.36977	3.70726e-10	-4.48875e-10	-1.4159	6.23348e-06	-4.48875e-10	-1.41198
53823696	chr12:53823696:A:G	2.15845e-15	-4.48875e-10	-0.0853023	1.25249e-09	-4.48875e-10	-0.198477	2.15656e-05	-4.48875e-10	-0.170818
53823846	chr12:53823846:G:A	8.95458e-16	-4.48875e-10	-0.965111	7.16837e-10	-4.48875e-10	-0.756519	1.14936e-05	-4.48875e-10	-0.800126
53823881	chr12:53823881:G:A	1.58306e-15	-4.48875e-10	-0.39533	1.14558e-09	-4.48875e-10	-0.287697	1.84457e-05	-4.48875e-10	-0.327085
53823981	chr12:53823981:C:T	7.67579e-15	-4.48875e-10	1.18338	4.63088e-09	-4.48875e-10	1.10913	7.99132e-05	-4.48875e-10	1.13903
53824003	chr12:53824003:T:A	1.08506e-15	-4.48875e-10	-0.773056	5.91261e-10	-4.48875e-10	-0.94911	1.01163e-05	-4.48875e-10	-0.927767
53824180	chr12:53824180:G:A	1.42671e-15	0.781395	-1.28071	9.35003e-11	-1.40462	-1.38879	2.16695e-06	-1.0544	-1.41419
53824332	chr12:53824332:T:G	3.43545e-16	-1.92313	-4.00186e-10	2.83029e-10	-1.68582	-4.00186e-10	3.11719e-06	-2.10498	-4.00186e-10
53824840	chr12:53824840:G:A	5.76827e-16	-4.48875e-10	-1.4049	3.79312e-10	-4.48875e-10	-1.39301	6.34903e-06	-4.48875e-10	-1.39361
53824855	chr12:53824855:T:C	8.0139e-16	-4.48875e-10	-1.0761	6.18559e-10	-4.48875e-10	-0.903976	1.00711e-05	-4.48875e-10	-0.932242
53825293	chr12:53825293:T:C	1.41805e-15	0.741216	-1.24663	9.05803e-11	-1.42615	-1.39898	2.10973e-06	-1.07938	-1.41597
53825324	chr12:53825324:A:G	6.4501e-16	-4.48875e-10	-1.29318	4.05994e-10	-4.48875e-10	-1.32503	6.8218e-06	-4.48875e-10	-1.32179
53825606	chr12:53825606:A:G	1.03191e-15	0.534058	-1.35734	1.07596e-10	-1.44387	-1.20911	2.40283e-06	-1.10252	-1.26275
53825853	chr12:53825853:T:C	7.84216e-16	-4.48875e-10	-1.09776	5.47217e-10	-4.48875e-10	-1.02652	8.95243e-06	-4.48875e-10	-1.04999
53825867	chr12:53825867:TTTATTTATTTAC:T	7.6777e-16	-4.48875e-10	-1.11896	5.57979e-10	-4.48875e-10	-1.00705	9.04856e-06	-4.48875e-10	-1.03931
53826733	chr12:53826733:G:A	6.32288e-16	-4.48875e-10	-1.3131	3.88041e-10	-4.48875e-10	-1.37026	6.52753e-06	-4.48875e-10	-1.36589
53826856	chr12:53826856:C:G	1.12701e-15	0.532827	-1.26795	1.2393e-10	-1.44162	-1.07003	2.73025e-06	-1.10066	-1.13686
53827215	chr12:53827215:G:A	5.77922e-16	-4.48875e-10	-1.40301	3.84524e-10	-4.48875e-10	-1.37936	6.41708e-06	-4.48875e-10	-1.38295
53827333	chr12:53827333:A:G	1.11346e-15	-4.48875e-10	-0.74722	6.01938e-10	-4.48875e-10	-0.931213	1.03191e-05	-4.48875e-10	-0.907919
53827481	chr12:53827481:A:G	1.70582e-15	0.917718	-1.23836	9.92412e-11	-1.33238	-1.40144	2.35653e-06	-0.968727	-1.416
53827635	chr12:53827635:T:C	7.57481e-16	0.279698	-1.41215	8.17572e-11	-1.54376	-1.38385	1.88144e-06	-1.21655	-1.39332
53827644	chr12:53827644:A:C	8.72419e-16	-4.48875e-10	-0.991176	5.37662e-10	-4.48875e-10	-1.04414	9.0952e-06	-4.48875e-10	-1.03417
53827976	chr12:53827976:A:G	3.30699e-16	-0.725254	-1.23598	1.23329e-10	-1.36584	-1.15067	2.12529e-06	-1.31557	-1.17243
53828309	chr12:53828309:C:T	6.51636e-16	-4.48875e-10	-1.28296	4.76796e-10	-4.48875e-10	-1.16428	7.76633e-06	-4.48875e-10	-1.19212
53828319	chr12:53828319:A:G	1.48685e-15	0.836756	-1.29479	9.72331e-11	-1.37497	-1.37929	2.25205e-06	-1.01871	-1.41136
53828363	chr12:53828363:C:T	6.90364e-16	-4.48875e-10	-1.22523	4.6945e-10	-4.48875e-10	-1.1798	7.89737e-06	-4.48875e-10	-1.17538
53828416	chr12:53828416:A:G	1.55935e-15	0.886163	-1.29658	9.98708e-11	-1.3493	-1.37819	2.32184e-06	-0.988577	-1.41098
53828741	chr12:53828741:T:C	1.6195e-15	0.866686	-1.23926	9.65158e-11	-1.36051	-1.40115	2.28132e-06	-1.00115	-1.41601
53828801	chr12:53828801:C:T	2.48271e-16	-2.24793	-4.00186e-10	3.29592e-10	-1.53351	-4.00186e-10	3.54808e-06	-1.97551	-4.00186e-10
53829106	chr12:53829106:C:T	1.53679e-15	0.806787	-1.23178	9.31072e-11	-1.39419	-1.40342	2.19515e-06	-1.03977	-1.41589
53829123	chr12:53829123:T:C	9.76949e-17	-1.81818	-1.36242	5.67529e-11	-2.02661	-1.26605	9.91208e-07	-1.96462	-1.28613
53829284	chr12:53829284:C:G	6.20865e-16	-4.48875e-10	-1.33133	3.83387e-10	-4.48875e-10	-1.38232	6.44561e-06	-4.48875e-10	-1.37852
53829345	chr12:53829345:T:C	5.26037e-16	-0.115124	-1.38195	7.15303e-11	-1.67891	-1.38234	1.57608e-06	-1.4115	-1.37547
53829544	chr12:53829544:G:A	9.09489e-16	0.411909	-1.36147	1.00041e-10	-1.52751	-1.19828	2.19437e-06	-1.20189	-1.25413
53829730	chr12:53829730:T:A	1.04233e-15	0.556838	-1.37007	8.9107e-11	-1.52081	-1.32072	1.9513e-06	-1.19372	-1.3797
53829766	chr12:53829766:G:A	1.13886e-15	0.512354	-1.23702	8.01197e-11	-1.54586	-1.40198	1.8271e-06	-1.22321	-1.41598
53830224	chr12:53830224:T:C	6.84397e-16	-4.48875e-10	-1.23391	4.02244e-10	-4.48875e-10	-1.33431	6.81568e-06	-4.48875e-10	-1.32269
53830395	chr12:53830395:G:A	9.48798e-16	-4.48875e-10	-0.907251	5.24098e-10	-4.48875e-10	-1.06969	9.13023e-06	-4.48875e-10	-1.03032
53830540	chr12:53830540:G:A	1.08607e-15	0.406971	-1.1791	8.25422e-11	-1.54755	-1.37051	1.98096e-06	-1.2197	-1.33864
53830761	chr12:53830761:G:T	6.01431e-16	-4.48875e-10	-1.36314	4.25743e-10	-4.48875e-10	-1.27753	6.9773e-06	-4.48875e-10	-1.29925
53830896	chr12:53830896:C:T	1.03207e-15	0.391007	-1.21413	8.07013e-11	-1.55525	-1.38536	1.92237e-06	-1.23006	-1.3583
53830944	chr12:53830944:G:GTCTT	1.04167e-15	0.404292	-1.21816	8.11222e-11	-1.54847	-1.38694	1.93443e-06	-1.22163	-1.36047
53831044	chr12:53831044:G:A	6.02311e-16	-4.48875e-10	-1.36167	3.76775e-10	-4.48875e-10	-1.39972	6.33019e-06	-4.48875e-10	-1.39658
53831200	chr12:53831200:T:C	6.06609e-16	0.056465	-1.41103	7.0402e-11	-1.66386	-1.41328	1.58812e-06	-1.36352	-1.41584
53831683	chr12:53831683:G:A	1.31808e-15	0.653594	-1.23211	8.56699e-11	-1.4773	-1.40357	1.99524e-06	-1.13531	-1.41584
53831687	chr12:53831687:G:A	1.08283e-15	0.429453	-1.20456	8.27754e-11	-1.53541	-1.37982	1.98453e-06	-1.20515	-1.35138
53832122	chr12:53832122:A:G	6.19786e-16	0.0792043	-1.41228	7.13767e-11	-1.65113	-1.41227	1.6127e-06	-1.34849	-1.41552
53832231	chr12:53832231:T:C	1.43099e-15	-4.48875e-10	-0.496328	8.47943e-10	-4.48875e-10	-0.588554	1.44946e-05	-4.48875e-10	-0.568143
53832469	chr12:53832469:A:C	6.93014e-16	-4.48875e-10	-1.2214	4.28768e-10	-4.48875e-10	-1.27045	7.2028e-06	-4.48875e-10	-1.26745
53832854	chr12:53832854:T:C	2.83537e-16	-2.11511	-4.00186e-10	1.71217e-10	-2.18843	-4.00186e-10	2.86371e-06	-2.1898	-4.00186e-10
53832910	chr12:53832910:A:G	1.30186e-16	-1.86046	-1.03303	8.89127e-11	-2.00827	-0.835444	1.52337e-06	-1.9426	-0.878394
53832955	chr12:53832955:A:G	5.90534e-16	-4.48875e-10	-1.38142	4.14062e-10	-4.48875e-10	-1.30535	6.79712e-06	-4.48875e-10	-1.32542
53833051	chr12:53833051:C:T	2.02269e-16	-1.19121	-1.26164	7.28808e-11	-1.65579	-1.38676	1.31886e-06	-1.59698	-1.36817
53833077	chr12:53833077:G:A	1.06431e-15	0.426453	-1.21882	8.21779e-11	-1.53686	-1.38562	1.96399e-06	-1.20772	-1.35922
53833376	chr12:53833376:C:G	6.27884e-16	-4.48875e-10	-1.32009	3.82628e-10	-4.48875e-10	-1.3843	6.44862e-06	-4.48875e-10	-1.37805
53833402	chr12:53833402:A:G	6.08302e-16	-4.48875e-10	-1.35177	4.34765e-10	-4.48875e-10	-1.25656	7.10834e-06	-4.48875e-10	-1.28065
53833473	chr12:53833473:A:G	1.07759e-15	0.423213	-1.20318	8.26276e-11	-1.53774	-1.37928	1.97889e-06	-1.20872	-1.35065
53833768	chr12:53833768:A:G	6.01788e-16	-4.48875e-10	-1.36254	4.02246e-10	-4.48875e-10	-1.3343	6.74206e-06	-4.48875e-10	-1.33355
53834128	chr12:53834128:G:A	5.99385e-16	-4.48875e-10	-1.36654	4.23465e-10	-4.48875e-10	-1.2829	6.94329e-06	-4.48875e-10	-1.30414
53834290	chr12:53834290:C:T	5.73826e-16	-4.48875e-10	-1.41012	3.71027e-10	-4.48875e-10	-1.41509	6.21003e-06	-4.48875e-10	-1.41575
53834724	chr12:53834724:T:A	1.3208e-15	0.658119	-1.23457	8.59563e-11	-1.47465	-1.40287	2.00342e-06	-1.13115	-1.4159
53835159	chr12:53835159:TG:T	5.76695e-16	-4.48875e-10	-1.40513	3.83124e-10	-4.48875e-10	-1.38301	6.39117e-06	-4.48875e-10	-1.387
53835732	chr12:53835732:C:T	9.51679e-16	-4.48875e-10	-0.904218	5.84419e-10	-4.48875e-10	-0.96075	9.88754e-06	-4.48875e-10	-0.95064
53836195	chr12:53836195:C:A	5.75545e-16	-4.48875e-10	-1.40713	3.75263e-10	-4.48875e-10	-1.40374	6.24433e-06	-4.48875e-10	-1.41024
53836578	chr12:53836578:A:T	9.5561e-16	-4.48875e-10	-0.900096	6.32532e-10	-4.48875e-10	-0.881637	1.05372e-05	-4.48875e-10	-0.887001
53836647	chr12:53836647:C:T	6.83635e-16	-4.48875e-10	-1.23502	4.72963e-10	-4.48875e-10	-1.17235	7.81579e-06	-4.48875e-10	-1.18577
53836744	chr12:53836744:C:T	5.97244e-16	-4.48875e-10	-1.37012	4.20873e-10	-4.48875e-10	-1.28904	6.90445e-06	-4.48875e-10	-1.30975
53837344	chr12:53837344:A:G	1.22432e-15	0.554933	-1.20724	8.10678e-11	-1.52704	-1.40904	1.88229e-06	-1.19516	-1.41427
53837375	chr12:53837375:G:A	7.35797e-17	-2.09104	-1.37304	5.70764e-11	-2.13916	-1.14782	9.27442e-07	-2.10971	-1.20753
53837662	chr12:53837662:A:G	1.30974e-16	-1.86344	-1.02401	8.96482e-11	-2.01127	-0.82421	1.5347e-06	-1.94595	-0.867632
53837683	chr12:53837683:C:T	1.15714e-15	0.516523	-1.22526	7.97797e-11	-1.54676	-1.40534	1.8369e-06	-1.21829	-1.41554
53837819	chr12:53837819:T:C	2.36802e-15	-4.48875e-10	0.0073625	1.35632e-09	-4.48875e-10	-0.118837	2.34042e-05	-4.48875e-10	-0.088998
53837844	chr12:53837844:C:T	6.89499e-16	-4.48875e-10	-1.22648	4.10229e-10	-4.48875e-10	-1.31465	6.95584e-06	-4.48875e-10	-1.30233
53837848	chr12:53837848:A:G	1.19692e-15	0.548923	-1.22386	8.11266e-11	-1.5297	-1.40565	1.87268e-06	-1.19907	-1.41547
53837890	chr12:53837890:A:G	1.23902e-15	0.561627	-1.202	8.12732e-11	-1.52355	-1.41	1.89123e-06	-1.19093	-1.41376
53837936	chr12:53837936:C:T	1.23082e-15	0.55913	-1.20614	8.12181e-11	-1.52509	-1.40914	1.8868e-06	-1.19279	-1.41424
53838533	chr12:53838533:A:G	1.29157e-15	0.62754	-1.22637	8.44237e-11	-1.49045	-1.40507	1.96398e-06	-1.15134	-1.4156
53839555	chr12:53839555:G:A	1.36483e-15	0.683159	-1.22682	8.72223e-11	-1.45791	-1.40499	2.03823e-06	-1.11423	-1.41561
53840735	chr12:53840735:G:A	1.29484e-15	0.651415	-1.24772	8.60325e-11	-1.47775	-1.39889	1.99829e-06	-1.13365	-1.41597
53841344	chr12:53841344:C:T	7.56374e-16	-4.48875e-10	-1.13391	5.6206e-10	-4.48875e-10	-0.999758	9.01221e-06	-4.48875e-10	-1.04334
53841835	chr12:53841835:C:T	6.25958e-16	-4.48875e-10	-1.32316	4.14655e-10	-4.48875e-10	-1.30392	6.8885e-06	-4.48875e-10	-1.31206
53841877	chr12:53841877:C:G	2.5389e-15	-4.48875e-10	0.0770415	1.45043e-09	-4.48875e-10	-0.05175	2.50524e-05	-4.48875e-10	-0.020945
53841939	chr12:53841939:G:A	6.39239e-16	-0.149646	-1.15252	1.08279e-10	-1.25248	-1.39418	1.99873e-06	-1.18119	-1.36822
53842084	chr12:53842084:G:T	1.10464e-15	0.480289	-1.23546	7.85746e-11	-1.56475	-1.40256	1.80432e-06	-1.23579	-1.41594
53842177	chr12:53842177:A:G	1.35398e-16	-1.43963	-1.4146	4.74321e-11	-2.08062	-1.39145	8.40369e-07	-2.01891	-1.39692
53842288	chr12:53842288:G:A	1.24986e-15	0.589267	-1.22093	8.26721e-11	-1.51042	-1.40607	1.92818e-06	-1.16996	-1.41538
53842622	chr12:53842622:C:T	1.09125e-15	0.470503	-1.23787	7.82533e-11	-1.56952	-1.4019	1.79283e-06	-1.24214	-1.41598
53842742	chr12:53842742:G:A	1.20828e-15	0.566932	-1.23242	8.19823e-11	-1.52149	-1.40337	1.90169e-06	-1.18331	-1.41586
53843366	chr12:53843366:C:A	1.97338e-16	-1.11544	-1.36209	7.35429e-11	-1.6175	-1.416	1.31347e-06	-1.55521	-1.41404
53843785	chr12:53843785:A:G	7.49419e-16	0.252818	-1.39597	8.70633e-11	-1.62482	-1.23991	1.89193e-06	-1.31003	-1.29428
53843910	chr12:53843910:A:G	5.8526e-16	-4.48875e-10	-1.39039	4.06309e-10	-4.48875e-10	-1.32425	6.68894e-06	-4.48875e-10	-1.34146
53843932	chr12:53843932:T:C	3.23258e-16	-0.578183	-1.40581	6.04114e-11	-1.85939	-1.3708	1.27432e-06	-1.62222	-1.37728
53844010	chr12:53844010:T:G	7.70745e-16	0.285998	-1.40109	8.70529e-11	-1.60897	-1.25588	1.90342e-06	-1.29075	-1.30752
53844015	chr12:53844015:G:T	7.48933e-16	-4.48875e-10	-1.1438	4.3597e-10	-4.48875e-10	-1.2538	7.41599e-06	-4.48875e-10	-1.23828
53844104	chr12:53844104:T:C	2.86194e-16	-0.727295	-1.37848	5.3643e-11	-1.94616	-1.40286	1.11318e-06	-1.73297	-1.40172
53844341	chr12:53844341:T:C	2.44992e-16	-0.91977	-1.34145	6.9943e-11	-1.73409	-1.3496	1.72954e-06	-1.34756	-1.3465
53844362	chr12:53844362:AG:A	7.40572e-16	-4.48875e-10	-1.15502	4.32604e-10	-4.48875e-10	-1.26155	7.35286e-06	-4.48875e-10	-1.24683
53844936	chr12:53844936:C:T	2.49281e-16	-2.24387	-4.00186e-10	1.61306e-10	-2.24807	-4.00186e-10	2.70835e-06	-2.24558	-4.00186e-10
53845001	chr12:53845001:A:G	1.65852e-15	-4.48875e-10	-0.348768	1.01268e-09	-4.48875e-10	-0.411009	1.72843e-05	-4.48875e-10	-0.392115
53845002	chr12:53845002:T:C	5.73706e-16	-4.48875e-10	-1.41033	3.70843e-10	-4.48875e-10	-1.41559	6.21014e-06	-4.48875e-10	-1.41573
53845109	chr12:53845109:T:C	7.95185e-16	-4.48875e-10	-1.08387	5.97477e-10	-4.48875e-10	-0.938651	9.54146e-06	-4.48875e-10	-0.986269
53845882	chr12:53845882:A:G	6.68064e-16	0.156095	-1.41416	7.70634e-11	-1.67246	-1.31428	1.67931e-06	-1.3689	-1.35463
53846744	chr12:53846744:G:GCTT	5.75888e-16	-4.48875e-10	-1.40653	3.71259e-10	-4.48875e-10	-1.41447	6.22069e-06	-4.48875e-10	-1.41404
53847049	chr12:53847049:G:A	5.8117e-16	-4.48875e-10	-1.3974	3.74354e-10	-4.48875e-10	-1.40617	6.27867e-06	-4.48875e-10	-1.40476
53847281	chr12:53847281:A:G	8.85512e-16	-4.48875e-10	-0.97628	6.48529e-10	-4.48875e-10	-0.856661	1.04286e-05	-4.48875e-10	-0.897367
53847299	chr12:53847299:G:A	6.64046e-17	-2.20792	-1.35876	6.03723e-11	-2.16043	-1.0704	8.7256e-07	-2.23296	-1.14528
53847390	chr12:53847390:G:A	2.18456e-14	2.22931	-4.00186e-10	1.79884e-08	2.46612	-4.00186e-10	0.000932178	3.59561	-4.00186e-10
53847495	chr12:53847495:T:G	8.64933e-17	-2.19458	-1.1078	9.06658e-11	-2.16192	-0.66227	1.28134e-06	-2.2356	-0.758409
53847694	chr12:53847694:A:G	5.89662e-16	-4.48875e-10	-1.3829	3.76619e-10	-4.48875e-10	-1.40013	6.30606e-06	-4.48875e-10	-1.4004
53847857	chr12:53847857:T:C	7.80862e-16	-4.48875e-10	-1.10205	4.76646e-10	-4.48875e-10	-1.16459	8.06654e-06	-4.48875e-10	-1.15419
53847988	chr12:53847988:G:C	8.05062e-16	-4.48875e-10	-1.07153	4.81112e-10	-4.48875e-10	-1.15527	8.20254e-06	-4.48875e-10	-1.13747
53848217	chr12:53848217:T:C	6.77257e-17	-2.15729	-1.38969	4.15839e-11	-2.22289	-1.38077	6.78096e-07	-2.24798	-1.38241
53848936	chr12:53848936:C:T	8.93596e-16	-4.48875e-10	-0.967193	5.98911e-10	-4.48875e-10	-0.936255	9.90643e-06	-4.48875e-10	-0.948731
53849211	chr12:53849211:A:G	6.04149e-16	-1.35863	-4.00186e-10	4.04395e-10	-1.32898	-4.00186e-10	6.92143e-06	-1.30729	-4.00186e-10
53849438	chr12:53849438:G:A	6.1087e-16	-4.48875e-10	-1.34756	3.76807e-10	-4.48875e-10	-1.39963	6.35042e-06	-4.48875e-10	-1.39339
53849541	chr12:53849541:G:A	9.35435e-16	-4.48875e-10	-0.921435	6.27625e-10	-4.48875e-10	-0.889425	1.03764e-05	-4.48875e-10	-0.902383
53849568	chr12:53849568:C:T	1.46549e-16	-1.3912	-1.38389	4.62161e-11	-2.11725	-1.38079	9.56433e-07	-1.90657	-1.37989
53849928	chr12:53849928:C:T	8.61053e-16	-4.48875e-10	-1.00429	4.90917e-10	-4.48875e-10	-1.13509	8.37465e-06	-4.48875e-10	-1.11671
53850097	chr12:53850097:C:T	5.74643e-16	-4.48875e-10	-1.4087	3.79104e-10	-4.48875e-10	-1.39356	6.32e-06	-4.48875e-10	-1.3982
53850978	chr12:53850978:T:C	1.14655e-15	-0.641034	-0.0769013	1.86628e-10	-1.65695	-0.445298	3.71105e-06	-1.59289	-0.337716
53851415	chr12:53851415:G:A	5.72024e-16	-4.48875e-10	-1.41327	3.71499e-10	-4.48875e-10	-1.41382	6.238e-06	-4.48875e-10	-1.41126
53852054	chr12:53852054:A:T	2.08451e-16	-1.18892	-1.23382	7.47884e-11	-1.9733	-1.04341	1.59769e-06	-1.69332	-1.08004
53852167	chr12:53852167:T:C	6.0902e-16	-4.48875e-10	-1.3506	3.93536e-10	-4.48875e-10	-1.3562	6.65048e-06	-4.48875e-10	-1.34723
53852564	chr12:53852564:C:A	9.75917e-16	-0.714334	-0.164735	1.65865e-10	-1.69862	-0.521575	3.27535e-06	-1.63781	-0.417684
53853713	chr12:53853713:G:A	1.24502e-16	-1.52855	-1.40957	1.16178e-10	-1.16768	-1.40856	1.72514e-06	-1.28602	-1.41059
53853754	chr12:53853754:C:T	6.6548e-16	-4.48875e-10	-1.26194	4.24845e-10	-4.48875e-10	-1.27964	7.03559e-06	-4.48875e-10	-1.29093
53854535	chr12:53854535:G:A	1.09889e-15	-4.48875e-10	-0.760388	6.221e-10	-4.48875e-10	-0.898266	1.0569e-05	-4.48875e-10	-0.883987
53854577	chr12:53854577:A:G	3.84565e-15	-4.48875e-10	0.492252	3.47709e-09	-4.48875e-10	0.822582	5.35123e-05	-4.48875e-10	0.737997
53854883	chr12:53854883:G:C	2.0625e-16	-1.2144	-1.21896	7.55686e-11	-1.9837	-1.02262	1.59847e-06	-1.71254	-1.06033
53854912	chr12:53854912:C:T	8.07881e-16	-4.48875e-10	-1.06803	4.65786e-10	-4.48875e-10	-1.18764	7.94053e-06	-4.48875e-10	-1.16993
53854945	chr12:53854945:G:A	3.88699e-15	0.0217657	0.481178	3.15712e-10	-1.63728	0.0607421	9.06813e-06	-1.22864	0.191493
53855522	chr12:53855522:A:G	5.71096e-16	-4.48875e-10	-1.41489	3.76074e-10	-4.48875e-10	-1.40158	6.27771e-06	-4.48875e-10	-1.40491
53855627	chr12:53855627:C:T	6.77046e-17	-2.13476	-1.41253	4.77418e-11	-2.21603	-1.24953	7.37229e-07	-2.24818	-1.29859
53855819	chr12:53855819:A:G	6.83963e-16	-4.48875e-10	-1.23454	4.20688e-10	-4.48875e-10	-1.28948	7.14983e-06	-4.48875e-10	-1.27483
53855907	chr12:53855907:G:C	1.40294e-15	-0.0158467	-0.500274	1.30414e-10	-1.40508	-1.05557	2.19203e-06	-1.48479	-0.972299
53855965	chr12:53855965:C:A	5.88764e-15	-4.48875e-10	0.918164	5.53952e-09	-4.48875e-10	1.2883	8.41178e-05	-4.48875e-10	1.1903
53855966	chr12:53855966:A:C	5.73332e-15	-4.48875e-10	0.891604	5.38337e-09	-4.48875e-10	1.2597	8.17894e-05	-4.48875e-10	1.16223
53856351	chr12:53856351:G:A	6.89962e-16	-4.48875e-10	-1.22581	4.32214e-10	-4.48875e-10	-1.26245	7.35299e-06	-4.48875e-10	-1.24681
53856610	chr12:53856610:A:G	5.71096e-16	-4.48875e-10	-1.41489	3.76074e-10	-4.48875e-10	-1.40158	6.27771e-06	-4.48875e-10	-1.40491
53856761	chr12:53856761:A:T	6.89021e-17	-2.13068	-1.39908	5.09617e-11	-2.21579	-1.1845	7.78519e-07	-2.2482	-1.24408
53856901	chr12:53856901:T:C	6.90415e-16	-4.48875e-10	-1.22515	4.38859e-10	-4.48875e-10	-1.24719	7.46428e-06	-4.48875e-10	-1.23179
53857665	chr12:53857665:C:T	9.43209e-16	-4.48875e-10	-0.913158	5.66894e-10	-4.48875e-10	-0.991195	9.46494e-06	-4.48875e-10	-0.994321
53857776	chr12:53857776:G:T	8.24732e-16	-4.48875e-10	-1.04739	5.7804e-10	-4.48875e-10	-0.971724	9.54379e-06	-4.48875e-10	-0.986024
53858046	chr12:53858046:T:C	1.20873e-15	-4.48875e-10	-0.665124	6.76299e-10	-4.48875e-10	-0.814732	1.14992e-05	-4.48875e-10	-0.799636
53858210	chr12:53858210:C:T	2.66025e-16	-2.17886	-4.00186e-10	1.61459e-10	-2.24712	-4.00186e-10	2.77089e-06	-2.22275	-4.00186e-10
53858246	chr12:53858246:T:C	7.08436e-16	-4.48875e-10	-1.19939	4.49467e-10	-4.48875e-10	-1.2233	7.65351e-06	-4.48875e-10	-1.20675
53858344	chr12:53858344:C:T	8.24387e-16	-4.48875e-10	-1.04781	5.77807e-10	-4.48875e-10	-0.972128	9.54003e-06	-4.48875e-10	-0.986418
53858593	chr12:53858593:G:A	1.20231e-15	-4.48875e-10	-0.670444	6.72723e-10	-4.48875e-10	-0.820033	1.15078e-05	-4.48875e-10	-0.798894
53858968	chr12:53858968:C:T	3.70817e-16	-1.84674	-4.00186e-10	2.05453e-10	-2.00615	-4.00186e-10	3.16295e-06	-2.09041	-4.00186e-10
53858988	chr12:53858988:T:C	1.13961e-15	-4.48875e-10	-0.724002	6.39949e-10	-4.48875e-10	-0.869979	1.0885e-05	-4.48875e-10	-0.854532
53859091	chr12:53859091:T:C	1.11287e-16	-2.22289	-0.827438	6.80046e-11	-1.83879	-1.273	1.19551e-06	-1.85495	-1.2084
53859738	chr12:53859738:G:T	5.95741e-16	-4.48875e-10	-1.37264	3.71304e-10	-4.48875e-10	-1.41435	6.24164e-06	-4.48875e-10	-1.41067
53859830	chr12:53859830:C:T	1.96248e-16	-1.11541	-1.36765	2.11305e-10	-0.620614	-1.35745	2.99177e-06	-0.779711	-1.36634
53859852	chr12:53859852:C:T	1.47172e-16	-1.40351	-1.36733	1.47858e-10	-0.978261	-1.35685	2.16681e-06	-1.10301	-1.36565
53860186	chr12:53860186:A:C	5.93302e-16	-4.48875e-10	-1.37674	4.1148e-10	-4.48875e-10	-1.31161	6.77861e-06	-4.48875e-10	-1.32814
53860890	chr12:53860890:A:G	6.44181e-16	-4.48875e-10	-1.29447	4.08255e-10	-4.48875e-10	-1.31947	6.90651e-06	-4.48875e-10	-1.30945
53860907	chr12:53860907:A:G	7.77934e-16	-1.07137	-0.0344377	7.5755e-10	-0.525173	-0.176106	1.14314e-05	-0.687509	-0.11804
53861261	chr12:53861261:G:A	3.10722e-15	-4.48875e-10	0.279039	2.72675e-09	-4.48875e-10	0.5795	4.24117e-05	-4.48875e-10	0.505509
53861423	chr12:53861423:C:T	7.93804e-17	-2.01499	-1.37321	4.17699e-11	-2.24669	-1.3525	7.29059e-07	-2.20099	-1.35692
53862255	chr12:53862255:C:T	1.02272e-15	-4.48875e-10	-0.832228	5.81176e-10	-4.48875e-10	-0.966314	9.91928e-06	-4.48875e-10	-0.947434
53862310	chr12:53862310:C:T	9.52929e-16	-4.48875e-10	-0.902907	6.08779e-10	-4.48875e-10	-0.919912	1.04141e-05	-4.48875e-10	-0.898754
53862412	chr12:53862412:C:T	1.66794e-15	-4.48875e-10	-0.343101	1.26713e-09	-4.48875e-10	-0.186858	2.02029e-05	-4.48875e-10	-0.236088
53862621	chr12:53862621:A:T	3.74719e-15	0.0302892	0.436027	2.74521e-10	-1.6288	-0.0875366	7.81537e-06	-1.2444	0.0585744
53862697	chr12:53862697:G:A	5.87622e-16	-4.48875e-10	-1.38636	3.76403e-10	-4.48875e-10	-1.40071	6.32646e-06	-4.48875e-10	-1.39717
53862884	chr12:53862884:C:A	6.11208e-16	-4.48875e-10	-1.34701	4.29716e-10	-4.48875e-10	-1.26824	7.05604e-06	-4.48875e-10	-1.28803
53862960	chr12:53862960:C:T	1.63887e-15	-4.48875e-10	-0.360687	1.24403e-09	-4.48875e-10	-0.205256	1.98439e-05	-4.48875e-10	-0.25402
53863083	chr12:53863083:C:T	7.37548e-16	-4.48875e-10	-1.15912	4.47855e-10	-4.48875e-10	-1.2269	7.63996e-06	-4.48875e-10	-1.20852
53863543	chr12:53863543:C:G	4.03161e-16	-0.861853	-0.901258	8.53258e-11	-1.88581	-0.999084	1.94027e-06	-1.60577	-0.97332
53864035	chr12:53864035:C:T	6.46669e-16	-1.00275	-0.287864	6.49575e-10	-0.439555	-0.415494	9.708e-06	-0.605817	-0.363148
53864157	chr12:53864157:A:G	6.6034e-16	-4.48875e-10	-1.26969	4.23745e-10	-4.48875e-10	-1.28224	7.13662e-06	-4.48875e-10	-1.27668
53864612	chr12:53864612:T:G	9.93257e-16	-4.48875e-10	-0.861457	5.95052e-10	-4.48875e-10	-0.942719	1.02149e-05	-4.48875e-10	-0.918065
53864888	chr12:53864888:C:T	6.7198e-15	-4.48875e-10	1.05037	5.15999e-09	-4.48875e-10	1.21732	8.26356e-05	-4.48875e-10	1.17253
53865196	chr12:53865196:G:A	6.60465e-17	-2.19168	-1.3804	8.47721e-11	-1.55119	-1.34021	1.49301e-06	-1.5	-1.34112
53865514	chr12:53865514:C:T	1.43503e-15	-4.48875e-10	-0.493507	1.20741e-09	-4.48875e-10	-0.235133	1.89175e-05	-4.48875e-10	-0.30183
53865727	chr12:53865727:T:C	1.51756e-15	-4.48875e-10	-0.437589	1.1595e-09	-4.48875e-10	-0.275623	1.84414e-05	-4.48875e-10	-0.327317
53865736	chr12:53865736:C:T	7.44341e-16	-4.48875e-10	-1.14995	4.54102e-10	-4.48875e-10	-1.21305	7.71972e-06	-4.48875e-10	-1.19814
53865825	chr12:53865825:A:G	1.91673e-15	-4.48875e-10	-0.204069	1.12089e-09	-4.48875e-10	-0.309493	1.97529e-05	-4.48875e-10	-0.258615
53865941	chr12:53865941:T:C	1.2015e-15	-4.48875e-10	-0.671124	7.08329e-10	-4.48875e-10	-0.768459	1.22221e-05	-4.48875e-10	-0.738667
53866207	chr12:53866207:T:A	6.37354e-16	-1.01482	-0.290299	6.38922e-10	-0.453814	-0.417771	9.54808e-06	-0.620095	-0.365481
53866336	chr12:53866336:T:A	9.75843e-16	-0.242044	-0.6371	7.24285e-10	-0.131789	-0.614394	2.66826e-05	0.621618	-0.579524
53866366	chr12:53866366:C:G	8.51519e-16	-0.80644	-0.208984	1.79093e-10	-1.84098	-0.302481	4.11476e-06	-1.54717	-0.280168
53866429	chr12:53866429:C:T	2.72876e-16	-0.784251	-1.36918	2.82615e-10	-0.319802	-1.36748	4.03271e-06	-0.483699	-1.36378
53866507	chr12:53866507:G:A	9.35577e-16	-4.48875e-10	-0.921283	5.9839e-10	-4.48875e-10	-0.937125	1.02335e-05	-4.48875e-10	-0.916248
53866510	chr12:53866510:A:G	9.04055e-16	-0.809629	-0.145928	1.89742e-10	-1.84351	-0.242198	4.36463e-06	-1.54912	-0.219261
53866584	chr12:53866584:A:G	9.95165e-16	-0.254716	-0.604822	7.38725e-10	-0.145363	-0.581079	2.71933e-05	0.607017	-0.545961
53866650	chr12:53866650:T:C	6.44459e-16	-4.48875e-10	-1.29404	4.62271e-10	-4.48875e-10	-1.19522	7.5644e-06	-4.48875e-10	-1.21846
53866761	chr12:53866761:G:A	8.91372e-16	-0.800545	-0.169139	1.86622e-10	-1.83849	-0.263791	4.29461e-06	-1.54349	-0.241066
53866780	chr12:53866780:G:A	1.00423e-15	-0.235622	-0.614851	7.46663e-10	-0.124549	-0.591205	2.7561e-05	0.630814	-0.556326
53866925	chr12:53866925:A:C	8.34588e-16	-0.802263	-0.233245	1.75085e-10	-1.83941	-0.326683	4.0308e-06	-1.54454	-0.303411
53866942	chr12:53866942:C:T	2.57607e-16	-0.845134	-1.36588	2.63995e-10	-0.391225	-1.36421	3.78189e-06	-0.551449	-1.36024
53866986	chr12:53866986:T:A	8.89436e-16	-0.924075	-0.0477842	1.98275e-10	-1.90075	-0.14096	4.47835e-06	-1.62615	-0.116514
53867000	chr12:53867000:G:A	5.76019e-16	-4.48875e-10	-1.40631	3.7185e-10	-4.48875e-10	-1.41288	6.214e-06	-4.48875e-10	-1.41511
53867002	chr12:53867002:T:C	8.86303e-16	-0.78781	-0.187578	1.84204e-10	-1.83286	-0.282462	4.24835e-06	-1.5353	-0.260086
53867152	chr12:53867152:C:T	8.52766e-16	-0.794053	-0.219909	1.78182e-10	-1.83559	-0.312973	4.10304e-06	-1.53942	-0.290765
53867157	chr12:53867157:T:C	6.5141e-17	-2.20159	-1.38431	8.12683e-11	-1.58769	-1.34592	1.43138e-06	-1.53668	-1.34659
53867241	chr12:53867241:G:C	7.10687e-16	-4.48875e-10	-1.19621	4.51982e-10	-4.48875e-10	-1.21773	7.46615e-06	-4.48875e-10	-1.23154
53867262	chr12:53867262:T:A	8.96685e-16	-0.781254	-0.182488	1.86075e-10	-1.82824	-0.276972	4.29507e-06	-1.53005	-0.254397
53867317	chr12:53867317:A:G	1.00195e-15	-0.206868	-0.645873	7.42447e-10	-0.096721	-0.624695	2.75101e-05	0.662797	-0.590158
53867656	chr12:53867656:T:C	9.70135e-17	-2.11195	-1.07565	1.40874e-10	-1.35627	-1.02723	2.52012e-06	-1.29676	-1.02085
53867672	chr12:53867672:C:G	5.7082e-16	-4.48875e-10	-1.41537	3.73483e-10	-4.48875e-10	-1.40849	6.23378e-06	-4.48875e-10	-1.41193
53867683	chr12:53867683:T:C	7.13103e-16	-4.48875e-10	-1.19282	4.6369e-10	-4.48875e-10	-1.19215	7.8609e-06	-4.48875e-10	-1.18001
53867816	chr12:53867816:A:G	2.70542e-16	-1.26226	-0.89976	8.05241e-11	-2.04611	-0.896701	1.69033e-06	-1.82624	-0.890754
53867904	chr12:53867904:G:A	6.96226e-17	-2.10786	-1.4115	4.72072e-11	-2.23184	-1.24499	7.43517e-07	-2.24535	-1.29293
53867976	chr12:53867976:C:T	6.87452e-17	-2.13242	-1.39962	8.49953e-11	-1.53007	-1.3587	1.4869e-06	-1.47293	-1.37229
53867988	chr12:53867988:G:A	2.97864e-16	-1.15908	-0.90673	8.40157e-11	-1.99651	-0.903855	1.79797e-06	-1.75728	-0.897979
53868381	chr12:53868381:A:G	5.70458e-16	-4.48875e-10	-1.41601	3.71027e-10	-4.48875e-10	-1.41509	6.21387e-06	-4.48875e-10	-1.41513
53868427	chr12:53868427:AG:A	7.32263e-17	-2.22286	-1.24603	4.9951e-11	-2.17822	-1.2421	7.77328e-07	-2.24825	-1.24556
53868514	chr12:53868514:T:C	8.57736e-16	-4.48875e-10	-1.00815	5.00788e-10	-4.48875e-10	-1.11518	8.46189e-06	-4.48875e-10	-1.10634
53868596	chr12:53868596:T:C	5.67233e-16	-0.407654	-1.01402	5.12632e-10	-0.188785	-0.903024	1.79877e-05	0.553162	-0.905387
53868691	chr12:53868691:T:C	5.78388e-16	-4.48875e-10	-1.4022	3.71195e-10	-4.48875e-10	-1.41464	6.20916e-06	-4.48875e-10	-1.41589
53868941	chr12:53868941:A:G	5.80236e-16	-0.00481279	-1.3942	3.35156e-10	-0.103678	-1.41309	1.19793e-05	0.657202	-1.41594
53868972	chr12:53868972:C:T	1.39375e-16	-2.24601	-0.57927	8.65962e-11	-1.73657	-1.13355	1.61523e-06	-1.71503	-1.0474
53869227	chr12:53869227:C:T	1.83066e-15	0.33685	-0.586866	4.09968e-10	-0.603582	-0.711708	2.03805e-05	0.440411	-0.667746
53869518	chr12:53869518:G:A	1.31142e-16	-1.58335	-1.30282	8.26012e-11	-1.76208	-1.15527	1.7988e-06	-1.46407	-1.19072
53869594	chr12:53869594:G:A	7.29644e-16	-4.48875e-10	-1.16989	4.3718e-10	-4.48875e-10	-1.25102	7.36154e-06	-4.48875e-10	-1.24565
53869758	chr12:53869758:G:C	1.41868e-16	-2.16344	-0.644108	1.13403e-10	-2.21924	-0.38118	1.7698e-06	-2.2481	-0.422953
53870167	chr12:53870167:T:C	5.75084e-16	-4.48875e-10	-1.40793	3.88548e-10	-4.48875e-10	-1.36895	6.48922e-06	-4.48875e-10	-1.37177
53870342	chr12:53870342:C:T	6.11938e-16	-4.48875e-10	-1.34582	4.36015e-10	-4.48875e-10	-1.25369	7.2288e-06	-4.48875e-10	-1.26384
53870389	chr12:53870389:A:C	7.30566e-16	-4.48875e-10	-1.16863	4.46209e-10	-4.48875e-10	-1.23058	7.57906e-06	-4.48875e-10	-1.21653
53870550	chr12:53870550:G:A	1.43315e-16	-2.16601	-0.63139	1.15272e-10	-2.21771	-0.366364	1.79607e-06	-2.24819	-0.408127
53870569	chr12:53870569:T:A	1.47398e-16	-2.16277	-0.606541	1.1836e-10	-2.21972	-0.337917	1.84713e-06	-2.24806	-0.380221
53870585	chr12:53870585:G:T	4.44216e-16	-0.260179	-1.40596	2.57149e-10	-0.375732	-1.40598	8.85332e-06	0.353438	-1.41456
53870638	chr12:53870638:G:A	6.93199e-17	-2.1079	-1.41582	4.51566e-11	-2.23329	-1.28794	7.17512e-07	-2.24451	-1.32937
53870855	chr12:53870855:T:C	1.75797e-16	-2.15869	-0.434427	1.4544e-10	-2.21913	-0.132479	2.26011e-06	-2.24758	-0.178923
53870888	chr12:53870888:G:A	4.9569e-15	-4.48875e-10	0.746089	3.84892e-09	-4.48875e-10	0.92418	6.13592e-05	-4.48875e-10	0.87483
53871085	chr12:53871085:T:C	1.50488e-16	-2.1492	-0.59937	1.18473e-10	-2.22701	-0.329672	1.86402e-06	-2.24692	-0.372256
53871092	chr12:53871092:C:T	5.70465e-16	-4.48875e-10	-1.41599	3.78696e-10	-4.48875e-10	-1.39463	6.30324e-06	-4.48875e-10	-1.40085
53871153	chr12:53871153:A:G	5.77783e-16	-4.48875e-10	-1.40325	3.77343e-10	-4.48875e-10	-1.39821	6.32038e-06	-4.48875e-10	-1.39814
53871470	chr12:53871470:A:G	8.98036e-17	-2.22572	-1.0391	6.42694e-11	-2.22216	-0.946125	1.0203e-06	-2.23769	-0.98413
53871626	chr12:53871626:A:G	1.49607e-16	-2.15963	-0.594804	1.19786e-10	-2.22139	-0.32427	1.87228e-06	-2.24788	-0.366874
53872176	chr12:53872176:C:T	1.46264e-16	-2.16956	-0.607468	1.18756e-10	-2.21553	-0.338772	1.84527e-06	-2.24824	-0.381044
53872263	chr12:53872263:A:G	5.56017e-16	-1.00399	-0.437659	5.62364e-10	-0.444191	-0.555028	8.37442e-06	-0.609902	-0.506831
53872321	chr12:53872321:C:T	1.54333e-16	-2.14826	-0.575075	1.21853e-10	-2.22711	-0.301446	1.91652e-06	-2.24682	-0.344579
53872629	chr12:53872629:T:G	1.52378e-16	-2.1404	-0.59568	1.18614e-10	-2.23056	-0.324935	1.87438e-06	-2.24574	-0.367897
53872761	chr12:53872761:C:T	1.41375e-16	-2.15143	-0.659601	1.10813e-10	-2.22573	-0.397792	1.74291e-06	-2.24717	-0.439188
53872783	chr12:53872783:G:A	1.40223e-16	-2.16289	-0.656327	1.1193e-10	-2.2196	-0.393887	1.74813e-06	-2.24805	-0.435318
53872938	chr12:53872938:G:A	6.04468e-16	-4.48875e-10	-1.3581	4.05562e-10	-4.48875e-10	-1.32609	6.74206e-06	-4.48875e-10	-1.33355
53872954	chr12:53872954:C:T	8.88326e-17	-2.08041	-1.19528	1.33395e-10	-1.28297	-1.15508	2.40943e-06	-1.21309	-1.14944
53873024	chr12:53873024:C:T	5.46589e-16	-1.02381	-0.434944	5.50243e-10	-0.468511	-0.552497	8.2117e-06	-0.63214	-0.504215
53873208	chr12:53873208:T:C	6.32643e-16	-0.273693	-1.03885	3.25713e-10	-0.349598	-1.19575	1.18045e-05	0.378349	-1.15178
53873209	chr12:53873209:T:G	1.37317e-16	-2.13714	-0.703013	1.0472e-10	-2.23175	-0.448329	1.66206e-06	-2.2452	-0.48866
53873259	chr12:53873259:C:A	7.42877e-16	0.142895	-1.29481	2.22511e-09	1.62439	-1.2482	3.39492e-05	1.53423	-1.25128
53873367	chr12:53873367:A:C	5.71007e-16	-0.988853	-0.426192	5.78421e-10	-0.426685	-0.544381	8.62301e-06	-0.591746	-0.495736
53873478	chr12:53873478:G:A	8.54243e-16	0.282548	-1.29478	2.65829e-09	1.80218	-1.24811	4.0453e-05	1.70941	-1.25118
53873702	chr12:53873702:T:C	1.36074e-16	-2.1604	-0.688845	1.07596e-10	-2.22095	-0.432032	1.68423e-06	-2.24792	-0.472689
53874422	chr12:53874422:G:A	9.21308e-17	-2.0792	-1.16004	1.38965e-10	-1.28019	-1.11696	2.51091e-06	-1.21035	-1.11092
53874487	chr12:53874487:T:A	2.89481e-15	-4.48875e-10	0.208228	2.27263e-09	-4.48875e-10	0.397327	3.62773e-05	-4.48875e-10	0.349277
53874526	chr12:53874526:T:C	1.42869e-16	-2.13291	-0.667607	1.08901e-10	-2.23346	-0.407471	1.73079e-06	-2.24446	-0.448876
53874536	chr12:53874536:C:T	1.67511e-15	-4.48875e-10	-0.338811	9.26978e-10	-4.48875e-10	-0.499437	1.61642e-05	-4.48875e-10	-0.459119
53874610	chr12:53874610:G:A	1.61506e-15	-4.48875e-10	-0.375319	8.96884e-10	-4.48875e-10	-0.532441	1.56284e-05	-4.48875e-10	-0.492827
53874626	chr12:53874626:C:T	8.92159e-17	-2.23596	-1.03543	7.20345e-11	-2.14693	-0.907291	1.09194e-06	-2.22773	-0.926223
53874796	chr12:53874796:A:G	5.81385e-16	-4.48875e-10	-1.39703	3.80082e-10	-4.48875e-10	-1.39098	6.36584e-06	-4.48875e-10	-1.39097
53875183	chr12:53875183:A:G	1.39876e-16	-2.14951	-0.672185	1.09106e-10	-2.22656	-0.412486	1.71842e-06	-2.24694	-0.453573
53875308	chr12:53875308:A:T	5.76004e-16	-4.48875e-10	-1.40633	3.92887e-10	-4.48875e-10	-1.35785	6.53281e-06	-4.48875e-10	-1.36508
53875321	chr12:53875321:G:A	5.77507e-16	-4.48875e-10	-1.40373	3.95332e-10	-4.48875e-10	-1.35164	6.57087e-06	-4.48875e-10	-1.35927
53875534	chr12:53875534:C:T	5.79934e-16	-4.48875e-10	-1.39953	3.99379e-10	-4.48875e-10	-1.34146	6.62581e-06	-4.48875e-10	-1.35094
53875606	chr12:53875606:G:GA	1.33918e-16	-2.14355	-0.721665	1.02703e-10	-2.22956	-0.46997	1.62513e-06	-2.24608	-0.510249
53875794	chr12:53875794:A:G	1.38487e-16	-2.14905	-0.682622	1.07767e-10	-2.22687	-0.42453	1.69835e-06	-2.24688	-0.465373
53875813	chr12:53875813:A:T	6.55634e-16	-0.23586	-1.04098	3.36938e-10	-0.313966	-1.1975	1.22797e-05	0.419744	-1.15371
53875861	chr12:53875861:A:G	8.19623e-16	-4.48875e-10	-1.0536	5.00636e-10	-4.48875e-10	-1.11549	8.47385e-06	-4.48875e-10	-1.10493
53876094	chr12:53876094:G:A	6.68878e-16	-0.223961	-1.03288	3.43813e-10	-0.300366	-1.1909	1.25632e-05	0.435826	-1.14697
53876116	chr12:53876116:C:A	1.26676e-15	-4.48875e-10	-0.618229	1.05064e-09	-4.48875e-10	-0.374213	1.65249e-05	-4.48875e-10	-0.437045
53876444	chr12:53876444:C:A	1.3057e-16	-2.23918	-0.651357	7.78941e-11	-1.79831	-1.1777	1.43751e-06	-1.78099	-1.09801
53876470	chr12:53876470:G:A	1.41896e-16	-2.13149	-0.675865	1.07884e-10	-2.23385	-0.416463	1.7164e-06	-2.24425	-0.457431
53876492	chr12:53876492:C:T	1.40064e-16	-2.14409	-0.676262	1.08324e-10	-2.2291	-0.417137	1.71188e-06	-2.24619	-0.458134
53876968	chr12:53876968:AATAG:A	7.14796e-16	-4.48875e-10	-1.19045	4.93103e-10	-4.48875e-10	-1.13065	8.14294e-06	-4.48875e-10	-1.14476
53876996	chr12:53876996:T:C	8.56372e-17	-2.20636	-1.10597	9.38458e-11	-1.56374	-1.22598	1.68369e-06	-1.50567	-1.21525
53877052	chr12:53877052:G:A	5.33471e-15	-4.48875e-10	0.819543	4.14848e-09	-4.48875e-10	0.99913	6.61593e-05	-4.48875e-10	0.95015
53877465	chr12:53877465:A:G	5.70534e-16	-4.48875e-10	-1.41587	3.80509e-10	-4.48875e-10	-1.38986	6.32877e-06	-4.48875e-10	-1.39681
53877852	chr12:53877852:T:G	7.21853e-16	-4.48875e-10	-1.18062	4.98387e-10	-4.48875e-10	-1.11999	8.2279e-06	-4.48875e-10	-1.13438
53878018	chr12:53878018:C:T	8.57348e-17	-2.19412	-1.11707	9.75375e-11	-1.51721	-1.23392	1.75156e-06	-1.45801	-1.2234
53878034	chr12:53878034:T:C	1.63256e-15	-4.48875e-10	-0.364542	9.50977e-10	-4.48875e-10	-0.473878	1.62531e-05	-4.48875e-10	-0.453631
53878037	chr12:53878037:A:G	1.62828e-15	-4.48875e-10	-0.367169	9.48305e-10	-4.48875e-10	-0.476692	1.61905e-05	-4.48875e-10	-0.457492
53878351	chr12:53878351:T:C	1.38324e-16	-2.16814	-0.664705	1.11197e-10	-2.21626	-0.403804	1.73087e-06	-2.24822	-0.445069
53878371	chr12:53878371:C:T	9.24787e-16	-4.48875e-10	-0.932883	5.91981e-10	-4.48875e-10	-0.947894	1.01235e-05	-4.48875e-10	-0.927056
53878387	chr12:53878387:G:T	1.22449e-16	-2.12658	-0.828175	8.93485e-11	-2.22957	-0.609251	1.4255e-06	-2.24571	-0.641685
53878416	chr12:53878416:G:C	5.70563e-16	-4.48875e-10	-1.41582	3.78141e-10	-4.48875e-10	-1.3961	6.32152e-06	-4.48875e-10	-1.39796
53878568	chr12:53878568:T:G	5.77953e-16	-4.48875e-10	-1.40295	3.77517e-10	-4.48875e-10	-1.39775	6.32316e-06	-4.48875e-10	-1.3977
53878633	chr12:53878633:T:C	4.25678e-16	-0.30711	-1.40165	2.4493e-10	-0.420928	-1.40947	8.36901e-06	0.298281	-1.41566
53878854	chr12:53878854:G:A	7.31366e-17	-2.05415	-1.41597	4.39902e-11	-2.24515	-1.30225	7.18353e-07	-2.23171	-1.341
53878887	chr12:53878887:T:C	1.37979e-16	-2.14774	-0.687612	1.07074e-10	-2.22743	-0.430422	1.6889e-06	-2.24673	-0.471111
53879362	chr12:53879362:C:T	5.71801e-16	-4.48875e-10	-1.41366	3.85642e-10	-4.48875e-10	-1.37646	6.40342e-06	-4.48875e-10	-1.38508
53879830	chr12:53879830:T:C	1.20554e-15	-4.48875e-10	-0.667763	9.93175e-10	-4.48875e-10	-0.430461	1.5648e-05	-4.48875e-10	-0.491572
53879939	chr12:53879939:A:G	4.55735e-16	-1.64054	-4.00186e-10	1.75161e-10	-2.16566	-4.00186e-10	2.70681e-06	-2.24615	-4.00186e-10
53880174	chr12:53880174:G:A	7.82019e-16	-4.48875e-10	-1.10057	5.86432e-10	-4.48875e-10	-0.957311	9.53384e-06	-4.48875e-10	-0.987068
53880185	chr12:53880185:C:T	5.73923e-16	-4.48875e-10	-1.40995	3.72315e-10	-4.48875e-10	-1.41163	6.22349e-06	-4.48875e-10	-1.41358
53880331	chr12:53880331:C:G	1.39411e-16	-2.15079	-0.674228	1.08909e-10	-2.22595	-0.414905	1.7141e-06	-2.2471	-0.455927
53880392	chr12:53880392:C:T	1.59899e-16	-1.90698	-0.780926	1.52047e-10	-1.72396	-0.583219	1.86235e-06	-1.96309	-0.656991
53880590	chr12:53880590:T:G	1.18885e-15	-4.48875e-10	-0.681706	9.77559e-10	-4.48875e-10	-0.446309	1.54098e-05	-4.48875e-10	-0.506911
53880625	chr12:53880625:G:A	1.40002e-16	-2.15935	-0.661433	1.11048e-10	-2.2216	-0.399811	1.73842e-06	-2.24785	-0.441085
53880840	chr12:53880840:T:C	1.42269e-16	-2.14149	-0.663233	1.09845e-10	-2.23021	-0.402093	1.73796e-06	-2.24581	-0.443396
53881182	chr12:53881182:A:AT	1.48739e-16	-1.64738	-1.11287	7.61373e-11	-2.05448	-0.944353	1.39979e-06	-1.94308	-0.962512
53881482	chr12:53881482:G:A	1.41561e-16	-2.15146	-0.658257	1.11034e-10	-2.22558	-0.395957	1.74599e-06	-2.24718	-0.437411
53881490	chr12:53881490:A:G	7.73253e-16	-4.48875e-10	-1.11184	5.78532e-10	-4.48875e-10	-0.970873	9.40958e-06	-4.48875e-10	-1.00019
53881530	chr12:53881530:A:G	1.21838e-15	-4.48875e-10	-0.657172	1.00548e-09	-4.48875e-10	-0.418145	1.58359e-05	-4.48875e-10	-0.479635
53881803	chr12:53881803:G:A	1.10304e-16	-1.9844	-1.0748	6.4639e-11	-2.22068	-0.941868	1.06223e-06	-2.19653	-0.985012
53882292	chr12:53882292:A:G	6.34002e-16	-4.48875e-10	-1.31039	4.48103e-10	-4.48875e-10	-1.22634	7.38171e-06	-4.48875e-10	-1.24291
53882314	chr12:53882314:C:T	5.73098e-16	-4.48875e-10	-1.41139	3.73632e-10	-4.48875e-10	-1.4081	6.25805e-06	-4.48875e-10	-1.40805
53882544	chr12:53882544:TA:T	1.69402e-15	-4.48875e-10	-0.327586	9.37285e-10	-4.48875e-10	-0.48838	1.63485e-05	-4.48875e-10	-0.447781
53882829	chr12:53882829:T:TAGTAG	1.42591e-16	-2.14127	-0.661192	1.10202e-10	-2.23029	-0.398763	1.74277e-06	-2.24578	-0.440661
53882931	chr12:53882931:C:T	8.90805e-17	-2.06719	-1.20572	4.21585e-11	-2.24377	-1.34616	8.36409e-07	-2.11669	-1.30386
53882945	chr12:53882945:A:G	1.38844e-16	-2.14298	-0.686116	1.07051e-10	-2.22955	-0.428512	1.69331e-06	-2.24605	-0.469182
53882950	chr12:53882950:G:A	5.03669e-16	-1.10718	-0.43335	4.97364e-10	-0.570989	-0.551057	7.48647e-06	-0.726067	-0.50275
53883174	chr12:53883174:C:CTAAG	7.13818e-17	-2.07846	-1.41594	4.41136e-11	-2.24119	-1.30341	7.13004e-07	-2.23817	-1.34201
53883577	chr12:53883577:A:C	1.38591e-16	-2.14754	-0.683377	1.07594e-10	-2.22755	-0.42545	1.69722e-06	-2.24665	-0.466272
53884273	chr12:53884273:C:G	9.99443e-16	-4.48875e-10	-0.855249	5.98381e-10	-4.48875e-10	-0.937141	1.02769e-05	-4.48875e-10	-0.912014
53884393	chr12:53884393:T:C	5.74976e-16	-4.48875e-10	-1.40812	3.91143e-10	-4.48875e-10	-1.36229	6.50493e-06	-4.48875e-10	-1.36936
53884438	chr12:53884438:C:T	8.87384e-17	-2.07741	-1.19934	1.33715e-10	-1.27601	-1.15965	2.41381e-06	-1.20664	-1.15407
53884585	chr12:53884585:A:T	1.41278e-15	-4.48875e-10	-0.509135	7.73276e-10	-4.48875e-10	-0.680732	1.33007e-05	-4.48875e-10	-0.654101
53884642	chr12:53884642:A:G	1.37694e-16	-2.15549	-0.681925	1.08209e-10	-2.22358	-0.42372	1.69855e-06	-2.24756	-0.46458
53884718	chr12:53884718:A:C	8.14128e-16	-0.198613	-0.861716	3.83797e-10	-0.299845	-1.08141	1.43445e-05	0.439631	-1.01818
53884964	chr12:53884964:A:G	1.36245e-15	-4.48875e-10	-0.54541	7.48635e-10	-4.48875e-10	-0.713116	1.28668e-05	-4.48875e-10	-0.687266
53885115	chr12:53885115:G:C	1.69152e-15	-4.48875e-10	-0.329063	9.85325e-10	-4.48875e-10	-0.438396	1.68327e-05	-4.48875e-10	-0.418594
53885229	chr12:53885229:T:C	1.64356e-15	-4.48875e-10	-0.357829	9.11512e-10	-4.48875e-10	-0.516262	1.5889e-05	-4.48875e-10	-0.476286
53885533	chr12:53885533:C:G	1.39195e-16	-2.15963	-0.666942	1.10346e-10	-2.22143	-0.406312	1.72722e-06	-2.24787	-0.447533
53885820	chr12:53885820:A:G	1.29417e-16	-2.24271	-0.656701	8.13281e-11	-1.74818	-1.1847	1.49145e-06	-1.73766	-1.10451
53886381	chr12:53886381:T:C	5.74044e-16	-4.48875e-10	-1.40974	3.89337e-10	-4.48875e-10	-1.36692	6.4777e-06	-4.48875e-10	-1.37355
53886439	chr12:53886439:C:G	6.42745e-16	-4.48875e-10	-1.2967	4.07009e-10	-4.48875e-10	-1.32253	6.88647e-06	-4.48875e-10	-1.31236
53886487	chr12:53886487:T:A	1.41689e-16	-2.14206	-0.666753	1.09459e-10	-2.22977	-0.406051	1.73105e-06	-2.24598	-0.447209
53886860	chr12:53886860:A:C	1.19091e-15	-4.48875e-10	-0.679971	7.57276e-10	-4.48875e-10	-0.701639	1.27429e-05	-4.48875e-10	-0.696938
53886917	chr12:53886917:C:G	6.47555e-16	-4.48875e-10	-1.28924	4.56922e-10	-4.48875e-10	-1.20685	7.53614e-06	-4.48875e-10	-1.22221
53887722	chr12:53887722:A:G	5.74969e-16	-4.48875e-10	-1.40813	3.91048e-10	-4.48875e-10	-1.36254	6.50412e-06	-4.48875e-10	-1.36948
53887789	chr12:53887789:T:C	5.74136e-16	-4.48875e-10	-1.40958	3.72459e-10	-4.48875e-10	-1.41124	6.22121e-06	-4.48875e-10	-1.41395
53887797	chr12:53887797:A:G	1.35459e-16	-2.17219	-0.681583	1.09296e-10	-2.214	-0.423301	1.69815e-06	-2.24824	-0.464129
53887941	chr12:53887941:C:T	6.37568e-16	-0.380111	-0.924675	3.27574e-10	-0.435268	-1.10439	1.15383e-05	0.256557	-1.0528
53888467	chr12:53888467:G:A	5.74526e-16	-4.48875e-10	-1.4089	3.72261e-10	-4.48875e-10	-1.41177	6.21901e-06	-4.48875e-10	-1.4143
53888510	chr12:53888510:C:T	7.44819e-16	-4.48875e-10	-1.14931	4.52138e-10	-4.48875e-10	-1.21738	7.71683e-06	-4.48875e-10	-1.19851
53889345	chr12:53889345:A:C	2.60549e-16	-2.19965	-4.00186e-10	2.69636e-10	-1.7343	-4.00186e-10	6.04104e-06	-1.44334	-4.00186e-10
53889701	chr12:53889701:C:T	5.75408e-16	-4.48875e-10	-1.40737	3.91778e-10	-4.48875e-10	-1.36067	6.51567e-06	-4.48875e-10	-1.3677
53890099	chr12:53890099:C:T	6.4528e-16	-1.29276	-4.00186e-10	5.41765e-10	-1.03654	-4.00186e-10	1.07326e-05	-0.86863	-4.00186e-10
53890227	chr12:53890227:T:C	7.09899e-17	-2.08466	-1.41525	4.53034e-11	-2.23992	-1.27806	7.26814e-07	-2.23978	-1.32122
53890308	chr12:53890308:CTT:C	4.98598e-15	-4.48875e-10	0.751939	3.85533e-09	-4.48875e-10	0.925845	6.15205e-05	-4.48875e-10	0.877455
53890594	chr12:53890594:G:T	1.35781e-15	-4.48875e-10	-0.548822	7.46075e-10	-4.48875e-10	-0.716541	1.28244e-05	-4.48875e-10	-0.690564
53891003	chr12:53891003:T:C	7.91845e-16	-0.209983	-0.878098	3.9585e-10	-0.282358	-1.06797	1.46344e-05	0.454501	-1.01304
53892117	chr12:53892117:A:G	1.16551e-15	-4.48875e-10	-0.701536	9.53845e-10	-4.48875e-10	-0.470867	1.50529e-05	-4.48875e-10	-0.530345
53892434	chr12:53892434:C:T	7.07872e-17	-2.08805	-1.41472	4.34223e-11	-2.23921	-1.32118	7.01405e-07	-2.24031	-1.35628
53892581	chr12:53892581:T:C	9.82996e-17	-2.11473	-1.0597	7.36964e-11	-2.23528	-0.796136	1.17032e-06	-2.24329	-0.841341
53892625	chr12:53892625:A:G	1.34252e-15	-4.48875e-10	-0.560143	7.43342e-10	-4.48875e-10	-0.720211	1.2746e-05	-4.48875e-10	-0.696696
53893164	chr12:53893164:C:T	6.29682e-16	-4.48875e-10	-1.31723	4.41805e-10	-4.48875e-10	-1.2405	7.28246e-06	-4.48875e-10	-1.25645
53893262	chr12:53893262:C:T	6.42102e-16	-4.48875e-10	-1.2977	4.52086e-10	-4.48875e-10	-1.21749	7.46037e-06	-4.48875e-10	-1.23231
53893307	chr12:53893307:G:A	2.90337e-15	-4.48875e-10	0.211181	2.27935e-09	-4.48875e-10	0.400279	3.63828e-05	-4.48875e-10	0.35218
53893377	chr12:53893377:C:T	1.17662e-16	-2.04271	-0.951923	1.78759e-10	-1.2258	-0.919531	3.25912e-06	-1.15229	-0.90817
53893394	chr12:53893394:T:C	9.30752e-16	-4.48875e-10	-0.926454	5.95612e-10	-4.48875e-10	-0.941778	1.01888e-05	-4.48875e-10	-0.920625
53893455	chr12:53893455:T:C	7.54608e-17	-2.09927	-1.33957	5.93416e-11	-2.24819	-0.999866	9.41522e-07	-2.16722	-1.13495
53893999	chr12:53893999:G:A	5.73139e-16	-4.48875e-10	-1.41132	3.73099e-10	-4.48875e-10	-1.40952	6.22839e-06	-4.48875e-10	-1.4128
53894868	chr12:53894868:T:C	9.15465e-16	-4.48875e-10	-0.943014	5.86105e-10	-4.48875e-10	-0.957869	1.00249e-05	-4.48875e-10	-0.93684
53895039	chr12:53895039:T:C	5.72921e-16	-4.48875e-10	-1.4117	3.73298e-10	-4.48875e-10	-1.40899	6.23092e-06	-4.48875e-10	-1.41239
53895122	chr12:53895122:A:T	7.05225e-17	-2.09055	-1.41597	4.42727e-11	-2.23862	-1.30238	7.11672e-07	-2.24088	-1.34117
53895177	chr12:53895177:A:G	5.71397e-16	-4.48875e-10	-1.41436	3.70855e-10	-4.48875e-10	-1.41556	6.20893e-06	-4.48875e-10	-1.41593
53895182	chr12:53895182:C:T	7.04839e-17	-2.09111	-1.41595	4.42386e-11	-2.23853	-1.30324	7.11096e-07	-2.24099	-1.34188
53895357	chr12:53895357:G:A	9.2242e-17	-2.07487	-1.16316	7.54e-11	-2.07242	-0.936141	1.18316e-06	-2.11178	-0.961948
53895584	chr12:53895584:C:T	5.7425e-16	-4.48875e-10	-1.40938	3.87251e-10	-4.48875e-10	-1.37229	6.468e-06	-4.48875e-10	-1.37505
53895597	chr12:53895597:T:C	7.05286e-17	-2.09048	-1.41595	4.42325e-11	-2.23867	-1.30324	7.1121e-07	-2.24083	-1.34188
53896080	chr12:53896080:G:A	7.34183e-15	-4.48875e-10	1.1389	5.64736e-09	-4.48875e-10	1.30758	9.04231e-05	-4.48875e-10	1.26258
53896101	chr12:53896101:A:G	7.07623e-17	-2.08714	-1.41598	4.42592e-11	-2.23939	-1.30191	7.12381e-07	-2.24026	-1.3408
53896382	chr12:53896382:C:T	8.09167e-16	-4.48875e-10	-1.06644	5.38565e-10	-4.48875e-10	-1.04246	8.89523e-06	-4.48875e-10	-1.0564
53896623	chr12:53896623:A:T	7.60219e-16	-0.24743	-0.88141	3.79863e-10	-0.320232	-1.07132	1.39746e-05	0.412384	-1.01706
53896706	chr12:53896706:A:G	6.87658e-17	-2.11578	-1.41596	4.46055e-11	-2.23085	-1.30267	7.08199e-07	-2.24554	-1.34141
53897056	chr12:53897056:T:G	5.70472e-16	-4.48875e-10	-1.41598	3.77289e-10	-4.48875e-10	-1.39836	6.30793e-06	-4.48875e-10	-1.40011
53897167	chr12:53897167:G:A	9.43576e-16	-4.48875e-10	-0.912769	5.44186e-10	-4.48875e-10	-1.03208	9.20108e-06	-4.48875e-10	-1.02259
53897289	chr12:53897289:T:C	5.87675e-16	-1.12193	-0.264345	5.77372e-10	-0.579542	-0.393338	8.66582e-06	-0.741529	-0.340999
53897375	chr12:53897375:G:A	7.45557e-16	-4.48875e-10	-1.14832	4.5253e-10	-4.48875e-10	-1.21651	7.72383e-06	-4.48875e-10	-1.1976
53897420	chr12:53897420:T:G	2.93649e-16	-1.10847	-0.971593	7.39941e-11	-1.88322	-1.14416	1.39648e-06	-1.80678	-1.10117
53897567	chr12:53897567:G:A	5.71338e-16	-4.48875e-10	-1.41447	3.81171e-10	-4.48875e-10	-1.38812	6.37002e-06	-4.48875e-10	-1.39031
53897647	chr12:53897647:T:C	5.80385e-16	-4.48875e-10	-1.39876	3.70813e-10	-4.48875e-10	-1.41567	6.20856e-06	-4.48875e-10	-1.41599
53897743	chr12:53897743:G:A	8.27562e-17	-2.1995	-1.14705	1.81702e-10	-1.03616	-1.09284	2.45206e-06	-1.26436	-1.08062
53897755	chr12:53897755:C:T	5.74728e-16	-4.48875e-10	-1.40855	3.72177e-10	-4.48875e-10	-1.412	6.2182e-06	-4.48875e-10	-1.41443
53898003	chr12:53898003:T:C	8.86486e-17	-2.08628	-1.19149	1.32037e-10	-1.29655	-1.15174	2.38395e-06	-1.22714	-1.14602
53898011	chr12:53898011:A:G	9.98102e-17	-2.10292	-1.05625	7.37617e-11	-2.23858	-0.791949	1.17841e-06	-2.24093	-0.836813
53898120	chr12:53898120:G:A	1.04213e-16	-2.09113	-1.02488	7.60121e-11	-2.24158	-0.758898	1.22142e-06	-2.2377	-0.804197
53898207	chr12:53898207:T:C	6.2475e-16	-4.48875e-10	-1.32509	4.39023e-10	-4.48875e-10	-1.24682	7.23845e-06	-4.48875e-10	-1.26251
53898364	chr12:53898364:G:A	1.01024e-16	-2.11296	-1.03413	7.61771e-11	-2.23567	-0.762633	1.20958e-06	-2.24302	-0.808623
53898960	chr12:53898960:T:C	5.35523e-16	-0.365355	-1.11385	2.83538e-10	-0.437382	-1.24664	1.00043e-05	0.271948	-1.21085
53898984	chr12:53898984:G:A	9.38517e-16	-4.48875e-10	-0.918146	6.00632e-10	-4.48875e-10	-0.933385	1.02747e-05	-4.48875e-10	-0.912231
53899081	chr12:53899081:C:T	1.26181e-15	-4.48875e-10	-0.622144	1.04582e-09	-4.48875e-10	-0.378811	1.64728e-05	-4.48875e-10	-0.440205
53899107	chr12:53899107:C:T	7.2969e-17	-2.05643	-1.41598	4.44065e-11	-2.24495	-1.29303	7.22726e-07	-2.23246	-1.33418
53899111	chr12:53899111:G:A	1.09023e-15	-4.48875e-10	-0.768307	6.47795e-10	-4.48875e-10	-0.857793	1.11553e-05	-4.48875e-10	-0.830002
53899158	chr12:53899158:A:C	3.84254e-16	-0.412724	-1.39842	2.2073e-10	-0.522969	-1.41146	7.39609e-06	0.175015	-1.41598
53900129	chr12:53900129:A:G	1.18607e-15	-4.48875e-10	-0.684044	6.6233e-10	-4.48875e-10	-0.835604	1.13411e-05	-4.48875e-10	-0.813486
53900361	chr12:53900361:A:G	7.79024e-16	-4.48875e-10	-1.1044	5.80092e-10	-4.48875e-10	-0.96818	9.67704e-06	-4.48875e-10	-0.972159
53901372	chr12:53901372:C:T	1.14151e-15	-4.48875e-10	-0.722341	9.32109e-10	-4.48875e-10	-0.493918	1.47356e-05	-4.48875e-10	-0.551651
53901960	chr12:53901960:C:A	1.37344e-15	-4.48875e-10	-0.537371	8.11809e-10	-4.48875e-10	-0.632102	1.38245e-05	-4.48875e-10	-0.615476
53902078	chr12:53902078:G:C	2.60629e-16	-2.19935	-4.00186e-10	1.80767e-10	-2.13416	-4.00186e-10	3.00438e-06	-2.14184	-4.00186e-10
53902543	chr12:53902543:A:T	6.94301e-17	-2.22597	-1.29616	4.82337e-11	-2.10533	-1.34998	7.53885e-07	-2.19576	-1.32867
53902876	chr12:53902876:A:G	3.16849e-16	-0.753485	-1.25053	6.30096e-11	-1.80719	-1.38089	1.17477e-06	-1.72756	-1.35329
53902902	chr12:53902902:T:C	5.72628e-16	-1.0012	-0.411012	5.8343e-10	-0.430509	-0.531934	8.635e-06	-0.602236	-0.483855
53902944	chr12:53902944:C:A	6.0842e-16	-4.48875e-10	-1.35158	4.33178e-10	-4.48875e-10	-1.26022	7.18175e-06	-4.48875e-10	-1.27037
53903014	chr12:53903014:G:A	6.95039e-17	-2.10743	-1.41363	4.33278e-11	-2.23381	-1.32876	6.94478e-07	-2.24425	-1.36225
53903109	chr12:53903109:T:C	6.96221e-17	-2.22822	-1.29114	4.81382e-11	-2.11114	-1.34616	7.54769e-07	-2.19895	-1.32431
53903215	chr12:53903215:C:T	6.3402e-16	-4.48875e-10	-1.31037	4.29671e-10	-4.48875e-10	-1.26835	7.12729e-06	-4.48875e-10	-1.27798
53903293	chr12:53903293:A:T	6.98346e-17	-2.22641	-1.28991	4.84187e-11	-2.10618	-1.3453	7.5771e-07	-2.19604	-1.32333
53903429	chr12:53903429:A:G	3.48816e-16	-1.9079	-4.00186e-10	2.20764e-10	-1.93427	-4.00186e-10	3.87291e-06	-1.88791	-4.00186e-10
53903812	chr12:53903812:A:G	7.07458e-17	-2.08798	-1.41537	4.37332e-11	-2.23914	-1.31412	7.05136e-07	-2.2406	-1.35068
53904074	chr12:53904074:A:G	1.05065e-15	-0.230097	-0.575181	4.72396e-10	-0.318631	-0.854918	1.80561e-05	0.423139	-0.771568
53904196	chr12:53904196:G:C	1.92838e-16	-1.1253	-1.3753	4.80282e-11	-2.04827	-1.41131	8.44206e-07	-1.99528	-1.416
53904273	chr12:53904273:C:T	6.16966e-17	-2.24136	-1.39886	4.23395e-11	-2.16984	-1.41581	6.68032e-07	-2.23055	-1.41479
53904587	chr12:53904587:A:C	8.34353e-16	-0.395505	-0.640285	4.01826e-10	-0.457929	-0.877419	1.49957e-05	0.274328	-0.808481
53904782	chr12:53904782:A:G	1.06261e-15	-4.48875e-10	-0.793966	7.63935e-10	-4.48875e-10	-0.692885	1.2529e-05	-4.48875e-10	-0.713868
53905002	chr12:53905002:T:C	7.9767e-16	-4.48875e-10	-1.08075	4.692e-10	-4.48875e-10	-1.18034	7.99088e-06	-4.48875e-10	-1.16361
53905012	chr12:53905012:C:T	1.16904e-16	-1.6658	-1.3353	5.43333e-11	-2.21879	-1.11744	8.69368e-07	-2.19449	-1.18742
53905013	chr12:53905013:G:A	1.19688e-14	-4.48875e-10	1.62761	6.52568e-09	-4.48875e-10	1.45213	0.000119048	-4.48875e-10	1.53761
53905148	chr12:53905148:C:T	9.98391e-17	-2.14789	-1.011	1.6128e-10	-0.970031	-1.27819	2.75419e-06	-0.995359	-1.23343
53905272	chr12:53905272:T:TTAAA	1.28175e-15	-4.48875e-10	-0.606467	7.78277e-10	-4.48875e-10	-0.674285	1.31971e-05	-4.48875e-10	-0.661919
53905377	chr12:53905377:C:A	6.84864e-17	-2.12022	-1.41559	4.4388e-11	-2.22767	-1.31072	7.02613e-07	-2.2469	-1.34797
53905479	chr12:53905479:C:T	1.58742e-15	-4.48875e-10	-0.392584	1.17586e-09	-4.48875e-10	-0.261616	1.92203e-05	-4.48875e-10	-0.285951
53906136	chr12:53906136:T:A	1.1338e-16	-1.61664	-1.41506	4.5625e-11	-2.12242	-1.3885	7.93547e-07	-2.07376	-1.3994
53906208	chr12:53906208:G:A	7.12021e-16	-4.48875e-10	-1.19434	4.38727e-10	-4.48875e-10	-1.24749	7.44117e-06	-4.48875e-10	-1.23489
53906384	chr12:53906384:A:C	6.39069e-16	0.0736136	-1.37605	3.03242e-10	-0.349494	-1.26734	1.42377e-05	0.702358	-1.28838
53906414	chr12:53906414:A:G	4.14027e-16	-0.367249	-1.36927	2.07328e-10	-0.743273	-1.25379	8.70642e-06	0.197704	-1.27556
53906426	chr12:53906426:C:T	8.18854e-17	-2.1339	-1.22322	4.20943e-11	-2.19608	-1.39538	7.70533e-07	-2.13118	-1.37141
53906473	chr12:53906473:G:T	2.22244e-15	-4.48875e-10	-0.0560852	1.86184e-09	-4.48875e-10	0.197951	2.89649e-05	-4.48875e-10	0.124168
53906539	chr12:53906539:A:C	1.17011e-15	0.28566	-0.983253	2.5307e-10	-1.11831	-0.679397	4.5054e-06	-0.968546	-0.768092
53906726	chr12:53906726:C:T	2.83614e-16	-1.00373	-1.11111	9.90542e-11	-1.62799	-1.10771	3.33778e-06	-0.911292	-1.12532
53906966	chr12:53906966:G:A	5.80714e-16	-4.48875e-10	-1.39819	3.70902e-10	-4.48875e-10	-1.41543	6.21454e-06	-4.48875e-10	-1.41502
53907001	chr12:53907001:A:G	2.68593e-16	-1.44664	-0.722613	1.00166e-10	-2.07711	-0.647422	1.62149e-06	-2.05786	-0.700711
53907260	chr12:53907260:G:A	7.77846e-17	-2.20835	-1.20015	6.06121e-11	-2.11826	-1.10862	8.9377e-07	-2.23875	-1.11547
53907261	chr12:53907261:G:A	1.13584e-15	-4.48875e-10	-0.727318	6.86781e-10	-4.48875e-10	-0.799353	1.16517e-05	-4.48875e-10	-0.786463
53907576	chr12:53907576:G:A	8.36729e-16	-1.10729	0.0743409	1.03471e-10	-2.09546	-0.596608	1.46244e-06	-2.23476	-0.62705
53908446	chr12:53908446:G:C	6.93492e-17	-2.24415	-1.27914	4.67951e-11	-2.15197	-1.33361	7.39032e-07	-2.22343	-1.3209
53908608	chr12:53908608:G:A	1.78937e-16	-1.28208	-1.29333	3.26498e-09	1.91352	-1.15388	1.59144e-05	0.715839	-1.19053
53908841	chr12:53908841:A:G	2.63137e-15	-4.48875e-10	0.112814	1.47563e-09	-4.48875e-10	-0.0345299	2.55553e-05	-4.48875e-10	-0.00106869
53909284	chr12:53909284:T:C	3.08703e-15	-4.48875e-10	0.272519	1.77214e-09	-4.48875e-10	0.148578	2.97741e-05	-4.48875e-10	0.151724
53909385	chr12:53909385:A:T	6.0724e-16	-4.48875e-10	-1.35352	3.80602e-10	-4.48875e-10	-1.38961	6.42387e-06	-4.48875e-10	-1.38189
53909638	chr12:53909638:C:T	7.24923e-17	-2.06463	-1.41433	7.49906e-11	-1.61309	-1.40091	1.21871e-06	-1.63665	-1.40748
53909660	chr12:53909660:G:A	6.86792e-17	-2.15216	-1.38084	5.23979e-11	-2.23958	-1.13292	8.19469e-07	-2.21784	-1.22317
53909707	chr12:53909707:G:T	6.7451e-16	-4.48875e-10	-1.24846	4.17806e-10	-4.48875e-10	-1.29635	7.03762e-06	-4.48875e-10	-1.29065
53910430	chr12:53910430:G:C	7.17132e-17	-2.08835	-1.40142	7.13547e-11	-1.65052	-1.41318	1.16859e-06	-1.67046	-1.41566
53910559	chr12:53910559:G:A	1.83665e-15	-4.48875e-10	-0.246749	1.01134e-09	-4.48875e-10	-0.412336	1.75564e-05	-4.48875e-10	-0.376498
53910779	chr12:53910779:T:C	9.84902e-16	-4.48875e-10	-0.869904	5.54627e-10	-4.48875e-10	-1.01307	9.50837e-06	-4.48875e-10	-0.989743
53910804	chr12:53910804:T:C	1.1431e-16	-1.62661	-1.39692	1.2104e-09	1.18159	-1.41425	6.88573e-06	0.103547	-1.41601
53910953	chr12:53910953:T:C	1.17228e-15	-4.48875e-10	-0.695739	5.98724e-10	-4.48875e-10	-0.936567	1.04768e-05	-4.48875e-10	-0.892757
53911100	chr12:53911100:C:T	6.85006e-17	-2.13274	-1.40286	7.382e-11	-1.72218	-1.30756	1.17943e-06	-1.74175	-1.33513
53911406	chr12:53911406:G:A	7.17756e-17	-2.08115	-1.40775	7.25527e-11	-1.63791	-1.40914	1.18563e-06	-1.65802	-1.41362
53911499	chr12:53911499:A:G	9.73621e-17	-2.23385	-0.950159	1.05381e-10	-2.15368	-0.520099	1.37034e-06	-2.23949	-0.687369
53912025	chr12:53912025:A:G	1.23767e-16	-2.13297	-0.811078	6.51444e-11	-1.97375	-1.18101	1.4993e-06	-1.7037	-1.13321
53912027	chr12:53912027:A:G	1.22042e-16	-2.12122	-0.836863	6.5363e-11	-1.95587	-1.19554	1.51263e-06	-1.67836	-1.1497
53912029	chr12:53912029:C:T	8.51294e-17	-2.13094	-1.18734	7.25318e-11	-2.24414	-0.803206	1.11659e-06	-2.20651	-0.925127
53912048	chr12:53912048:T:C	6.90201e-17	-2.12667	-1.40137	7.50673e-11	-1.70969	-1.3033	1.19857e-06	-1.72935	-1.33144
53912171	chr12:53912171:C:CA	6.74953e-17	-2.14384	-1.40655	5.55782e-11	-1.97453	-1.33904	1.18181e-06	-1.70531	-1.36956
53912298	chr12:53912298:T:TA	6.90569e-17	-2.12372	-1.4038	7.5071e-11	-1.70303	-1.3099	1.20037e-06	-1.7222	-1.33708
53912976	chr12:53912976:G:A	2.73788e-16	-2.15009	-4.00186e-10	2.07472e-10	-1.99637	-4.00186e-10	4.46128e-06	-1.74648	-4.00186e-10
53912999	chr12:53912999:G:T	1.00412e-15	-4.48875e-10	-0.850581	7.66242e-10	-4.48875e-10	-0.68987	1.24328e-05	-4.48875e-10	-0.721576
53913057	chr12:53913057:A:G	7.48716e-17	-2.03452	-1.41215	7.9503e-11	-1.55185	-1.40372	1.29351e-06	-1.57448	-1.41007
53913163	chr12:53913163:A:G	8.90345e-16	-4.48875e-10	-0.970837	6.63838e-10	-4.48875e-10	-0.833329	1.08205e-05	-4.48875e-10	-0.860471
53913168	chr12:53913168:G:A	1.55975e-15	-4.48875e-10	-0.410163	1.36053e-09	-4.48875e-10	-0.11574	2.15882e-05	-4.48875e-10	-0.169766
53913316	chr12:53913316:G:T	6.2716e-16	-4.48875e-10	-1.32124	3.90762e-10	-4.48875e-10	-1.36327	6.59824e-06	-4.48875e-10	-1.35511
53913550	chr12:53913550:A:G	7.83831e-17	-2.16767	-1.23317	6.77048e-11	-2.234	-0.882213	1.0201e-06	-2.22647	-0.995537
53913624	chr12:53913624:G:GCAAGAA	7.21921e-17	-2.07622	-1.40689	7.30982e-11	-1.62962	-1.40994	1.19478e-06	-1.64987	-1.41409
53913774	chr12:53913774:T:A	7.59122e-16	-4.48875e-10	-1.13028	5.5046e-10	-4.48875e-10	-1.02061	8.93449e-06	-4.48875e-10	-1.052
53913837	chr12:53913837:TG:T	9.32532e-16	-4.48875e-10	-0.924543	6.96769e-10	-4.48875e-10	-0.784913	1.14105e-05	-4.48875e-10	-0.807382
53914523	chr12:53914523:C:A	1.18283e-16	-1.58391	-1.40546	1.34181e-09	1.28093	-1.41053	7.526e-06	0.191306	-1.41486
53914731	chr12:53914731:T:C	8.72595e-17	-1.93397	-1.35959	6.7449e-11	-1.8164	-1.3036	1.33376e-06	-1.64069	-1.31323
53914753	chr12:53914753:T:C	9.04841e-17	-2.03039	-1.22688	7.53232e-11	-1.91468	-1.0949	1.43553e-06	-1.75913	-1.12125
53914875	chr12:53914875:C:T	5.92049e-16	-1.37886	-4.00186e-10	4.74664e-10	-1.16876	-4.00186e-10	3.93846e-06	-1.87113	-4.00186e-10
53915101	chr12:53915101:T:C	8.99537e-17	-1.93611	-1.32704	7.0348e-11	-1.81821	-1.2597	1.38914e-06	-1.64211	-1.27112
53915527	chr12:53915527:T:C	2.59751e-16	-2.20272	-4.00186e-10	1.64003e-10	-2.23148	-4.00186e-10	2.91388e-06	-2.17243	-4.00186e-10
53915537	chr12:53915537:A:G	7.80424e-16	-4.48875e-10	-1.10261	4.34388e-10	-4.48875e-10	-1.25743	7.45928e-06	-4.48875e-10	-1.23246
53915838	chr12:53915838:A:G	9.16993e-17	-1.92324	-1.32069	7.12696e-11	-1.80761	-1.25729	1.41396e-06	-1.62939	-1.26613
53916063	chr12:53916063:C:T	5.79232e-16	-4.48875e-10	-1.40074	3.7968e-10	-4.48875e-10	-1.39204	6.36577e-06	-4.48875e-10	-1.39098
53916211	chr12:53916211:C:T	9.1222e-17	-1.9157	-1.33346	7.14425e-11	-1.79402	-1.26846	1.41648e-06	-1.61427	-1.27948
53916233	chr12:53916233:A:G	9.54907e-17	-2.01005	-1.19337	8.06531e-11	-1.88868	-1.05253	1.54243e-06	-1.72799	-1.08057
53916350	chr12:53916350:G:C	6.89676e-17	-2.13061	-1.3982	7.45172e-11	-1.72742	-1.29292	1.18223e-06	-1.75202	-1.32249
53916528	chr12:53916528:C:T	1.30727e-16	-1.47745	-1.41188	1.72642e-09	1.5252	-1.40276	9.24899e-06	0.393055	-1.41046
53916565	chr12:53916565:C:T	9.34058e-17	-2.03613	-1.18937	7.84839e-11	-1.92101	-1.04747	1.49173e-06	-1.7663	-1.07568
53916737	chr12:53916737:T:C	9.49344e-17	-2.00261	-1.20665	8.01103e-11	-1.87882	-1.06914	1.53626e-06	-1.71607	-1.0965
53916756	chr12:53916756:T:G	9.5304e-17	-2.00987	-1.1955	8.05401e-11	-1.88787	-1.05474	1.5411e-06	-1.72677	-1.08265
53916769	chr12:53916769:T:C	9.45887e-17	-2.00811	-1.2048	7.97419e-11	-1.88566	-1.06691	1.52711e-06	-1.72419	-1.09434
53916797	chr12:53916797:C:T	6.33233e-16	-1.31161	-4.00186e-10	2.56819e-10	-1.783	-4.00186e-10	6.11866e-06	-1.43057	-4.00186e-10
53917207	chr12:53917207:C:T	9.15839e-17	-1.90638	-1.33881	7.16591e-11	-1.78411	-1.27534	1.42421e-06	-1.60225	-1.28605
53917455	chr12:53917455:T:C	9.19271e-16	-4.48875e-10	-0.938866	6.48026e-10	-4.48875e-10	-0.857437	1.08071e-05	-4.48875e-10	-0.861712
53917597	chr12:53917597:G:A	2.8059e-16	-2.12555	-4.00186e-10	2.15405e-10	-1.95885	-4.00186e-10	4.69585e-06	-1.69524	-4.00186e-10
53917886	chr12:53917886:T:C	5.75749e-16	-4.48875e-10	-1.40677	3.74336e-10	-4.48875e-10	-1.40621	6.26723e-06	-4.48875e-10	-1.40658
53918152	chr12:53918152:A:C	8.97288e-17	-2.06943	-1.19622	7.47944e-11	-1.96211	-1.05452	1.40877e-06	-1.81554	-1.08365
53918277	chr12:53918277:C:G	7.24123e-16	-4.48875e-10	-1.17748	5.20311e-10	-4.48875e-10	-1.07694	8.47611e-06	-4.48875e-10	-1.10466
53918312	chr12:53918312:C:G	6.1715e-16	-4.48875e-10	-1.33733	3.84704e-10	-4.48875e-10	-1.37889	6.50186e-06	-4.48875e-10	-1.36983
53918313	chr12:53918313:A:G	7.06557e-16	-4.48875e-10	-1.20204	5.05586e-10	-4.48875e-10	-1.10565	8.24441e-06	-4.48875e-10	-1.13238
53918473	chr12:53918473:G:A	8.85005e-17	-1.95859	-1.32085	6.93092e-11	-1.84237	-1.25042	1.36029e-06	-1.6714	-1.26283
53918695	chr12:53918695:T:G	7.14434e-16	-4.48875e-10	-1.19096	5.12e-10	-4.48875e-10	-1.09304	8.34651e-06	-4.48875e-10	-1.12007
53918883	chr12:53918883:G:A	7.2301e-16	-4.48875e-10	-1.17902	5.19358e-10	-4.48875e-10	-1.07877	8.46173e-06	-4.48875e-10	-1.10636
53919013	chr12:53919013:C:T	7.14434e-16	-4.48875e-10	-1.19096	5.12e-10	-4.48875e-10	-1.09304	8.34651e-06	-4.48875e-10	-1.12007
53919321	chr12:53919321:A:G	1.42257e-15	-4.48875e-10	-0.502225	8.13965e-10	-4.48875e-10	-0.62945	1.3966e-05	-4.48875e-10	-0.60529
53919689	chr12:53919689:C:T	8.19962e-17	-2.1424	-1.21337	6.93821e-11	-2.24209	-0.849644	1.06939e-06	-2.21267	-0.962151
53919758	chr12:53919758:G:A	7.0766e-16	-4.48875e-10	-1.20048	5.06195e-10	-4.48875e-10	-1.10445	8.25584e-06	-4.48875e-10	-1.13099
53919977	chr12:53919977:C:T	9.20184e-17	-1.92174	-1.31872	7.26158e-11	-1.79905	-1.24713	1.4372e-06	-1.61907	-1.26014
53920178	chr12:53920178:C:T	7.13212e-16	-4.48875e-10	-1.19267	5.10946e-10	-4.48875e-10	-1.0951	8.33005e-06	-4.48875e-10	-1.12205
53920355	chr12:53920355:T:C	1.17766e-16	-1.64531	-1.34843	1.5698e-09	1.21883	-1.1915	8.79749e-06	0.165087	-1.23254
53920576	chr12:53920576:A:G	7.17182e-16	-4.48875e-10	-1.18712	5.14349e-10	-4.48875e-10	-1.08847	8.38308e-06	-4.48875e-10	-1.1157
53920618	chr12:53920618:T:A	7.90402e-17	-2.18211	-1.21038	6.66781e-11	-2.2282	-0.903287	1.01746e-06	-2.23276	-0.991847
53920666	chr12:53920666:T:G	7.14009e-16	-4.48875e-10	-1.19155	5.11647e-10	-4.48875e-10	-1.09373	8.34079e-06	-4.48875e-10	-1.12076
53921103	chr12:53921103:T:C	1.20028e-16	-1.62815	-1.34657	1.63821e-09	1.25815	-1.18816	9.10928e-06	0.197538	-1.23016
53921554	chr12:53921554:G:T	6.65698e-16	-4.48875e-10	-1.26161	4.69915e-10	-4.48875e-10	-1.17882	7.69357e-06	-4.48875e-10	-1.20153
53921702	chr12:53921702:A:AT	6.85591e-16	-4.48875e-10	-1.23216	4.86914e-10	-4.48875e-10	-1.14328	7.95849e-06	-4.48875e-10	-1.16768
53921892	chr12:53921892:T:C	6.78678e-16	-4.48875e-10	-1.2423	4.81201e-10	-4.48875e-10	-1.15508	7.86758e-06	-4.48875e-10	-1.17916
53922240	chr12:53922240:T:C	7.20961e-16	-4.48875e-10	-1.18186	4.44501e-10	-4.48875e-10	-1.23441	7.4886e-06	-4.48875e-10	-1.22853
53922523	chr12:53922523:G:T	9.56473e-17	-2.20713	-0.994648	5.18383e-11	-2.20174	-1.18149	8.65124e-07	-2.24376	-1.14304
53922560	chr12:53922560:A:T	6.84342e-16	-4.48875e-10	-1.23399	4.85825e-10	-4.48875e-10	-1.14552	7.94152e-06	-4.48875e-10	-1.16981
53922641	chr12:53922641:T:C	6.02979e-15	-4.48875e-10	0.94202	4.70716e-09	-4.48875e-10	1.12547	7.47377e-05	-4.48875e-10	1.07207
53922838	chr12:53922838:T:C	8.46388e-16	-4.48875e-10	-1.02147	4.8799e-10	-4.48875e-10	-1.14107	8.32706e-06	-4.48875e-10	-1.1224
53922969	chr12:53922969:G:A	5.98275e-16	-4.48875e-10	-1.3684	3.77092e-10	-4.48875e-10	-1.39888	6.35507e-06	-4.48875e-10	-1.39266
53923084	chr12:53923084:T:C	1.99766e-15	-4.48875e-10	-0.162715	1.70661e-09	-4.48875e-10	0.110895	2.68526e-05	-4.48875e-10	0.0484459
53923455	chr12:53923455:A:G	5.93603e-16	-4.48875e-10	-1.37624	4.0552e-10	-4.48875e-10	-1.3262	6.71541e-06	-4.48875e-10	-1.33751
53923616	chr12:53923616:G:A	2.62148e-16	-2.19354	-4.00186e-10	1.63328e-10	-2.23561	-4.00186e-10	2.88788e-06	-2.18139	-4.00186e-10
53923695	chr12:53923695:C:T	6.42757e-17	-2.21093	-1.38833	5.75232e-11	-2.01989	-1.25929	7.08767e-07	-2.24787	-1.33827
53923762	chr12:53923762:A:C	1.09705e-16	-2.21179	-0.852856	5.70373e-11	-2.20156	-1.0861	9.59714e-07	-2.24383	-1.0392
53923935	chr12:53923935:G:A	8.57179e-17	-2.04774	-1.26364	6.98025e-11	-1.94005	-1.14564	1.33055e-06	-1.78852	-1.1678
53924362	chr12:53924362:T:C	6.73432e-17	-2.21766	-1.33498	4.53506e-11	-2.11422	-1.40273	9.16775e-07	-1.91516	-1.41365
53924778	chr12:53924778:G:A	6.46462e-17	-2.19158	-1.40193	5.01365e-11	-2.0758	-1.34082	1.00535e-06	-1.86445	-1.37212
53924964	chr12:53924964:C:T	9.08909e-17	-1.88442	-1.36837	5.32306e-11	-2.14589	-1.21085	9.37569e-07	-2.05914	-1.24724
53925219	chr12:53925219:T:C	6.04142e-17	-2.24563	-1.41559	4.83376e-11	-2.04682	-1.40634	6.64099e-07	-2.23902	-1.41222
53925323	chr12:53925323:T:C	6.17104e-16	-4.48875e-10	-1.33741	4.30425e-10	-4.48875e-10	-1.26659	7.09638e-06	-4.48875e-10	-1.28233
53925445	chr12:53925445:C:T	2.41103e-16	-2.24635	-0.0308705	2.0116e-10	-2.1935	0.166236	3.03629e-06	-2.24804	0.11676
53925639	chr12:53925639:G:A	2.71093e-16	-2.15998	-4.00186e-10	1.61541e-10	-2.24661	-4.00186e-10	2.82394e-06	-2.20378	-4.00186e-10
53925917	chr12:53925917:T:C	7.8702e-16	-4.48875e-10	-1.09419	4.83347e-10	-4.48875e-10	-1.15063	8.25972e-06	-4.48875e-10	-1.13052
53926680	chr12:53926680:TC:T	2.67367e-16	-2.17382	-4.00186e-10	1.61362e-10	-2.24772	-4.00186e-10	2.78563e-06	-2.21744	-4.00186e-10
53926706	chr12:53926706:A:G	7.15785e-17	-2.07564	-1.41601	5.18982e-11	-1.9662	-1.41588	8.56434e-07	-1.98116	-1.41573
53926908	chr12:53926908:C:T	1.53164e-16	-2.17898	-0.551959	7.83029e-11	-2.22138	-0.749403	1.41469e-06	-2.18044	-0.714567
53927021	chr12:53927021:C:A	1.06903e-16	-2.17963	-0.910898	5.78338e-11	-2.22202	-1.05177	1.0304e-06	-2.1817	-1.03027
53927294	chr12:53927294:T:C	3.86297e-15	-4.48875e-10	0.496745	2.00263e-09	-4.48875e-10	0.270847	3.48152e-05	-4.48875e-10	0.308139
53927314	chr12:53927314:T:C	7.07682e-17	-2.08776	-1.41528	5.368e-11	-1.98552	-1.36281	8.82849e-07	-1.99162	-1.37489
53927338	chr12:53927338:T:C	1.03398e-16	-2.11102	-1.01284	6.80249e-11	-2.02692	-1.08458	1.14415e-06	-2.03313	-1.07412
53927359	chr12:53927359:G:A	6.32259e-16	-4.48875e-10	-1.31315	4.55358e-10	-4.48875e-10	-1.21028	7.47145e-06	-4.48875e-10	-1.23083
53927432	chr12:53927432:G:A	5.74447e-16	-4.48875e-10	-1.40904	3.72272e-10	-4.48875e-10	-1.41174	6.23951e-06	-4.48875e-10	-1.41101
53927696	chr12:53927696:G:C	6.94183e-16	-4.48875e-10	-1.21971	5.25464e-10	-4.48875e-10	-1.06709	8.44188e-06	-4.48875e-10	-1.10871
53928071	chr12:53928071:G:A	7.04526e-16	-4.48875e-10	-1.20492	4.07945e-10	-4.48875e-10	-1.32024	7.01548e-06	-4.48875e-10	-1.2938
53928095	chr12:53928095:G:A	6.02148e-16	-4.48875e-10	-1.36194	4.10968e-10	-4.48875e-10	-1.31285	6.81224e-06	-4.48875e-10	-1.32319
53928182	chr12:53928182:G:T	1.79553e-16	-2.15283	-0.419149	8.94365e-11	-2.20542	-0.632416	1.63643e-06	-2.15576	-0.593636
53928804	chr12:53928804:G:C	1.21472e-16	-1.60192	-1.36084	4.65492e-11	-2.07541	-1.41545	8.00534e-07	-2.04869	-1.41571
53928811	chr12:53928811:C:A	3.97262e-15	-4.48875e-10	0.524735	1.97856e-09	-4.48875e-10	0.258758	3.46744e-05	-4.48875e-10	0.304086
53928812	chr12:53928812:G:A	5.72867e-16	-4.48875e-10	-1.41179	3.7153e-10	-4.48875e-10	-1.41374	6.22581e-06	-4.48875e-10	-1.41321
53929453	chr12:53929453:T:TTTTG	2.48237e-16	-2.24806	-4.00186e-10	1.69831e-10	-2.19656	-4.00186e-10	2.88766e-06	-2.18147	-4.00186e-10
53929491	chr12:53929491:A:G	2.60786e-16	-2.19875	-4.00186e-10	1.62007e-10	-2.24373	-4.00186e-10	2.74501e-06	-2.23213	-4.00186e-10
53929583	chr12:53929583:G:A	7.09852e-17	-2.08847	-1.41151	5.469e-11	-1.987	-1.34269	8.97554e-07	-1.99284	-1.35716
53929592	chr12:53929592:C:T	6.4553e-16	-4.48875e-10	-1.29238	3.99463e-10	-4.48875e-10	-1.34125	6.83503e-06	-4.48875e-10	-1.31985
53930168	chr12:53930168:A:G	5.74379e-16	-4.48875e-10	-1.40916	3.72237e-10	-4.48875e-10	-1.41184	6.23887e-06	-4.48875e-10	-1.41112
53930285	chr12:53930285:C:A	3.43938e-16	-2.24308	0.32109	1.22664e-10	-2.24792	-0.274	2.37017e-06	-2.23424	-0.144714
53930792	chr12:53930792:C:T	3.05081e-16	-2.19646	0.154597	1.34733e-10	-2.22926	-0.198813	2.54838e-06	-2.19081	-0.115653
53930925	chr12:53930925:G:A	6.42044e-16	-4.48875e-10	-1.29779	3.86851e-10	-4.48875e-10	-1.37333	6.60862e-06	-4.48875e-10	-1.35354
53932175	chr12:53932175:G:A	1.18014e-15	-4.48875e-10	-0.689061	8.34542e-10	-4.48875e-10	-0.604485	1.35205e-05	-4.48875e-10	-0.637707
53932378	chr12:53932378:A:G	2.64386e-16	-2.18504	-4.00186e-10	1.6153e-10	-2.24668	-4.00186e-10	2.76707e-06	-2.22413	-4.00186e-10
53933027	chr12:53933027:G:T	7.24825e-17	-2.08295	-1.39615	3.98559e-11	-2.2443	-1.4018	6.77108e-07	-2.22768	-1.40416
53933230	chr12:53933230:G:A	3.18475e-16	-1.51675	-0.482156	1.27754e-10	-1.74522	-0.736047	2.46484e-06	-1.65598	-0.683803
53933637	chr12:53933637:A:G	1.23304e-15	-4.48875e-10	-0.645205	6.44921e-10	-4.48875e-10	-0.862239	1.12179e-05	-4.48875e-10	-0.824408
53933733	chr12:53933733:G:A	7.2575e-16	-4.48875e-10	-1.17524	4.14948e-10	-4.48875e-10	-1.30321	7.08599e-06	-4.48875e-10	-1.2838
53933892	chr12:53933892:C:T	9.38788e-17	-2.10463	-1.11581	5.09995e-11	-2.24681	-1.15274	8.59378e-07	-2.23415	-1.15932
53934622	chr12:53934622:C:T	2.0163e-15	-4.48875e-10	-0.153428	9.42161e-10	-4.48875e-10	-0.483191	1.72391e-05	-4.48875e-10	-0.394736
53934686	chr12:53934686:C:T	7.85692e-17	-2.01189	-1.38658	5.83972e-11	-1.90395	-1.36015	9.64334e-07	-1.9141	-1.36413
53935486	chr12:53935486:C:G	2.7148e-16	-2.15856	-4.00186e-10	1.949e-10	-2.05888	-4.00186e-10	3.01277e-06	-2.13906	-4.00186e-10
53935732	chr12:53935732:G:A	2.65829e-16	-2.17959	-4.00186e-10	2.2628e-10	-1.90959	-4.00186e-10	4.72078e-06	-1.68994	-4.00186e-10
53935920	chr12:53935920:A:G	2.09484e-15	-4.48875e-10	-0.115213	1.66766e-09	-4.48875e-10	0.087812	2.69147e-05	-4.48875e-10	0.0507574
53936097	chr12:53936097:G:A	8.0081e-16	-4.48875e-10	-1.07682	4.6363e-10	-4.48875e-10	-1.19228	7.95015e-06	-4.48875e-10	-1.16872
53936657	chr12:53936657:G:T	2.3694e-16	-2.24407	-0.0505681	8.02214e-11	-2.24816	-0.698412	1.54487e-06	-2.24401	-0.56297
53937218	chr12:53937218:G:A	1.44704e-16	-2.23346	-0.554294	5.57197e-11	-2.24456	-1.06647	1.03107e-06	-2.24804	-0.96327
53937370	chr12:53937370:G:C	8.16221e-17	-2.02745	-1.3329	4.35647e-11	-2.17815	-1.37897	8.07155e-07	-2.08296	-1.3732
53937416	chr12:53937416:C:T	5.60824e-15	-4.48875e-10	0.869546	4.15072e-09	-4.48875e-10	0.999669	6.64438e-05	-4.48875e-10	0.954441
53937716	chr12:53937716:C:T	1.01667e-15	-4.48875e-10	-0.838157	6.44455e-10	-4.48875e-10	-0.862963	1.06443e-05	-4.48875e-10	-0.876887
53937799	chr12:53937799:C:T	1.20039e-16	-1.58525	-1.38938	8.6795e-11	-1.54716	-1.32066	1.41516e-06	-1.54723	-1.34744
53937946	chr12:53937946:A:G	8.22285e-17	-1.9481	-1.40485	4.40699e-11	-2.1318	-1.41379	7.68756e-07	-2.09356	-1.41134
53937979	chr12:53937979:T:C	9.06924e-16	-4.48875e-10	-0.952388	6.54852e-10	-4.48875e-10	-0.846958	1.07781e-05	-4.48875e-10	-0.864403
53938119	chr12:53938119:A:G	9.16167e-17	-1.96353	-1.2813	4.89735e-11	-2.13535	-1.30474	8.62364e-07	-2.09753	-1.29247
53938174	chr12:53938174:T:C	7.11885e-17	-2.12774	-1.36938	3.99626e-11	-2.24534	-1.39808	6.73288e-07	-2.24689	-1.3906
53938178	chr12:53938178:AAC:A	9.07081e-16	-4.48875e-10	-0.952214	6.54946e-10	-4.48875e-10	-0.846814	1.07803e-05	-4.48875e-10	-0.864198
53938227	chr12:53938227:A:C	6.54697e-16	-4.48875e-10	-1.27827	3.86935e-10	-4.48875e-10	-1.37311	6.62137e-06	-4.48875e-10	-1.35161
53938491	chr12:53938491:CCT:C	8.17961e-16	-4.48875e-10	-1.05563	5.82917e-10	-4.48875e-10	-0.963322	9.61919e-06	-4.48875e-10	-0.978155
53938572	chr12:53938572:G:A	7.04338e-17	-2.14413	-1.36365	4.02754e-11	-2.24197	-1.39365	6.76046e-07	-2.24813	-1.38528
53938633	chr12:53938633:A:G	2.61844e-16	-2.1947	-4.00186e-10	2.18605e-10	-1.9441	-4.00186e-10	4.51273e-06	-1.73501	-4.00186e-10
53938648	chr12:53938648:G:T	7.67766e-17	-2.10978	-1.31177	5.5979e-11	-2.03181	-1.27458	9.2161e-07	-2.04254	-1.28101
53939687	chr12:53939687:C:T	6.69109e-16	-4.48875e-10	-1.2565	3.91793e-10	-4.48875e-10	-1.36063	6.72483e-06	-4.48875e-10	-1.33611
53939898	chr12:53939898:T:C	8.2659e-17	-1.95676	-1.39096	4.36724e-11	-2.14808	-1.40658	7.66519e-07	-2.10567	-1.40215
53940212	chr12:53940212:A:C	6.76791e-17	-2.24595	-1.30172	4.7559e-11	-2.14881	-1.32059	7.56305e-07	-2.19662	-1.3246
53940612	chr12:53940612:A:T	5.81854e-16	-4.48875e-10	-1.39623	4.01744e-10	-4.48875e-10	-1.33555	6.62081e-06	-4.48875e-10	-1.3517
53940841	chr12:53940841:G:A	1.28828e-16	-2.1322	-0.771772	6.10472e-11	-2.22295	-0.996772	1.13314e-06	-2.15469	-0.96223
53941129	chr12:53941129:C:T	7.73227e-16	-4.48875e-10	-1.11187	4.5475e-10	-4.48875e-10	-1.21162	7.7542e-06	-4.48875e-10	-1.19368
53941260	chr12:53941260:C:T	5.70499e-16	-4.48875e-10	-1.41593	3.78355e-10	-4.48875e-10	-1.39554	6.26849e-06	-4.48875e-10	-1.40638
53941484	chr12:53941484:G:A	9.39667e-17	-2.10539	-1.11411	4.41457e-11	-2.15187	-1.392	7.33874e-07	-2.19627	-1.35506
53941749	chr12:53941749:C:G	9.02984e-17	-2.10732	-1.15201	4.38042e-11	-2.15105	-1.40059	7.24102e-07	-2.19531	-1.36942
53942294	chr12:53942294:T:C	5.71183e-16	-4.48875e-10	-1.41474	3.70848e-10	-4.48875e-10	-1.41558	6.21059e-06	-4.48875e-10	-1.41566
53942462	chr12:53942462:C:T	3.99684e-16	-1.77177	-4.00186e-10	1.74104e-10	-2.17172	-4.00186e-10	2.70322e-06	-2.24747	-4.00186e-10
53942721	chr12:53942721:G:A	8.52602e-17	-2.21021	-1.10653	5.24649e-11	-2.2311	-1.14012	8.59202e-07	-2.24556	-1.14811
53942886	chr12:53942886:G:A	5.70493e-16	-4.48875e-10	-1.41595	3.78429e-10	-4.48875e-10	-1.39534	6.27011e-06	-4.48875e-10	-1.40612
53943069	chr12:53943069:C:T	9.57783e-16	-4.48875e-10	-0.897825	5.46727e-10	-4.48875e-10	-1.02742	9.38345e-06	-4.48875e-10	-1.00297
53943181	chr12:53943181:T:C	5.82657e-16	-4.48875e-10	-1.39485	3.73133e-10	-4.48875e-10	-1.40943	6.25677e-06	-4.48875e-10	-1.40825
53943347	chr12:53943347:C:T	4.21902e-16	-1.71767	-4.00186e-10	4.60991e-10	-1.19799	-4.00186e-10	1.09468e-05	-0.848868	-4.00186e-10
53943370	chr12:53943370:A:G	5.71097e-16	-4.48875e-10	-1.41489	3.74557e-10	-4.48875e-10	-1.40562	6.22912e-06	-4.48875e-10	-1.41268
53943725	chr12:53943725:G:T	7.71949e-16	-4.48875e-10	-1.11353	4.53692e-10	-4.48875e-10	-1.21395	7.7355e-06	-4.48875e-10	-1.19609
53944481	chr12:53944481:G:A	8.30006e-17	-2.22347	-1.12013	5.23379e-11	-2.2206	-1.15304	8.53829e-07	-2.24043	-1.15951
53944507	chr12:53944507:G:A	9.3687e-16	-4.48875e-10	-0.919902	5.35891e-10	-4.48875e-10	-1.04744	9.18998e-06	-4.48875e-10	-1.0238
53944868	chr12:53944868:G:A	2.92824e-15	-4.48875e-10	0.219711	2.10364e-09	-4.48875e-10	0.320057	3.54311e-05	-4.48875e-10	0.325676
53945268	chr12:53945268:C:A	1.2369e-16	-2.18516	-0.759506	5.04379e-11	-2.21053	-1.2001	8.93254e-07	-2.23587	-1.11893
53945401	chr12:53945401:A:G	1.92898e-15	-4.48875e-10	-0.197698	1.03559e-09	-4.48875e-10	-0.388641	1.79797e-05	-4.48875e-10	-0.352674
53945830	chr12:53945830:G:A	8.50941e-17	-2.19336	-1.12533	5.10482e-11	-2.24039	-1.1582	8.43023e-07	-2.24813	-1.16454
53946203	chr12:53946203:G:C	5.94857e-16	-4.48875e-10	-1.37413	3.72516e-10	-4.48875e-10	-1.41109	6.28095e-06	-4.48875e-10	-1.40439
53946293	chr12:53946293:G:A	2.02061e-16	-2.2482	-0.205675	6.93327e-11	-2.24012	-0.852333	1.3446e-06	-2.2185	-0.727314
53946631	chr12:53946631:CA:C	1.02639e-16	-1.80799	-1.32324	4.16715e-11	-2.19911	-1.40244	7.37519e-07	-2.15662	-1.38976
53946838	chr12:53946838:T:C	1.0924e-16	-1.7891	-1.2798	5.22764e-11	-2.04047	-1.33435	1.06172e-06	-1.85138	-1.33065
53946945	chr12:53946945:T:C	1.84729e-15	-4.48875e-10	-0.240969	1.33796e-09	-4.48875e-10	-0.132464	2.15778e-05	-4.48875e-10	-0.170248
53947057	chr12:53947057:C:T	1.50936e-16	-1.63174	-1.11385	6.81704e-11	-1.88597	-1.22338	1.46859e-06	-1.65053	-1.20709
53947607	chr12:53947607:AGAAAAAGAACCTGAAGAATTTGCCCTCTGTGGAGGCTCTGCTACTGACGTGGCTGCCAGTGTT:A	5.84685e-16	-4.48875e-10	-1.39137	3.93563e-10	-4.48875e-10	-1.35613	6.51236e-06	-4.48875e-10	-1.36821
53947900	chr12:53947900:T:C	5.85475e-16	-4.48875e-10	-1.39002	4.08678e-10	-4.48875e-10	-1.31844	6.71036e-06	-4.48875e-10	-1.33826
53948086	chr12:53948086:A:C	6.23455e-16	-4.48875e-10	-1.32717	3.7557e-10	-4.48875e-10	-1.40292	6.35666e-06	-4.48875e-10	-1.39241
53948237	chr12:53948237:C:A	7.87333e-16	-4.48875e-10	-1.0938	5.77661e-10	-4.48875e-10	-0.97238	9.37091e-06	-4.48875e-10	-1.0043
53948779	chr12:53948779:C:T	6.72875e-17	-2.16636	-1.38711	4.06403e-11	-2.24714	-1.37946	7.81765e-07	-2.07349	-1.41463
53949002	chr12:53949002:G:A	8.40765e-17	-2.19394	-1.13678	7.30161e-11	-2.21119	-0.829493	1.11946e-06	-2.23458	-0.89448
53949575	chr12:53949575:CTCCAAGAGTGGT:C	1.98199e-15	-4.48875e-10	-0.17059	1.75587e-09	-4.48875e-10	0.139355	2.74045e-05	-4.48875e-10	0.0687935
53949608	chr12:53949608:A:T	1.21387e-15	-4.48875e-10	-0.660879	7.06522e-10	-4.48875e-10	-0.771013	1.21992e-05	-4.48875e-10	-0.740549
53949688	chr12:53949688:A:C	8.27821e-17	-2.19524	-1.15099	7.14766e-11	-2.21186	-0.850138	1.09653e-06	-2.23514	-0.914622
53949803	chr12:53949803:G:A	1.17577e-14	-4.48875e-10	1.60982	9.83997e-09	-4.48875e-10	1.86284	0.000152422	-4.48875e-10	1.78473
53949991	chr12:53949991:GC:G	9.53632e-15	-4.48875e-10	1.40042	7.91655e-09	-4.48875e-10	1.64534	0.000123081	-4.48875e-10	1.57092
53950874	chr12:53950874:G:A	7.07675e-16	-4.48875e-10	-1.20046	5.01464e-10	-4.48875e-10	-1.11383	8.29996e-06	-4.48875e-10	-1.12566
53951101	chr12:53951101:C:T	3.80655e-16	-1.82055	-4.00186e-10	1.79927e-10	-2.13882	-4.00186e-10	2.70276e-06	-2.24764	-4.00186e-10
53951188	chr12:53951188:C:T	2.70981e-16	-2.1604	-4.00186e-10	2.03388e-10	-2.01625	-4.00186e-10	2.8911e-06	-2.18028	-4.00186e-10
53951861	chr12:53951861:C:T	5.70489e-16	-4.48875e-10	-1.41595	3.7123e-10	-4.48875e-10	-1.41455	6.21268e-06	-4.48875e-10	-1.41532
53951896	chr12:53951896:G:A	5.71714e-16	-4.48875e-10	-1.41381	3.70686e-10	-4.48875e-10	-1.41601	6.20936e-06	-4.48875e-10	-1.41586
53952100	chr12:53952100:C:A	1.36976e-15	-4.48875e-10	-0.540055	8.09852e-10	-4.48875e-10	-0.634516	1.38879e-05	-4.48875e-10	-0.610899
53952152	chr12:53952152:T:G	1.87678e-15	-4.48875e-10	-0.225132	1.63553e-09	-4.48875e-10	0.0683534	2.50781e-05	-4.48875e-10	-0.019922
53952399	chr12:53952399:A:C	3.8358e-15	-4.48875e-10	0.489686	3.405e-09	-4.48875e-10	0.801634	5.21573e-05	-4.48875e-10	0.71235
53952500	chr12:53952500:G:A	1.80255e-15	-4.48875e-10	-0.265492	1.56328e-09	-4.48875e-10	0.0231747	2.40016e-05	-4.48875e-10	-0.0637949
53952616	chr12:53952616:C:G	6.21157e-16	-4.48875e-10	-1.33086	3.85359e-10	-4.48875e-10	-1.37719	6.51968e-06	-4.48875e-10	-1.36709
53952837	chr12:53952837:C:T	9.90247e-17	-1.9662	-1.20088	6.60493e-11	-1.86602	-1.27495	1.1063e-06	-1.87677	-1.26412
53952854	chr12:53952854:T:C	1.06081e-16	-1.96171	-1.13653	6.96201e-11	-1.85858	-1.22973	1.16984e-06	-1.86909	-1.21596
53953076	chr12:53953076:G:T	8.739e-16	-4.48875e-10	-0.989481	6.10167e-10	-4.48875e-10	-0.917635	1.02072e-05	-4.48875e-10	-0.918824
53953085	chr12:53953085:T:C	7.43753e-17	-2.20989	-1.24343	6.33349e-11	-2.22459	-0.95834	9.71791e-07	-2.24206	-1.02847
53953699	chr12:53953699:T:A	2.48215e-16	-2.24815	-4.00186e-10	1.70234e-10	-2.1942	-4.00186e-10	2.70754e-06	-2.24588	-4.00186e-10
53953908	chr12:53953908:C:T	1.433e-15	-4.48875e-10	-0.494918	1.24296e-09	-4.48875e-10	-0.206119	1.90541e-05	-4.48875e-10	-0.294633
53953914	chr12:53953914:T:G	6.51224e-17	-2.2349	-1.35128	3.9967e-11	-2.23809	-1.40523	6.8797e-07	-2.21587	-1.40006
53954754	chr12:53954754:G:T	9.00768e-16	-4.48875e-10	-0.959199	6.31581e-10	-4.48875e-10	-0.883141	1.02508e-05	-4.48875e-10	-0.914562
53954770	chr12:53954770:CGGGAT:C	2.51534e-16	-2.23487	-4.00186e-10	1.64042e-10	-2.23125	-4.00186e-10	2.79792e-06	-2.21304	-4.00186e-10
53954812	chr12:53954812:CT:C	6.24749e-17	-2.24405	-1.38363	4.14286e-11	-2.19447	-1.41293	6.89405e-07	-2.20559	-1.40826
53955581	chr12:53955581:C:T	8.16056e-17	-1.98228	-1.37827	5.43144e-11	-1.9212	-1.41538	9.88237e-07	-1.84095	-1.41279
53955701	chr12:53955701:C:T	1.82612e-15	-4.48875e-10	-0.252497	1.55242e-09	-4.48875e-10	0.0162	2.3934e-05	-4.48875e-10	-0.0666165
53955736	chr12:53955736:C:T	1.04652e-14	-4.48875e-10	1.49337	7.05939e-09	-4.48875e-10	1.53075	0.00011523	-4.48875e-10	1.50502
53955989	chr12:53955989:G:A	6.5276e-17	-2.24638	-1.33745	5.84439e-11	-2.21256	-1.05074	9.26967e-07	-2.19103	-1.12673
53956078	chr12:53956078:G:C	6.87964e-16	-4.48875e-10	-1.22871	4.22294e-10	-4.48875e-10	-1.28567	7.15187e-06	-4.48875e-10	-1.27454
53956253	chr12:53956253:T:G	1.07582e-16	-1.68164	-1.40255	7.13512e-11	-1.70986	-1.35389	1.14499e-06	-1.73347	-1.37305
53956629	chr12:53956629:G:A	5.72282e-16	-4.48875e-10	-1.41281	3.746e-10	-4.48875e-10	-1.40551	6.25979e-06	-4.48875e-10	-1.40777
53956687	chr12:53956687:G:A	2.98416e-16	-2.06396	-4.00186e-10	1.61823e-10	-2.24487	-4.00186e-10	3.00625e-06	-2.14122	-4.00186e-10
53957373	chr12:53957373:A:G	5.72774e-16	-4.48875e-10	-1.41195	3.70706e-10	-4.48875e-10	-1.41596	6.21107e-06	-4.48875e-10	-1.41558
53957719	chr12:53957719:G:T	3.1758e-16	-2.00172	-4.00186e-10	1.71131e-10	-2.18894	-4.00186e-10	2.98971e-06	-2.14674	-4.00186e-10
53957878	chr12:53957878:T:C	3.07673e-16	-1.9687	-0.0647068	1.95631e-10	-1.89646	-0.158681	3.3842e-06	-1.91301	-0.109789
53957958	chr12:53957958:C:T	3.55324e-16	-1.88942	-4.00186e-10	1.76157e-10	-2.15999	-4.00186e-10	2.7153e-06	-2.24301	-4.00186e-10
53958010	chr12:53958010:T:C	5.71502e-16	-4.48875e-10	-1.41418	3.70721e-10	-4.48875e-10	-1.41592	6.20845e-06	-4.48875e-10	-1.416
53958012	chr12:53958012:C:T	1.16029e-15	-2.08924	1.38322	8.48711e-10	-2.01227	1.42462	1.46562e-05	-2.02952	1.47247
53958563	chr12:53958563:T:A	6.74383e-16	-4.48875e-10	-1.24865	4.10251e-10	-4.48875e-10	-1.3146	6.99494e-06	-4.48875e-10	-1.29673
53958686	chr12:53958686:G:T	5.03802e-15	-4.48875e-10	0.762323	3.73002e-09	-4.48875e-10	0.8928	5.9589e-05	-4.48875e-10	0.845556
53958861	chr12:53958861:C:A	7.43007e-17	-2.18542	-1.26891	5.34407e-11	-2.0103	-1.3425	1.29855e-06	-1.67437	-1.30629
53959023	chr12:53959023:G:A	9.93699e-16	-4.48875e-10	-0.861013	5.91985e-10	-4.48875e-10	-0.947886	1.02231e-05	-4.48875e-10	-0.917265
53959052	chr12:53959052:A:G	3.47131e-16	-2.10347	0.190724	1.29502e-10	-1.98236	-0.485308	2.63186e-06	-1.95063	-0.323591
53959078	chr12:53959078:G:A	9.97767e-17	-2.2275	-0.932017	5.45758e-11	-2.23726	-1.09452	1.24236e-06	-2.03758	-0.987327
53959508	chr12:53959508:C:T	1.62937e-15	-1.33753	0.97104	4.12647e-10	-1.88989	0.581113	7.96336e-06	-1.89009	0.723021
53959667	chr12:53959667:C:T	1.42306e-15	-4.48875e-10	-0.501884	1.13552e-09	-4.48875e-10	-0.296524	1.89322e-05	-4.48875e-10	-0.301049
53959713	chr12:53959713:C:A	6.61652e-16	-4.48875e-10	-1.26771	3.99992e-10	-4.48875e-10	-1.33992	6.80428e-06	-4.48875e-10	-1.32436
53959739	chr12:53959739:A:G	2.19377e-16	-1.1287	-1.24295	7.46552e-11	-1.64161	-1.37688	1.05754e-06	-1.83644	-1.34953
53960015	chr12:53960015:G:C	3.72513e-16	-1.46924	-0.37293	6.65241e-11	-1.96945	-1.16435	1.14943e-06	-2.06313	-1.03951
53960179	chr12:53960179:G:A	1.89797e-15	-4.48875e-10	-0.213909	1.04478e-09	-4.48875e-10	-0.37981	1.74292e-05	-4.48875e-10	-0.38377
53961022	chr12:53961022:CT:C	6.14611e-16	-4.48875e-10	-1.34146	3.82184e-10	-4.48875e-10	-1.38546	6.47206e-06	-4.48875e-10	-1.37442
53961202	chr12:53961202:C:T	7.24441e-16	-4.48875e-10	-1.17705	4.29741e-10	-4.48875e-10	-1.26819	7.17291e-06	-4.48875e-10	-1.2716
53961425	chr12:53961425:C:T	3.32746e-16	-1.27738	-0.677682	7.52632e-11	-1.8229	-1.18748	1.20913e-06	-1.93941	-1.1126
53961667	chr12:53961667:C:T	1.18994e-16	-1.61188	-1.37149	5.73468e-11	-1.86891	-1.41334	8.59227e-07	-1.98449	-1.40914
53961717	chr12:53961717:C:T	1.20056e-16	-1.59929	-1.3752	5.7736e-11	-1.86134	-1.41415	8.62369e-07	-1.97952	-1.41047
53961924	chr12:53961924:G:A	2.33571e-16	-1.21859	-1.09037	6.84648e-11	-1.75575	-1.3493	1.05377e-06	-1.88183	-1.30771
53962299	chr12:53962299:T:C	2.63824e-16	-2.18716	-4.00186e-10	2.13491e-10	-1.96777	-4.00186e-10	3.2798e-06	-2.05413	-4.00186e-10
53962605	chr12:53962605:A:G	1.0835e-16	-1.67257	-1.4045	5.5135e-11	-1.90577	-1.41581	8.2781e-07	-2.01489	-1.41599
53962667	chr12:53962667:AG:A	6.9201e-17	-2.23894	-1.28649	4.78015e-11	-2.24612	-1.21819	7.90836e-07	-2.24091	-1.23567
53962905	chr12:53962905:A:G	5.72542e-16	-4.48875e-10	-1.41236	3.70809e-10	-4.48875e-10	-1.41568	6.20848e-06	-4.48875e-10	-1.416
53963185	chr12:53963185:C:T	6.1328e-16	-4.48875e-10	-1.34362	4.05936e-10	-4.48875e-10	-1.32517	6.74813e-06	-4.48875e-10	-1.33265
53963342	chr12:53963342:C:G	9.882e-17	-1.77432	-1.39483	5.10804e-11	-1.98249	-1.41548	7.79011e-07	-2.07743	-1.41421
53963414	chr12:53963414:T:G	6.3195e-17	-2.23097	-1.38526	4.18341e-11	-2.24224	-1.35542	6.92076e-07	-2.24531	-1.36467
53963610	chr12:53963610:C:G	9.26999e-16	-4.48875e-10	-0.930494	6.61448e-10	-4.48875e-10	-0.836936	1.11647e-05	-4.48875e-10	-0.82916
53963672	chr12:53963672:C:T	6.16449e-16	-4.48875e-10	-1.33847	3.88591e-10	-4.48875e-10	-1.36884	6.58451e-06	-4.48875e-10	-1.35719
53963705	chr12:53963705:AG:A	8.55502e-16	-4.48875e-10	-1.01076	6.10594e-10	-4.48875e-10	-0.916936	1.0282e-05	-4.48875e-10	-0.91152
53963912	chr12:53963912:T:A	9.4549e-16	-4.48875e-10	-0.910743	6.65112e-10	-4.48875e-10	-0.831412	1.0946e-05	-4.48875e-10	-0.848938
53963972	chr12:53963972:TG:T	2.06116e-16	-1.36982	-1.06419	5.45089e-11	-1.95042	-1.38259	7.96807e-07	-2.11739	-1.35166
53964229	chr12:53964229:AC:A	6.12117e-16	-4.48875e-10	-1.34552	4.27467e-10	-4.48875e-10	-1.27349	6.99504e-06	-4.48875e-10	-1.29671
53964263	chr12:53964263:C:CTTAA	1.02999e-16	-1.79974	-1.32799	4.97096e-11	-2.02593	-1.39923	7.71063e-07	-2.10752	-1.39438
53964659	chr12:53964659:A:G	6.29174e-16	-4.48875e-10	-1.31804	3.85518e-10	-4.48875e-10	-1.37678	6.53394e-06	-4.48875e-10	-1.36491
53964844	chr12:53964844:AACGCACAAG:A	3.75753e-16	-1.83351	-4.00186e-10	2.15723e-10	-1.95737	-4.00186e-10	3.45888e-06	-2.00097	-4.00186e-10
53965436	chr12:53965436:C:G	2.10455e-16	-1.3175	-1.09567	5.68379e-11	-1.88013	-1.41104	8.82019e-07	-1.97992	-1.38753
53966448	chr12:53966448:G:A	1.94006e-16	-1.29139	-1.20316	6.70896e-11	-1.76786	-1.35748	1.0218e-06	-1.88715	-1.3332
53966645	chr12:53966645:A:G	1.01231e-16	-1.79065	-1.3544	4.2071e-11	-2.18943	-1.40258	7.16247e-07	-2.18361	-1.39204
53966741	chr12:53966741:T:C	5.93e-16	-4.48875e-10	-1.37725	3.77574e-10	-4.48875e-10	-1.3976	6.37156e-06	-4.48875e-10	-1.39007
53967210	chr12:53967210:C:A	7.05981e-17	-2.20706	-1.29838	4.8008e-11	-2.22596	-1.23404	7.73232e-07	-2.24785	-1.25124
53967708	chr12:53967708:G:A	5.7129e-16	-4.48875e-10	-1.41455	3.71238e-10	-4.48875e-10	-1.41452	6.2115e-06	-4.48875e-10	-1.41551
53968051	chr12:53968051:G:A	1.00076e-16	-1.81541	-1.3411	4.19408e-11	-2.19898	-1.39613	7.14727e-07	-2.19423	-1.38354
53968956	chr12:53968956:G:A	3.67364e-16	-1.85609	-4.00186e-10	1.6945e-10	-2.19881	-4.00186e-10	3.6039e-06	-1.9599	-4.00186e-10
53969131	chr12:53969131:A:G	1.10244e-15	0.658549	-1.41571	2.55491e-10	-0.4191	-1.36908	5.31685e-06	-0.187182	-1.38385
53969735	chr12:53969735:C:T	1.02184e-15	-4.48875e-10	-0.833085	7.21853e-10	-4.48875e-10	-0.749546	1.18841e-05	-4.48875e-10	-0.766711
53969821	chr12:53969821:A:G	1.58435e-15	-4.48875e-10	-0.394518	1.19859e-09	-4.48875e-10	-0.242463	1.93059e-05	-4.48875e-10	-0.281503
53970046	chr12:53970046:C:T	6.6223e-16	-4.48875e-10	-1.26683	4.20001e-10	-4.48875e-10	-1.29111	7.07168e-06	-4.48875e-10	-1.28582
53970120	chr12:53970120:T:C	5.89613e-16	-4.48875e-10	-1.38298	3.97699e-10	-4.48875e-10	-1.34567	6.57452e-06	-4.48875e-10	-1.35871
53970335	chr12:53970335:T:G	1.04335e-15	-4.48875e-10	-0.812255	7.38377e-10	-4.48875e-10	-0.726913	1.21527e-05	-4.48875e-10	-0.744363
53970550	chr12:53970550:A:G	9.88394e-16	-4.48875e-10	-0.866365	6.985e-10	-4.48875e-10	-0.782432	1.14954e-05	-4.48875e-10	-0.799965
53970580	chr12:53970580:GC:G	1.54226e-16	-2.23305	-0.490974	9.29162e-11	-2.24668	-0.55299	1.59119e-06	-2.23935	-0.538089
53970632	chr12:53970632:C:A	6.57753e-16	-4.48875e-10	-1.27362	4.01745e-10	-4.48875e-10	-1.33555	6.85262e-06	-4.48875e-10	-1.31728
53971491	chr12:53971491:T:C	2.12943e-16	-1.4656	-0.935818	5.26724e-11	-1.9745	-1.39277	8.48566e-07	-2.06298	-1.34314
53971691	chr12:53971691:C:T	9.47513e-16	-4.48875e-10	-0.908606	5.53068e-10	-4.48875e-10	-1.01589	9.46781e-06	-4.48875e-10	-0.994017
53971751	chr12:53971751:A:G	2.07805e-16	-1.74157	-0.684278	7.87709e-11	-1.98207	-0.982755	1.26538e-06	-2.07684	-0.929706
53971821	chr12:53971821:G:A	2.03301e-16	-1.49493	-0.95283	5.16349e-11	-1.98994	-1.39723	8.31362e-07	-2.07589	-1.35072
53972489	chr12:53972489:AG:A	1.75874e-16	-1.81136	-0.781324	6.88164e-11	-2.07604	-1.02389	1.22246e-06	-2.08352	-0.957527
53973906	chr12:53973906:C:T	1.78771e-16	-1.82366	-0.752685	6.96796e-11	-2.08654	-1.00092	1.2388e-06	-2.09463	-0.933137
53974616	chr12:53974616:A:G	1.40983e-15	-4.48875e-10	-0.511223	7.08486e-10	-4.48875e-10	-0.768238	1.24914e-05	-4.48875e-10	-0.716874
53974776	chr12:53974776:C:T	8.53062e-16	-4.48875e-10	-1.01361	4.9012e-10	-4.48875e-10	-1.13672	8.50238e-06	-4.48875e-10	-1.10157
53975170	chr12:53975170:C:T	3.28457e-15	-4.48875e-10	0.334544	2.39101e-09	-4.48875e-10	0.448105	3.73169e-05	-4.48875e-10	0.377532
53975260	chr12:53975260:C:T	5.85786e-15	-4.48875e-10	0.913093	4.69712e-09	-4.48875e-10	1.12334	7.65578e-05	-4.48875e-10	1.09613
53975318	chr12:53975318:C:A	6.38197e-16	-4.48875e-10	-1.3038	4.29939e-10	-4.48875e-10	-1.26772	7.1754e-06	-4.48875e-10	-1.27126
53975522	chr12:53975522:G:A	1.4095e-15	-4.48875e-10	-0.511455	7.05417e-10	-4.48875e-10	-0.772579	1.24525e-05	-4.48875e-10	-0.719991
53975613	chr12:53975613:G:A	1.06601e-15	-4.48875e-10	-0.790769	6.33817e-10	-4.48875e-10	-0.879608	1.09716e-05	-4.48875e-10	-0.846601
53975826	chr12:53975826:G:T	9.58971e-16	-4.48875e-10	-0.896586	6.73665e-10	-4.48875e-10	-0.818634	1.1101e-05	-4.48875e-10	-0.834877
53976321	chr12:53976321:T:G	9.48603e-16	-4.48875e-10	-0.907456	5.53628e-10	-4.48875e-10	-1.01487	9.47764e-06	-4.48875e-10	-0.99298
53976324	chr12:53976324:G:T	1.35016e-16	-2.10953	-0.74753	1.0049e-10	-1.95875	-0.762558	1.81504e-06	-1.87161	-0.774196
53976486	chr12:53976486:A:G	5.59456e-16	-2.17676	0.741279	3.10366e-10	-2.02996	0.436341	5.89344e-06	-1.95532	0.487246
53976647	chr12:53976647:T:C	6.09789e-15	-4.48875e-10	0.953251	2.43482e-09	-4.48875e-10	0.466262	4.61948e-05	-4.48875e-10	0.590952
53976873	chr12:53976873:G:T	8.61607e-16	-2.19949	1.19584	4.55816e-10	-2.07723	0.867951	8.62602e-06	-2.00902	0.921887
53977612	chr12:53977612:G:A	1.13528e-16	-2.17875	-0.851647	8.19151e-11	-2.05988	-0.865807	1.45394e-06	-1.99249	-0.875155
53977737	chr12:53977737:T:C	3.99332e-16	-1.77265	-4.00186e-10	5.03505e-10	-1.10977	-4.00186e-10	1.76582e-05	-0.370716	-4.00186e-10
53978029	chr12:53978029:T:C	1.03405e-14	-4.48875e-10	1.48137	7.88849e-09	-4.48875e-10	1.64179	0.00012591	-4.48875e-10	1.59365
53978087	chr12:53978087:T:A	2.99778e-16	-2.22382	0.164413	1.7868e-10	-2.12988	-0.0158961	3.27515e-06	-2.07526	0.0197109
53978636	chr12:53978636:T:C	1.27889e-16	-2.22411	-0.687174	7.60799e-11	-2.11302	-0.886564	1.39782e-06	-2.05686	-0.850143
53978681	chr12:53978681:A:G	1.22052e-16	-2.21792	-0.740078	7.40009e-11	-2.09899	-0.928302	1.35936e-06	-2.03926	-0.895636
53978965	chr12:53978965:A:G	2.11988e-15	0.994479	-1.09781	6.07299e-10	-0.0518814	-0.870466	1.22148e-05	0.191737	-0.931
53979261	chr12:53979261:A:G	4.40012e-15	1.62732	-1.00038	1.09055e-09	0.391257	-0.728186	2.24836e-05	0.669551	-0.798679
53979305	chr12:53979305:TC:T	4.54225e-15	1.65582	-0.997091	1.12267e-09	0.417008	-0.724913	2.32281e-05	0.698216	-0.794769
53979333	chr12:53979333:G:A	4.72115e-15	1.66684	-0.96948	1.17409e-09	0.426252	-0.689374	2.42547e-05	0.707766	-0.761072
53979486	chr12:53979486:A:G	5.00261e-15	1.81667	-1.0614	1.18484e-09	0.552075	-0.806081	2.46712e-05	0.836955	-0.873233
53979605	chr12:53979605:A:G	3.8313e-15	1.50519	-1.01668	9.96799e-10	0.319945	-0.746764	2.0486e-05	0.595737	-0.817909
53979713	chr12:53979713:C:T	6.38945e-15	-4.48875e-10	0.999957	2.78707e-09	-4.48875e-10	0.60138	5.29457e-05	-4.48875e-10	0.727352
53979796	chr12:53979796:G:C	1.36012e-15	-4.48875e-10	-0.547122	1.0196e-09	-4.48875e-10	-0.404198	1.64563e-05	-4.48875e-10	-0.441206
53979959	chr12:53979959:G:A	3.82714e-16	-1.81516	-4.00186e-10	2.46216e-10	-1.82516	-4.00186e-10	4.57897e-06	-1.72044	-4.00186e-10
53980881	chr12:53980881:C:T	1.06828e-15	-4.48875e-10	-0.78864	7.69172e-10	-4.48875e-10	-0.686053	1.28122e-05	-4.48875e-10	-0.691521
53981037	chr12:53981037:G:A	1.46768e-16	-1.77092	-1.00267	4.34762e-11	-2.18931	-1.36985	1.17412e-06	-1.70772	-1.37368
53981052	chr12:53981052:G:A	1.2787e-15	-4.48875e-10	-0.608848	6.69394e-10	-4.48875e-10	-0.824995	1.17326e-05	-4.48875e-10	-0.779546
53981196	chr12:53981196:C:A	6.70061e-16	-4.48875e-10	-1.25508	4.07135e-10	-4.48875e-10	-1.32222	6.95138e-06	-4.48875e-10	-1.30298
53981221	chr12:53981221:A:G	1.49023e-15	-4.48875e-10	-0.45576	9.6447e-10	-4.48875e-10	-0.459789	1.65165e-05	-4.48875e-10	-0.437558
53981938	chr12:53981938:G:A	1.23204e-15	-4.48875e-10	-0.646016	7.07285e-10	-4.48875e-10	-0.769934	1.19933e-05	-4.48875e-10	-0.757565
53982110	chr12:53982110:G:C	5.72689e-16	-4.48875e-10	-1.4121	3.70742e-10	-4.48875e-10	-1.41586	6.20888e-06	-4.48875e-10	-1.41593
53983408	chr12:53983408:T:C	8.56964e-16	-4.48875e-10	-1.00905	4.68807e-10	-4.48875e-10	-1.18118	8.17624e-06	-4.48875e-10	-1.14068
53983550	chr12:53983550:C:T	3.68582e-16	-1.85278	-4.00186e-10	2.06639e-10	-2.0004	-4.00186e-10	3.6127e-06	-1.95746	-4.00186e-10
53983913	chr12:53983913:GA:G	9.36344e-15	-4.48875e-10	1.38212	7.57062e-09	-4.48875e-10	1.60066	0.000119786	-4.48875e-10	1.54379
53984552	chr12:53984552:T:C	3.49469e-16	-1.90603	-4.00186e-10	3.21491e-10	-1.5584	-4.00186e-10	5.7407e-06	-1.49433	-4.00186e-10
53984559	chr12:53984559:T:G	7.32853e-16	-4.48875e-10	-1.1655	4.98274e-10	-4.48875e-10	-1.12022	8.30874e-06	-4.48875e-10	-1.12461
53985886	chr12:53985886:C:T	1.67996e-16	-1.69453	-0.943974	6.80194e-11	-2.02064	-1.09094	1.2249e-06	-1.99581	-1.04324
53986120	chr12:53986120:C:T	9.57576e-16	-4.48875e-10	-0.898042	5.68223e-10	-4.48875e-10	-0.988854	9.82381e-06	-4.48875e-10	-0.957106
53986232	chr12:53986232:A:G	9.15945e-17	-2.12378	-1.12129	5.24404e-11	-2.20918	-1.16251	8.70684e-07	-2.23175	-1.14864
53986279	chr12:53986279:G:T	2.59235e-15	-4.48875e-10	0.0978753	1.68483e-09	-4.48875e-10	0.0980498	2.74676e-05	-4.48875e-10	0.0710909
53986416	chr12:53986416:T:G	5.82025e-16	-0.805974	-0.58996	2.80835e-10	-1.20815	-0.485453	5.46086e-06	-1.00777	-0.536541
53986518	chr12:53986518:G:A	3.12711e-16	-2.01717	-4.00186e-10	2.12005e-10	-1.97476	-4.00186e-10	3.04143e-06	-2.12959	-4.00186e-10
53986909	chr12:53986909:A:G	4.32497e-15	-4.48875e-10	0.609715	1.95818e-09	-4.48875e-10	0.248405	3.55159e-05	-4.48875e-10	0.328066
53986920	chr12:53986920:C:T	6.20563e-16	-4.48875e-10	-1.33182	4.11513e-10	-4.48875e-10	-1.31153	6.90173e-06	-4.48875e-10	-1.31014
53986938	chr12:53986938:T:C	6.20124e-16	-4.48875e-10	-1.33253	4.11184e-10	-4.48875e-10	-1.31233	6.89621e-06	-4.48875e-10	-1.31094
53987060	chr12:53987060:C:G	9.20814e-16	-4.48875e-10	-0.937188	5.90257e-10	-4.48875e-10	-0.95081	9.9886e-06	-4.48875e-10	-0.940471
53987175	chr12:53987175:C:T	5.59163e-16	-1.43601	-4.00186e-10	5.03647e-10	-1.10949	-4.00186e-10	9.55189e-06	-0.985177	-4.00186e-10
53987939	chr12:53987939:GA:G	1.1027e-16	-2.07227	-0.987253	6.12803e-11	-2.16689	-1.04902	9.8807e-07	-2.21864	-1.03528
53988014	chr12:53988014:C:T	6.33034e-16	-4.48875e-10	-1.31192	3.8222e-10	-4.48875e-10	-1.38537	6.48574e-06	-4.48875e-10	-1.37231
53989593	chr12:53989593:G:C	6.14876e-16	-4.48875e-10	-1.34103	3.96416e-10	-4.48875e-10	-1.3489	6.65769e-06	-4.48875e-10	-1.34614
53989716	chr12:53989716:G:A	5.84269e-16	-4.48875e-10	-1.39208	3.90108e-10	-4.48875e-10	-1.36495	6.49934e-06	-4.48875e-10	-1.37021
53990420	chr12:53990420:A:G	7.81781e-16	0.31507	-1.41594	1.6687e-10	-0.837521	-1.37663	3.3868e-06	-0.624752	-1.39728
53990603	chr12:53990603:G:A	7.04931e-17	-2.10241	-1.40452	5.30374e-11	-2.04026	-1.32011	9.18839e-07	-1.97483	-1.35173
53990978	chr12:53990978:G:GC	7.58515e-17	-2.04395	-1.38972	4.12183e-11	-2.21693	-1.39555	6.86238e-07	-2.22459	-1.39385
53991092	chr12:53991092:C:T	7.14805e-16	0.0924377	-1.28287	1.99874e-10	-0.854805	-1.17888	4.08446e-06	-0.620743	-1.21398
53991163	chr12:53991163:A:C	6.48741e-17	-2.2313	-1.3587	5.00065e-11	-2.21178	-1.20743	8.19118e-07	-2.18596	-1.25548
53991218	chr12:53991218:C:T	5.715e-16	-4.48875e-10	-1.41418	3.74154e-10	-4.48875e-10	-1.4067	6.2591e-06	-4.48875e-10	-1.40788
53991221	chr12:53991221:G:A	5.70628e-16	-4.48875e-10	-1.41571	3.74355e-10	-4.48875e-10	-1.40616	6.24855e-06	-4.48875e-10	-1.40957
53991815	chr12:53991815:C:T	7.81116e-16	0.314057	-1.41578	2.8423e-09	2.01905	-1.39805	0.000515681	4.41211	-1.40853
53992259	chr12:53992259:G:C	2.56105e-15	-4.48875e-10	0.0857249	1.38377e-09	-4.48875e-10	-0.0988035	2.44868e-05	-4.48875e-10	-0.0437821
53992364	chr12:53992364:C:T	7.58049e-16	-4.48875e-10	-1.1317	4.32787e-10	-4.48875e-10	-1.26112	7.41753e-06	-4.48875e-10	-1.23807
53992391	chr12:53992391:G:A	6.26686e-16	-4.48875e-10	-1.322	3.94052e-10	-4.48875e-10	-1.35488	6.68186e-06	-4.48875e-10	-1.34252
53992954	chr12:53992954:G:A	7.08725e-16	-4.48875e-10	-1.19898	4.82318e-10	-4.48875e-10	-1.15276	8.05607e-06	-4.48875e-10	-1.15549
53993224	chr12:53993224:G:A	7.30811e-16	-4.48875e-10	-1.16829	4.17371e-10	-4.48875e-10	-1.29739	7.1447e-06	-4.48875e-10	-1.27554
53993318	chr12:53993318:G:A	6.33055e-17	-2.20174	-1.41273	3.92477e-11	-2.24682	-1.41466	6.57717e-07	-2.24741	-1.41349
53993389	chr12:53993389:C:T	5.74278e-16	-4.48875e-10	-1.40933	3.70748e-10	-4.48875e-10	-1.41584	6.21325e-06	-4.48875e-10	-1.41523
53993593	chr12:53993593:G:T	4.86875e-16	-0.169974	-1.40446	1.51714e-09	1.35142	-1.3582	0.000192573	3.38605	-1.36749
53994026	chr12:53994026:A:G	5.72389e-16	-4.48875e-10	-1.41263	3.75443e-10	-4.48875e-10	-1.40326	6.30223e-06	-4.48875e-10	-1.40101
53994163	chr12:53994163:G:A	4.6219e-16	-0.373651	-1.25282	2.15386e-09	1.58134	-1.23769	0.000291409	3.67172	-1.23891
53994219	chr12:53994219:G:C	6.32748e-17	-2.19895	-1.41601	3.91914e-11	-2.24724	-1.41567	6.55873e-07	-2.24771	-1.41599
53994346	chr12:53994346:G:A	1.63521e-15	-1.05311	0.690188	7.50952e-10	-1.5763	0.866273	1.44296e-05	-1.39339	0.820758
53994575	chr12:53994575:C:G	6.46191e-17	-2.17911	-1.41483	3.91491e-11	-2.24818	-1.41581	6.56228e-07	-2.24794	-1.41523
53994589	chr12:53994589:C:T	5.83717e-16	-4.48875e-10	-1.39303	3.71623e-10	-4.48875e-10	-1.41349	6.2467e-06	-4.48875e-10	-1.40986
53994672	chr12:53994672:T:TC	1.31388e-16	-2.20187	-0.682417	1.59352e-10	-2.1314	-0.128849	1.87992e-06	-2.24658	-0.364103
53994689	chr12:53994689:G:A	5.91587e-16	0.031277	-1.41092	1.68713e-09	1.49698	-1.39756	0.000224938	3.57359	-1.39968
53995491	chr12:53995491:T:A	4.24633e-16	-1.71122	-4.00186e-10	2.02513e-10	-2.02056	-4.00186e-10	3.01821e-06	-2.13725	-4.00186e-10
53996023	chr12:53996023:A:T	6.11117e-16	-4.48875e-10	-1.34716	3.80338e-10	-4.48875e-10	-1.39031	6.38137e-06	-4.48875e-10	-1.38853
53996113	chr12:53996113:G:A	6.38072e-16	-4.48875e-10	-1.304	4.31864e-10	-4.48875e-10	-1.26326	7.20431e-06	-4.48875e-10	-1.26724
53996486	chr12:53996486:C:T	6.26955e-16	-4.48875e-10	-1.32157	3.94187e-10	-4.48875e-10	-1.35454	6.68437e-06	-4.48875e-10	-1.34214
53996511	chr12:53996511:T:G	7.07841e-16	-4.48875e-10	-1.20023	4.25206e-10	-4.48875e-10	-1.27879	7.15254e-06	-4.48875e-10	-1.27445
53996780	chr12:53996780:GA:G	1.67853e-15	-4.48875e-10	-0.336773	1.25087e-09	-4.48875e-10	-0.199774	2.0157e-05	-4.48875e-10	-0.238366
53996880	chr12:53996880:G:A	8.30677e-16	-4.48875e-10	-1.04021	5.21114e-10	-4.48875e-10	-1.0754	8.91548e-06	-4.48875e-10	-1.05413
53996948	chr12:53996948:C:A	6.57793e-16	-4.48875e-10	-1.27356	4.4307e-10	-4.48875e-10	-1.23764	7.41825e-06	-4.48875e-10	-1.23797
53997053	chr12:53997053:T:G	5.70808e-16	-4.48875e-10	-1.41539	3.74933e-10	-4.48875e-10	-1.40462	6.25699e-06	-4.48875e-10	-1.40822
53997619	chr12:53997619:C:T	9.30269e-16	-4.48875e-10	-0.926972	5.84447e-10	-4.48875e-10	-0.960701	1.00638e-05	-4.48875e-10	-0.932974
53997866	chr12:53997866:C:T	2.47126e-15	-4.48875e-10	0.050036	1.34264e-09	-4.48875e-10	-0.128977	2.3748e-05	-4.48875e-10	-0.0744159
53998665	chr12:53998665:T:C	1.05417e-16	-2.18849	-0.916034	6.253e-11	-2.24669	-0.949029	1.05153e-06	-2.24648	-0.945185
53999032	chr12:53999032:A:T	6.65618e-16	-4.48875e-10	-1.26173	4.15369e-10	-4.48875e-10	-1.3022	6.96923e-06	-4.48875e-10	-1.30041
53999986	chr12:53999986:A:G	8.56898e-16	0.289638	-1.29877	4.17414e-09	2.31546	-1.31016	0.000811219	4.75715	-1.30052
53999990	chr12:53999990:G:A	2.26685e-15	0.984224	-1.02052	7.92007e-09	2.60564	-0.959856	0.00167172	5.12903	-0.949334
54000500	chr12:54000500:C:T	8.60511e-15	1.29767	-4.00186e-10	1.91746e-08	2.52998	-4.00186e-10	0.00335352	4.87585	-4.00186e-10
54000553	chr12:54000553:C:T	5.7493e-16	-4.48875e-10	-1.4082	3.8376e-10	-4.48875e-10	-1.38135	6.36464e-06	-4.48875e-10	-1.39116
54001126	chr12:54001126:A:C	5.73173e-16	-4.48875e-10	-1.41126	3.79039e-10	-4.48875e-10	-1.39373	6.31656e-06	-4.48875e-10	-1.39874
54001270	chr12:54001270:A:G	2.85065e-15	1.10365	-0.910789	8.21887e-09	2.54742	-0.864603	0.00176173	5.08173	-0.849596
54001298	chr12:54001298:G:T	6.16583e-15	2.02074	-1.05641	1.13217e-08	3.17271	-1.1696	0.0032497	5.98359	-1.13919
54001611	chr12:54001611:A:G	6.61216e-16	-4.48875e-10	-1.26837	4.03325e-10	-4.48875e-10	-1.33162	6.77844e-06	-4.48875e-10	-1.32817
54001730	chr12:54001730:T:C	6.82689e-16	-4.48875e-10	-1.23641	4.6888e-10	-4.48875e-10	-1.18102	7.83258e-06	-4.48875e-10	-1.18362
54001878	chr12:54001878:C:T	5.70574e-16	-4.48875e-10	-1.4158	3.73268e-10	-4.48875e-10	-1.40907	6.22944e-06	-4.48875e-10	-1.41263
54002764	chr12:54002764:G:A	1.34784e-15	-4.48875e-10	-0.556188	7.62969e-10	-4.48875e-10	-0.69415	1.36725e-05	-4.48875e-10	-0.626531
54003187	chr12:54003187:A:G	6.46228e-16	0.0275646	-1.31886	1.5879e-09	1.32256	-1.28376	0.000216123	3.4191	-1.28517
54003614	chr12:54003614:C:T	3.08166e-16	-2.03181	-4.00186e-10	1.76341e-10	-2.15895	-4.00186e-10	3.40194e-06	-2.01757	-4.00186e-10
54003938	chr12:54003938:AAAG:A	1.12655e-15	-0.735532	-4.00186e-10	1.84798e-10	-2.11211	-4.00186e-10	4.71467e-06	-1.69124	-4.00186e-10
54004042	chr12:54004042:G:A	6.19557e-16	-4.48875e-10	-1.33344	3.83895e-10	-4.48875e-10	-1.381	6.44513e-06	-4.48875e-10	-1.37859
54005461	chr12:54005461:C:G	6.1698e-16	-4.48875e-10	-1.33761	3.82939e-10	-4.48875e-10	-1.38349	6.42633e-06	-4.48875e-10	-1.38151
54005988	chr12:54005988:T:TCCTGGGG	5.76943e-16	-4.48875e-10	-1.4047	3.71217e-10	-4.48875e-10	-1.41458	6.23289e-06	-4.48875e-10	-1.41208
54006216	chr12:54006216:A:G	6.17327e-16	-4.48875e-10	-1.33705	3.83256e-10	-4.48875e-10	-1.38267	6.43224e-06	-4.48875e-10	-1.38059
54006444	chr12:54006444:C:A	6.43136e-17	-2.247	-1.35167	4.50862e-11	-2.10769	-1.4151	7.61214e-07	-2.10978	-1.40498
54007015	chr12:54007015:T:C	6.25526e-16	-4.48875e-10	-1.32385	3.86474e-10	-4.48875e-10	-1.3743	6.48742e-06	-4.48875e-10	-1.37205
54007016	chr12:54007016:G:A	6.25245e-16	-4.48875e-10	-1.3243	3.86362e-10	-4.48875e-10	-1.37459	6.48547e-06	-4.48875e-10	-1.37235
54007027	chr12:54007027:T:C	6.24216e-16	-4.48875e-10	-1.32595	3.85926e-10	-4.48875e-10	-1.37572	6.47797e-06	-4.48875e-10	-1.37351
54007053	chr12:54007053:G:A	6.31952e-16	-4.48875e-10	-1.31363	3.90575e-10	-4.48875e-10	-1.36375	6.56e-06	-4.48875e-10	-1.36092
54007410	chr12:54007410:C:T	6.42549e-16	-4.48875e-10	-1.297	3.94908e-10	-4.48875e-10	-1.35271	6.63044e-06	-4.48875e-10	-1.35024
54007547	chr12:54007547:A:G	6.64043e-17	-2.24628	-1.3204	4.56053e-11	-2.10204	-1.4093	7.79264e-07	-2.09949	-1.39183
54007825	chr12:54007825:G:A	1.24259e-15	-0.63749	-4.00186e-10	1.43603e-09	-0.0617302	-4.00186e-10	1.7387e-05	-0.386195	-4.00186e-10
54007895	chr12:54007895:G:A	6.108e-16	-4.48875e-10	-1.34768	3.80511e-10	-4.48875e-10	-1.38985	6.3843e-06	-4.48875e-10	-1.38807
54008335	chr12:54008335:C:T	5.70502e-16	-4.48875e-10	-1.41593	3.72014e-10	-4.48875e-10	-1.41244	6.23939e-06	-4.48875e-10	-1.41103
54008446	chr12:54008446:G:A	9.06357e-16	-4.48875e-10	-0.953013	5.71451e-10	-4.48875e-10	-0.983189	9.59374e-06	-4.48875e-10	-0.980805
54008538	chr12:54008538:C:T	6.5009e-16	-4.48875e-10	-1.28534	3.98711e-10	-4.48875e-10	-1.34313	6.7001e-06	-4.48875e-10	-1.33979
54010688	chr12:54010688:G:GC	4.7346e-15	-4.48875e-10	0.700207	2.51943e-09	-4.48875e-10	0.500421	4.45021e-05	-4.48875e-10	0.55362
54012219	chr12:54012219:A:AAAT	4.48675e-15	-4.48875e-10	0.646436	2.39202e-09	-4.48875e-10	0.448527	4.22255e-05	-4.48875e-10	0.501108
54012545	chr12:54012545:A:G	1.41302e-15	-4.48875e-10	-0.508961	7.98954e-10	-4.48875e-10	-0.648065	1.37413e-05	-4.48875e-10	-0.621506
54012693	chr12:54012693:G:A	9.8401e-16	-0.87081	-4.00186e-10	1.07441e-09	-0.351836	-4.00186e-10	1.3447e-05	-0.643159	-4.00186e-10
54013263	chr12:54013263:C:T	9.72244e-16	-0.882839	-4.00186e-10	1.7548e-10	-2.16384	-4.00186e-10	4.37297e-06	-1.76647	-4.00186e-10
54013506	chr12:54013506:C:T	5.91615e-16	0.033173	-1.41276	9.80628e-10	0.955879	-1.39905	0.000136136	3.07407	-1.40233
54013513	chr12:54013513:A:G	3.65331e-16	-0.552632	-1.30901	8.89503e-10	0.692723	-1.23343	0.000101753	2.62901	-1.24838
54013657	chr12:54013657:G:A	6.12598e-16	0.0669222	-1.41166	1.02694e-09	0.999461	-1.39649	0.000144127	3.12878	-1.4
54014218	chr12:54014218:C:T	5.70644e-16	-4.48875e-10	-1.41568	3.71831e-10	-4.48875e-10	-1.41293	6.2136e-06	-4.48875e-10	-1.41518
54014969	chr12:54014969:T:A	6.09161e-16	-4.48875e-10	-1.35036	4.09687e-10	-4.48875e-10	-1.31597	6.89584e-06	-4.48875e-10	-1.311
54015793	chr12:54015793:G:C	5.70778e-16	-4.48875e-10	-1.41545	3.75041e-10	-4.48875e-10	-1.40433	6.25687e-06	-4.48875e-10	-1.40823
54016390	chr12:54016390:G:A	9.10041e-16	-4.48875e-10	-0.948957	5.3691e-10	-4.48875e-10	-1.04554	9.2132e-06	-4.48875e-10	-1.02128
54017145	chr12:54017145:A:G	5.74683e-16	-4.48875e-10	-1.40863	3.88015e-10	-4.48875e-10	-1.37032	6.42691e-06	-4.48875e-10	-1.38142
54017387	chr12:54017387:G:A	5.74983e-16	-4.48875e-10	-1.40811	3.71297e-10	-4.48875e-10	-1.41436	6.22549e-06	-4.48875e-10	-1.41326
54018257	chr12:54018257:C:A	1.30007e-15	-4.48875e-10	-0.592272	7.24325e-10	-4.48875e-10	-0.746128	1.29495e-05	-4.48875e-10	-0.680862
54018781	chr12:54018781:C:T	5.73863e-16	-4.48875e-10	-1.41006	3.84633e-10	-4.48875e-10	-1.37908	6.37856e-06	-4.48875e-10	-1.38897
54018808	chr12:54018808:A:G	5.79694e-16	-4.48875e-10	-1.39995	3.71072e-10	-4.48875e-10	-1.41497	6.23276e-06	-4.48875e-10	-1.4121
54018829	chr12:54018829:G:T	5.81413e-16	-4.48875e-10	-1.39698	3.88223e-10	-4.48875e-10	-1.36979	6.42226e-06	-4.48875e-10	-1.38215
54018957	chr12:54018957:A:G	1.8102e-15	-4.48875e-10	-0.261253	1.49787e-09	-4.48875e-10	-0.0195716	2.33367e-05	-4.48875e-10	-0.0918888
54019434	chr12:54019434:C:A	6.93681e-16	-4.48875e-10	-1.22043	4.23982e-10	-4.48875e-10	-1.28168	7.17994e-06	-4.48875e-10	-1.27062
54019950	chr12:54019950:G:A	1.12397e-15	-4.48875e-10	-0.737824	6.34132e-10	-4.48875e-10	-0.87911	1.119e-05	-4.48875e-10	-0.82689
54020098	chr12:54020098:G:A	5.85284e-16	-4.48875e-10	-1.39035	3.73633e-10	-4.48875e-10	-1.40809	6.28887e-06	-4.48875e-10	-1.40313
54021316	chr12:54021316:G:A	7.10321e-17	-2.12654	-1.37278	8.14314e-11	-1.7048	-1.2268	1.36968e-06	-1.65448	-1.27285
54022103	chr12:54022103:C:T	1.16462e-15	-4.48875e-10	-0.702295	6.84565e-10	-4.48875e-10	-0.802585	1.15634e-05	-4.48875e-10	-0.794071
54023622	chr12:54023622:C:T	5.71363e-16	-4.48875e-10	-1.41442	3.70692e-10	-4.48875e-10	-1.416	6.21046e-06	-4.48875e-10	-1.41568
54023741	chr12:54023741:G:A	4.8602e-15	2.12051	-1.39412	1.38282e-08	3.4933	-1.2902	0.00420589	6.4429	-1.34058
54023781	chr12:54023781:G:A	3.23863e-16	-1.98213	-4.00186e-10	1.81757e-10	-2.1287	-4.00186e-10	2.96621e-06	-2.15463	-4.00186e-10
54023951	chr12:54023951:A:G	2.48396e-16	-2.24742	-4.00186e-10	1.78837e-10	-2.14489	-4.00186e-10	3.21877e-06	-2.07292	-4.00186e-10
54024137	chr12:54024137:A:G	5.70882e-16	-4.48875e-10	-1.41526	3.76608e-10	-4.48875e-10	-1.40016	6.26288e-06	-4.48875e-10	-1.40728
54024200	chr12:54024200:G:A	6.49959e-16	-4.48875e-10	-1.28554	3.8239e-10	-4.48875e-10	-1.38493	6.57651e-06	-4.48875e-10	-1.35841
54024359	chr12:54024359:A:C	5.48976e-15	2.23395	-1.38576	1.60717e-08	3.622	-1.26855	0.00495763	6.59088	-1.32411
54024382	chr12:54024382:A:G	2.53921e-15	0.412461	-0.335299	7.96962e-09	2.18114	-0.529113	0.00162684	4.65017	-0.497688
54024493	chr12:54024493:A:G	7.74679e-16	-4.48875e-10	-1.11	4.5526e-10	-4.48875e-10	-1.2105	7.85998e-06	-4.48875e-10	-1.18013
54024968	chr12:54024968:C:T	7.85582e-16	-4.48875e-10	-1.09602	4.65787e-10	-4.48875e-10	-1.18764	7.7819e-06	-4.48875e-10	-1.19012
54025136	chr12:54025136:G:A	4.47611e-15	2.03327	-1.38921	1.27334e-08	3.39782	-1.2772	0.00377567	6.32499	-1.33058
54025941	chr12:54025941:C:T	4.3432e-16	-1.68866	-4.00186e-10	1.19105e-09	-0.248781	-4.00186e-10	3.41831e-06	-2.01277	-4.00186e-10
54026314	chr12:54026314:C:T	5.36464e-15	2.21813	-1.39299	1.56212e-08	3.61127	-1.28625	0.00484805	6.58142	-1.337
54026398	chr12:54026398:C:T	7.36887e-16	-4.48875e-10	-1.16001	4.49011e-10	-4.48875e-10	-1.22432	7.69169e-06	-4.48875e-10	-1.20178
54026411	chr12:54026411:C:T	5.62147e-16	-1.43068	-4.00186e-10	7.10413e-10	-0.765522	-4.00186e-10	1.59746e-05	-0.470918	-4.00186e-10
54026747	chr12:54026747:A:G	7.37973e-16	-4.48875e-10	-1.15854	4.49674e-10	-4.48875e-10	-1.22285	7.70401e-06	-4.48875e-10	-1.20017
54026838	chr12:54026838:T:G	7.15185e-16	-4.48875e-10	-1.1899	4.35527e-10	-4.48875e-10	-1.25481	7.43673e-06	-4.48875e-10	-1.23548
54026886	chr12:54026886:G:C	5.78789e-16	-4.48875e-10	-1.40151	3.71191e-10	-4.48875e-10	-1.41465	6.20886e-06	-4.48875e-10	-1.41594
54026992	chr12:54026992:G:C	2.13465e-15	1.25569	-1.35208	5.30243e-09	2.64961	-1.40506	0.00136532	5.3623	-1.38507
54027125	chr12:54027125:T:C	3.3091e-16	-1.9606	-4.00186e-10	3.01803e-10	-1.62159	-4.00186e-10	6.56742e-06	-1.35979	-4.00186e-10
54027471	chr12:54027471:A:C	1.37768e-15	-0.778237	0.243944	1.72553e-10	-1.87914	-0.301523	4.07538e-06	-1.73369	-0.103258
54027692	chr12:54027692:C:A	4.46122e-15	1.34131	-0.700579	1.51888e-08	2.88995	-0.592999	0.00412957	5.75109	-0.667075
54027776	chr12:54027776:C:T	7.29254e-16	-4.48875e-10	-1.17042	5.05798e-10	-4.48875e-10	-1.10523	8.48515e-06	-4.48875e-10	-1.1036
54028026	chr12:54028026:T:C	9.31772e-15	0.39199	0.985237	2.86975e-08	2.28514	0.648059	0.00669763	4.8318	0.735792
54030947	chr12:54030947:G:T	4.58117e-15	1.46757	-0.800304	1.74805e-08	3.07396	-0.636486	0.0054579	6.06541	-0.702502
54031088	chr12:54031088:T:C	1.17548e-14	0.623437	0.986137	4.29075e-08	2.71001	0.625422	0.0119321	5.42826	0.716817
54031216	chr12:54031216:G:T	2.87255e-15	0.86359	-0.66308	1.26057e-08	2.75032	-0.639785	0.00322849	5.48044	-0.64259
54031306	chr12:54031306:A:G	2.01758e-15	-4.48875e-10	-0.152793	8.52553e-10	-4.48875e-10	-0.583133	1.57609e-05	-4.48875e-10	-0.484384
54031454	chr12:54031454:T:A	6.91637e-16	-4.48875e-10	-1.22339	4.25447e-10	-4.48875e-10	-1.27823	7.29204e-06	-4.48875e-10	-1.25513
54031773	chr12:54031773:G:A	6.30363e-16	-4.48875e-10	-1.31615	3.88652e-10	-4.48875e-10	-1.36868	6.68152e-06	-4.48875e-10	-1.34257
54031857	chr12:54031857:C:T	6.94171e-16	-4.48875e-10	-1.21973	4.1117e-10	-4.48875e-10	-1.31236	7.03149e-06	-4.48875e-10	-1.29152
54032507	chr12:54032507:C:T	6.25185e-16	-4.48875e-10	-1.3244	3.86852e-10	-4.48875e-10	-1.37332	6.53221e-06	-4.48875e-10	-1.36517
54033101	chr12:54033101:AT:A	2.69826e-15	0.137915	-4.00186e-10	2.27688e-10	-1.90339	-4.00186e-10	6.51548e-06	-1.36773	-4.00186e-10
54033359	chr12:54033359:G:A	6.56538e-16	-4.48875e-10	-1.27547	4.01124e-10	-4.48875e-10	-1.3371	6.92463e-06	-4.48875e-10	-1.30683
54034225	chr12:54034225:A:G	6.28161e-16	-4.48875e-10	-1.31965	3.92208e-10	-4.48875e-10	-1.35958	6.65727e-06	-4.48875e-10	-1.34621
54034580	chr12:54034580:G:C	1.01619e-14	-4.48875e-10	1.46395	3.75197e-09	-4.48875e-10	0.898667	7.47012e-05	-4.48875e-10	1.07158
54034587	chr12:54034587:G:A	1.98588e-15	1.24605	-1.41468	1.97663e-10	-0.631736	-1.41307	5.13023e-06	-0.193125	-1.41364
54034748	chr12:54034748:C:T	2.07559e-14	0.284228	1.89391	6.23932e-08	2.23748	1.47237	0.0159393	4.83977	1.59485
54034816	chr12:54034816:C:T	6.01525e-16	-1.36298	-4.00186e-10	2.17953e-09	0.355495	-4.00186e-10	4.21505e-06	-1.80325	-4.00186e-10
54034916	chr12:54034916:C:T	1.65282e-16	-2.225	-0.429797	1.90561e-10	-2.24443	0.163031	4.53938e-06	-1.36333	-0.365792
54034963	chr12:54034963:G:A	1.7046e-15	1.01985	-1.34121	5.48009e-09	2.59022	-1.31271	0.00156446	5.44268	-1.3293
54035601	chr12:54035601:G:A	2.35116e-15	1.40484	-1.40462	7.22241e-09	2.85756	-1.30398	0.00216599	5.79386	-1.35514
54035688	chr12:54035688:A:T	9.49128e-16	-4.48875e-10	-0.906903	5.74131e-10	-4.48875e-10	-0.97851	9.87574e-06	-4.48875e-10	-0.951834
54035872	chr12:54035872:G:A	5.70535e-16	-4.48875e-10	-1.41587	3.71574e-10	-4.48875e-10	-1.41362	6.21185e-06	-4.48875e-10	-1.41546
54036179	chr12:54036179:G:C	7.17109e-15	-4.48875e-10	1.11537	3.00183e-09	-4.48875e-10	0.675609	5.68626e-05	-4.48875e-10	0.798722
54036184	chr12:54036184:T:C	7.23043e-16	-4.48875e-10	-1.17898	5.11278e-10	-4.48875e-10	-1.09445	8.5228e-06	-4.48875e-10	-1.09917
54037153	chr12:54037153:T:A	3.29434e-16	-1.96507	-4.00186e-10	1.9452e-10	-2.06083	-4.00186e-10	2.80489e-06	-2.21055	-4.00186e-10
54037382	chr12:54037382:T:C	5.4133e-14	-4.48875e-10	3.13675	1.73088e-08	-4.48875e-10	2.4276	0.000371083	-4.48875e-10	2.67451
54037930	chr12:54037930:G:A	2.83214e-16	-2.11624	-4.00186e-10	3.1191e-10	-1.58865	-4.00186e-10	4.05431e-06	-1.84214	-4.00186e-10
54037960	chr12:54037960:T:C	3.26513e-16	-1.97398	-4.00186e-10	1.96312e-10	-2.05166	-4.00186e-10	2.81615e-06	-2.20654	-4.00186e-10
54037991	chr12:54037991:G:A	7.45287e-17	-2.06164	-1.38963	5.80973e-11	-1.87756	-1.39169	1.0455e-06	-1.81517	-1.38225
54038501	chr12:54038501:G:A	5.92689e-16	-1.37778	-4.00186e-10	7.56906e-10	-0.702129	-4.00186e-10	1.75676e-05	-0.375859	-4.00186e-10
54039227	chr12:54039227:G:C	7.96476e-16	0.26476	-1.34701	2.12645e-09	1.46385	-1.133	0.000308719	3.72312	-1.2326
54039699	chr12:54039699:A:C	1.24818e-16	-1.87538	-1.06021	2.68421e-10	-0.585424	-1.15339	2.17012e-05	0.975476	-1.14003
54040845	chr12:54040845:C:G	1.7101e-16	-2.21129	-0.409429	2.17298e-10	-2.24246	0.292356	5.24909e-06	-1.22133	-0.362535
54041029	chr12:54041029:C:CT	1.31735e-16	-2.00461	-0.877048	2.61748e-10	-0.720222	-1.04376	1.94083e-05	0.741704	-1.01792
54041470	chr12:54041470:G:T	8.54638e-16	-4.48875e-10	-1.01177	5.14478e-10	-4.48875e-10	-1.08821	9.01084e-06	-4.48875e-10	-1.04349
54041753	chr12:54041753:C:T	1.42693e-15	-4.48875e-10	-0.499164	7.7147e-10	-4.48875e-10	-0.68307	1.33699e-05	-4.48875e-10	-0.648909
54041932	chr12:54041932:A:G	6.27822e-16	-1.93712	0.616925	9.78741e-10	-0.411441	-0.033659	9.3337e-05	1.1519	0.142405
54042027	chr12:54042027:A:G	2.78206e-16	-1.34514	-0.788945	5.01751e-10	-0.0404267	-1.07284	4.22896e-05	1.52593	-1.02331
54042471	chr12:54042471:A:AT	5.7638e-16	-4.48875e-10	-1.40568	3.79763e-10	-4.48875e-10	-1.39182	6.29539e-06	-4.48875e-10	-1.4021
54042872	chr12:54042872:T:C	1.88718e-15	-1.90751	1.6879	3.68296e-10	-2.23812	0.815637	8.09844e-06	-2.24816	1.09792
54043321	chr12:54043321:G:C	2.34831e-15	-4.48875e-10	-0.000995266	1.26061e-09	-4.48875e-10	-0.192014	2.21238e-05	-4.48875e-10	-0.145261
54043467	chr12:54043467:T:C	5.84038e-16	-4.48875e-10	-1.39248	3.72989e-10	-4.48875e-10	-1.40982	6.27624e-06	-4.48875e-10	-1.40514
54044240	chr12:54044240:C:T	2.29702e-15	-4.48875e-10	-0.0230767	1.23346e-09	-4.48875e-10	-0.213791	2.16592e-05	-4.48875e-10	-0.166485
54044249	chr12:54044249:C:T	5.84445e-16	-4.48875e-10	-1.39178	3.73136e-10	-4.48875e-10	-1.40942	6.27937e-06	-4.48875e-10	-1.40465
54044338	chr12:54044338:T:C	5.72423e-16	-4.48875e-10	-1.41257	3.71283e-10	-4.48875e-10	-1.4144	6.21068e-06	-4.48875e-10	-1.41565
54044500	chr12:54044500:G:A	2.28306e-15	-4.48875e-10	-0.0291744	1.22658e-09	-4.48875e-10	-0.219384	2.15351e-05	-4.48875e-10	-0.172232
54044709	chr12:54044709:GTGTGAGTGTGTGTGTT:G	2.57167e-15	-4.48875e-10	0.0898631	1.36354e-09	-4.48875e-10	-0.113526	2.39954e-05	-4.48875e-10	-0.0640548
54045727	chr12:54045727:A:C	1.6167e-15	-4.48875e-10	-0.374302	8.23521e-10	-4.48875e-10	-0.617779	1.45751e-05	-4.48875e-10	-0.562597
54046564	chr12:54046564:G:A	7.96104e-16	-1.94555	0.86283	1.1219e-09	-0.415349	0.106764	0.000109064	1.15756	0.292457
54046723	chr12:54046723:G:A	2.6698e-16	-2.17527	-4.00186e-10	2.21813e-10	-1.92953	-4.00186e-10	4.7163e-06	-1.69089	-4.00186e-10
54046749	chr12:54046749:C:A	6.33102e-16	-4.48875e-10	-1.31181	4.47473e-10	-4.48875e-10	-1.22775	7.27655e-06	-4.48875e-10	-1.25726
54047059	chr12:54047059:C:T	9.25661e-16	-0.931938	-4.00186e-10	1.25112e-08	2.10301	-4.00186e-10	3.79156e-05	0.393449	-4.00186e-10
54047163	chr12:54047163:T:A	6.39947e-16	-4.48875e-10	-1.30106	4.54176e-10	-4.48875e-10	-1.21288	7.37288e-06	-4.48875e-10	-1.24411
54047448	chr12:54047448:G:A	5.74058e-16	-4.48875e-10	-1.40972	3.70963e-10	-4.48875e-10	-1.41527	6.20881e-06	-4.48875e-10	-1.41595
54047714	chr12:54047714:C:T	1.10711e-16	-1.66864	-1.38689	2.90429e-10	-0.288527	-1.37148	2.83886e-05	1.47191	-1.36784
54047895	chr12:54047895:A:G	7.63282e-16	-4.48875e-10	-1.12482	4.64281e-10	-4.48875e-10	-1.19088	8.0755e-06	-4.48875e-10	-1.15308
54048208	chr12:54048208:G:A	8.54705e-16	-4.48875e-10	-1.01169	5.14522e-10	-4.48875e-10	-1.08813	9.01164e-06	-4.48875e-10	-1.0434
54048286	chr12:54048286:G:A	3.77822e-15	-4.48875e-10	0.474562	2.01931e-09	-4.48875e-10	0.279144	3.47422e-05	-4.48875e-10	0.30604
54049473	chr12:54049473:A:T	6.18303e-15	-4.48875e-10	0.967116	3.12424e-09	-4.48875e-10	0.715579	5.83645e-05	-4.48875e-10	0.824793
54049621	chr12:54049621:T:C	5.70512e-16	-4.48875e-10	-1.41591	3.72107e-10	-4.48875e-10	-1.41219	6.21731e-06	-4.48875e-10	-1.41458
54049761	chr12:54049761:C:T	1.77178e-15	-4.48875e-10	-0.282706	1.09808e-09	-4.48875e-10	-0.330047	1.91899e-05	-4.48875e-10	-0.287533
54049934	chr12:54049934:A:C	1.16813e-16	-2.07731	-0.924564	1.89472e-10	-0.987446	-1.09968	1.18838e-05	0.295612	-1.06235
54050481	chr12:54050481:G:C	9.37907e-16	-4.48875e-10	-0.918795	7.01211e-10	-4.48875e-10	-0.778559	1.08972e-05	-4.48875e-10	-0.85341
54050897	chr12:54050897:C:T	2.66177e-15	-4.48875e-10	0.124298	1.42079e-09	-4.48875e-10	-0.072396	2.49569e-05	-4.48875e-10	-0.0247648
54050949	chr12:54050949:G:A	9.21149e-16	-4.48875e-10	-0.936824	5.70935e-10	-4.48875e-10	-0.984092	9.99033e-06	-4.48875e-10	-0.940298
54052711	chr12:54052711:A:C	2.82371e-16	-1.65611	-0.463109	6.71638e-10	0.144191	-0.96584	3.15741e-05	0.988875	-0.778454
54053018	chr12:54053018:G:A	3.54446e-15	-4.48875e-10	0.410694	1.60382e-09	-4.48875e-10	0.0487747	3.08063e-05	-4.48875e-10	0.185804
54053314	chr12:54053314:T:A	6.95513e-16	-4.48875e-10	-1.2178	4.82999e-10	-4.48875e-10	-1.15135	7.87023e-06	-4.48875e-10	-1.17883
54054859	chr12:54054859:A:G	1.14803e-15	-4.48875e-10	-0.716642	6.15849e-10	-4.48875e-10	-0.908366	1.0851e-05	-4.48875e-10	-0.857654
54055939	chr12:54055939:T:C	4.49811e-16	-1.65362	-4.00186e-10	2.0103e-10	-2.02792	-4.00186e-10	3.39365e-06	-2.02001	-4.00186e-10
54055992	chr12:54055992:C:T	1.80247e-15	-0.265535	-4.00186e-10	4.29227e-09	1.0332	-4.00186e-10	0.000515809	3.00382	-4.00186e-10
54056062	chr12:54056062:C:T	2.18116e-15	-0.0748354	-4.00186e-10	5.43574e-09	1.26938	-4.00186e-10	0.00070744	3.31974	-4.00186e-10
54057092	chr12:54057092:G:A	1.5726e-16	-1.31621	-1.38833	1.90233e-10	-0.692829	-1.39029	2.52839e-05	1.37096	-1.38271
54057516	chr12:54057516:A:G	9.77868e-17	-1.85334	-1.32632	2.71703e-10	-0.534286	-1.19237	0.00021725	3.25197	-1.11284
54057530	chr12:54057530:G:C	9.63302e-17	-1.87451	-1.32015	2.6319e-10	-0.576016	-1.18247	0.000203568	3.17547	-1.10139
54057759	chr12:54057759:G:A	6.52831e-16	-4.48875e-10	-1.28113	4.60872e-10	-4.48875e-10	-1.19825	7.48283e-06	-4.48875e-10	-1.2293
54057841	chr12:54057841:C:T	2.48026e-16	-2.21109	-0.0378227	1.5945e-10	-2.20774	-0.0518988	5.31872e-06	-1.76468	0.193997
54057979	chr12:54057979:G:A	4.59722e-16	-1.63182	-4.00186e-10	1.72788e-10	-2.1793	-4.00186e-10	2.70127e-06	-2.24819	-4.00186e-10
54058491	chr12:54058491:T:G	8.64742e-17	-2.0327	-1.2699	1.941e-10	-0.962175	-1.10082	0.000138473	2.70298	-1.01423
54058570	chr12:54058570:T:C	1.06048e-14	1.50661	-4.00186e-10	1.38388e-09	-0.0987223	-4.00186e-10	3.32275e-05	0.261461	-4.00186e-10
54058728	chr12:54058728:T:C	7.30183e-16	-4.48875e-10	-1.16915	4.43244e-10	-4.48875e-10	-1.23725	7.51615e-06	-4.48875e-10	-1.22486
54060098	chr12:54060098:G:A	9.94753e-17	-1.82713	-1.33541	2.93268e-10	-0.470671	-1.17961	0.000273664	3.47267	-1.10269
54061345	chr12:54061345:C:T	1.12909e-16	-2.21298	-0.822884	7.45674e-11	-2.19272	-0.826939	2.36143e-06	-1.70138	-0.681267
54061420	chr12:54061420:A:G	6.56112e-16	-4.48875e-10	-1.27611	3.89055e-10	-4.48875e-10	-1.36765	6.68875e-06	-4.48875e-10	-1.34149
54061889	chr12:54061889:C:T	6.36745e-16	-4.48875e-10	-1.30608	3.94918e-10	-4.48875e-10	-1.35269	6.61431e-06	-4.48875e-10	-1.35268
54062489	chr12:54062489:A:G	2.51474e-16	-2.23511	-4.00186e-10	1.66076e-10	-2.21892	-4.00186e-10	3.52721e-06	-1.98141	-4.00186e-10
54063306	chr12:54063306:CCTT:C	1.1489e-15	-4.48875e-10	-0.715883	6.31048e-10	-4.48875e-10	-0.883985	1.12647e-05	-4.48875e-10	-0.820244
54063495	chr12:54063495:T:A	1.17791e-15	-4.48875e-10	-0.690948	6.79402e-10	-4.48875e-10	-0.810154	1.20427e-05	-4.48875e-10	-0.753458
54063635	chr12:54063635:C:G	5.19745e-16	-1.50911	-4.00186e-10	2.93932e-10	-1.64802	-4.00186e-10	4.78483e-06	-1.67646	-4.00186e-10
54063780	chr12:54063780:CTCTCACTTAATCTCTAGAAGATCAGATA:C	2.7216e-16	-2.15606	-4.00186e-10	1.70449e-10	-2.19293	-4.00186e-10	2.92738e-06	-2.16781	-4.00186e-10
54063911	chr12:54063911:A:G	1.40794e-16	-1.42114	-1.39401	1.04569e-10	-1.28745	-1.39406	9.26295e-06	0.351978	-1.36787
54064008	chr12:54064008:T:A	5.93317e-16	-4.48875e-10	-1.37672	3.73943e-10	-4.48875e-10	-1.40726	6.31123e-06	-4.48875e-10	-1.39958
54064267	chr12:54064267:G:T	8.40883e-16	-4.48875e-10	-1.02799	5.00862e-10	-4.48875e-10	-1.11504	8.68027e-06	-4.48875e-10	-1.08086
54064558	chr12:54064558:G:A	1.13481e-15	-4.48875e-10	-0.728225	6.24529e-10	-4.48875e-10	-0.89437	1.11416e-05	-4.48875e-10	-0.831225
54065146	chr12:54065146:A:G	1.01629e-16	-1.88587	-1.25524	2.78955e-10	-0.646338	-1.05398	0.000260906	3.28051	-0.958264
54065632	chr12:54065632:A:G	7.99163e-16	-4.48875e-10	-1.07888	4.78857e-10	-4.48875e-10	-1.15997	8.01628e-06	-4.48875e-10	-1.16044
54065846	chr12:54065846:A:T	6.41466e-16	-4.48875e-10	-1.29869	4.22486e-10	-4.48875e-10	-1.28521	7.17171e-06	-4.48875e-10	-1.27177
54066824	chr12:54066824:G:C	2.58408e-16	-2.20791	-4.00186e-10	1.63898e-10	-2.23212	-4.00186e-10	2.71331e-06	-2.24375	-4.00186e-10
54067090	chr12:54067090:A:G	6.42557e-16	-4.48875e-10	-1.29699	4.34663e-10	-4.48875e-10	-1.2568	7.18029e-06	-4.48875e-10	-1.27057
54067541	chr12:54067541:A:G	6.18616e-17	-2.24477	-1.39278	5.11136e-11	-1.98154	-1.41578	1.88465e-06	-1.19311	-1.41507
54067610	chr12:54067610:G:A	7.3652e-16	-4.48875e-10	-1.16051	4.57752e-10	-4.48875e-10	-1.20504	7.7937e-06	-4.48875e-10	-1.1886
54068159	chr12:54068159:A:G	6.18664e-16	-4.48875e-10	-1.33488	4.24703e-10	-4.48875e-10	-1.27998	6.88961e-06	-4.48875e-10	-1.3119
54069213	chr12:54069213:A:G	3.40026e-16	-1.05475	-0.87867	1.95129e-10	-1.23821	-0.819497	2.23623e-06	-1.6424	-0.794723
54069247	chr12:54069247:A:C	1.10301e-15	-4.48875e-10	-0.756646	6.10736e-10	-4.48875e-10	-0.916702	1.08864e-05	-4.48875e-10	-0.854403
54069424	chr12:54069424:C:A	2.91454e-15	-4.48875e-10	0.215021	1.44078e-09	-4.48875e-10	-0.0584248	2.43162e-05	-4.48875e-10	-0.0507716
54069677	chr12:54069677:G:A	2.82983e-16	-2.11706	-4.00186e-10	2.44815e-10	-1.83086	-4.00186e-10	4.72837e-06	-1.68833	-4.00186e-10
54069949	chr12:54069949:T:C	1.77817e-15	-4.48875e-10	-0.279105	8.53254e-10	-4.48875e-10	-0.58231	1.57729e-05	-4.48875e-10	-0.483619
54069983	chr12:54069983:C:T	5.86326e-16	-4.48875e-10	-1.38857	3.90839e-10	-4.48875e-10	-1.36307	6.46325e-06	-4.48875e-10	-1.37578
54071126	chr12:54071126:G:A	3.53969e-15	0.409347	-4.00186e-10	7.17325e-10	-0.755839	-4.00186e-10	5.13656e-05	0.697053	-4.00186e-10
54071147	chr12:54071147:G:A	2.60567e-16	-2.19959	-4.00186e-10	1.6451e-10	-2.2284	-4.00186e-10	2.71034e-06	-2.24484	-4.00186e-10
54071180	chr12:54071180:T:C	3.07826e-16	-2.03291	-4.00186e-10	2.24497e-10	-1.91751	-4.00186e-10	6.17635e-06	-1.42119	-4.00186e-10
54071880	chr12:54071880:A:G	1.24452e-16	-2.23446	-0.704072	6.77302e-11	-2.20677	-0.909067	2.3029e-06	-1.67522	-0.732521
54072311	chr12:54072311:G:A	4.12469e-16	-1.8239	0.0836086	5.55401e-10	-0.878877	-0.132799	0.000542335	2.90943	0.144541
54072824	chr12:54072824:T:G	3.93677e-16	-1.78691	-4.00186e-10	1.99469e-10	-2.03571	-4.00186e-10	4.2747e-06	-1.7892	-4.00186e-10
54073077	chr12:54073077:G:A	1.02637e-14	1.47392	-4.00186e-10	4.70111e-09	1.12419	-4.00186e-10	0.000138853	1.6915	-4.00186e-10
54073080	chr12:54073080:G:A	1.15071e-15	-4.48875e-10	-0.714309	6.34102e-10	-4.48875e-10	-0.879157	1.13265e-05	-4.48875e-10	-0.814767
54073410	chr12:54073410:C:A	5.70516e-16	-4.48875e-10	-1.41591	3.71628e-10	-4.48875e-10	-1.41347	6.2185e-06	-4.48875e-10	-1.41439
54073930	chr12:54073930:T:C	9.54935e-16	-4.48875e-10	-0.900804	5.59957e-10	-4.48875e-10	-1.00351	9.77015e-06	-4.48875e-10	-0.962584
54074101	chr12:54074101:G:A	1.66614e-16	-1.55675	-1.09002	1.94712e-10	-1.03462	-1.02522	2.57678e-05	1.01362	-1.00641
54074488	chr12:54074488:C:T	1.60434e-16	-1.97401	-0.710557	2.47826e-10	-1.10467	-0.713975	0.000170207	2.43882	-0.543727
54074733	chr12:54074733:G:C	1.63401e-15	-0.363655	-4.00186e-10	1.85333e-10	-2.10921	-4.00186e-10	4.68257e-06	-1.69807	-4.00186e-10
54075698	chr12:54075698:A:G	2.4962e-15	-4.48875e-10	0.0600776	1.25563e-09	-4.48875e-10	-0.195973	2.11009e-05	-4.48875e-10	-0.192601
54075804	chr12:54075804:T:A	1.65768e-16	-2.17344	-0.478419	7.63942e-11	-2.24188	-0.753577	2.44528e-06	-1.82792	-0.519834
54075814	chr12:54075814:G:A	8.80661e-16	-4.48875e-10	-0.981774	5.11588e-10	-4.48875e-10	-1.09385	8.8116e-06	-4.48875e-10	-1.06585
54075966	chr12:54075966:G:T	6.09785e-16	-4.48875e-10	-1.34934	4.11618e-10	-4.48875e-10	-1.31127	6.84598e-06	-4.48875e-10	-1.31825
54077043	chr12:54077043:C:T	5.95174e-16	-4.48875e-10	-1.37359	3.7438e-10	-4.48875e-10	-1.4061	6.324e-06	-4.48875e-10	-1.39756
54077209	chr12:54077209:T:A	2.10639e-16	-2.14934	-0.262954	3.19896e-10	-1.47345	-0.0899187	0.000177676	1.74036	0.197688
54077284	chr12:54077284:T:C	5.80341e-16	-4.48875e-10	-1.39883	3.8534e-10	-4.48875e-10	-1.37724	6.42126e-06	-4.48875e-10	-1.3823
54077285	chr12:54077285:G:A	3.08656e-15	-4.48875e-10	0.272364	1.6802e-09	-4.48875e-10	0.0952979	2.85697e-05	-4.48875e-10	0.11043
54077453	chr12:54077453:G:A	6.88243e-16	-4.48875e-10	-1.2283	4.31491e-10	-4.48875e-10	-1.26412	7.25081e-06	-4.48875e-10	-1.2608
54077562	chr12:54077562:C:T	1.49304e-15	-4.48875e-10	-0.453874	8.47003e-10	-4.48875e-10	-0.589663	1.52888e-05	-4.48875e-10	-0.514796
54077608	chr12:54077608:T:C	1.18177e-15	-1.91521	1.22753	1.44351e-09	-1.27577	1.21923	0.000425074	1.081	1.72934
54077627	chr12:54077627:C:T	1.06271e-15	-1.91153	1.11766	1.301e-09	-1.26977	1.10929	0.000381592	1.09305	1.60939
54077630	chr12:54077630:T:C	1.20309e-15	-1.89768	1.22789	1.49169e-09	-1.24372	1.22001	0.000451072	1.13937	1.73034
54077783	chr12:54077783:C:T	8.64141e-16	-4.48875e-10	-1.00071	5.21021e-10	-4.48875e-10	-1.07558	8.97871e-06	-4.48875e-10	-1.04706
54077889	chr12:54077889:T:G	4.43054e-16	-1.66876	-4.00186e-10	2.52472e-10	-1.80007	-4.00186e-10	4.15157e-06	-1.81843	-4.00186e-10
54077981	chr12:54077981:T:C	7.33715e-17	-2.15621	-1.3107	4.05466e-11	-2.24349	-1.38543	8.89956e-07	-2.00044	-1.35806
54078304	chr12:54078304:GCTGGTGTTTACCCCTTTCCTCCCA:G	7.2215e-17	-2.23929	-1.24351	8.4458e-11	-2.08438	-0.810736	1.75212e-06	-1.44769	-1.23339
54078386	chr12:54078386:C:T	7.07476e-17	-2.24362	-1.25971	8.45839e-11	-2.05719	-0.836429	1.68079e-06	-1.47326	-1.24939
54078422	chr12:54078422:C:T	5.80827e-16	-4.48875e-10	-1.39799	3.9207e-10	-4.48875e-10	-1.35993	6.44076e-06	-4.48875e-10	-1.37927
54078484	chr12:54078484:C:T	5.88009e-16	-4.48875e-10	-1.38571	3.99711e-10	-4.48875e-10	-1.34063	6.625e-06	-4.48875e-10	-1.35106
54078516	chr12:54078516:T:G	9.20174e-17	-2.17359	-1.06688	2.09455e-10	-1.33724	-0.64962	0.000108072	1.93573	-0.49485
54078548	chr12:54078548:A:G	6.14861e-16	-4.48875e-10	-1.34105	3.76348e-10	-4.48875e-10	-1.40085	6.41384e-06	-4.48875e-10	-1.38346
54078575	chr12:54078575:A:C	7.94467e-16	-4.48875e-10	-1.08477	4.76207e-10	-4.48875e-10	-1.16552	8.29587e-06	-4.48875e-10	-1.12616
54078822	chr12:54078822:A:G	9.21345e-16	-4.48875e-10	-0.936612	4.90234e-10	-4.48875e-10	-1.13648	8.80573e-06	-4.48875e-10	-1.06651
54079040	chr12:54079040:C:T	7.23338e-16	-4.48875e-10	-1.17857	4.27818e-10	-4.48875e-10	-1.27267	7.36378e-06	-4.48875e-10	-1.24534
54079060	chr12:54079060:T:G	9.47086e-16	-4.48875e-10	-0.909057	5.01144e-10	-4.48875e-10	-1.11447	9.01851e-06	-4.48875e-10	-1.04264
54079170	chr12:54079170:G:A	1.84082e-15	-4.48875e-10	-0.244478	8.11715e-10	-4.48875e-10	-0.632219	1.58368e-05	-4.48875e-10	-0.479577
54079398	chr12:54079398:C:T	6.41303e-16	-1.29894	-4.00186e-10	1.15107e-09	-0.282921	-4.00186e-10	9.37665e-05	1.29889	-4.00186e-10
54079611	chr12:54079611:C:G	9.22992e-16	-4.48875e-10	-0.934826	4.8788e-10	-4.48875e-10	-1.1413	8.73711e-06	-4.48875e-10	-1.07434
54079654	chr12:54079654:G:A	5.78585e-16	-4.48875e-10	-1.40186	3.89008e-10	-4.48875e-10	-1.36777	6.46009e-06	-4.48875e-10	-1.37627
54079672	chr12:54079672:T:C	5.82272e-16	-4.48875e-10	-1.39551	3.71343e-10	-4.48875e-10	-1.41424	6.23496e-06	-4.48875e-10	-1.41174
54080841	chr12:54080841:C:T	1.44398e-15	-4.48875e-10	-0.48729	7.64001e-10	-4.48875e-10	-0.692799	1.39356e-05	-4.48875e-10	-0.607469
54080902	chr12:54080902:T:A	5.94887e-16	-4.48875e-10	-1.37408	3.81919e-10	-4.48875e-10	-1.38616	6.46728e-06	-4.48875e-10	-1.37516
54081027	chr12:54081027:C:G	8.76375e-16	-4.48875e-10	-0.986652	5.09038e-10	-4.48875e-10	-1.09884	8.73472e-06	-4.48875e-10	-1.07461
54081042	chr12:54081042:A:T	5.97189e-16	-4.48875e-10	-1.37021	3.78943e-10	-4.48875e-10	-1.39398	6.38161e-06	-4.48875e-10	-1.3885
54081158	chr12:54081158:C:T	6.90453e-16	-4.48875e-10	-1.2251	4.43895e-10	-4.48875e-10	-1.23578	7.57677e-06	-4.48875e-10	-1.21683
54081413	chr12:54081413:C:G	7.68447e-16	-4.48875e-10	-1.11808	5.75309e-10	-4.48875e-10	-0.97646	9.1378e-06	-4.48875e-10	-1.0295
54081661	chr12:54081661:C:A	9.22754e-15	-4.48875e-10	1.3675	4.66683e-09	-4.48875e-10	1.11687	8.13689e-05	-4.48875e-10	1.15708
54082078	chr12:54082078:A:T	5.79267e-16	-4.48875e-10	-1.40068	3.70687e-10	-4.48875e-10	-1.41601	6.23391e-06	-4.48875e-10	-1.41191
54082112	chr12:54082112:T:C	1.66591e-16	-1.96573	-0.681177	3.30016e-10	-0.95915	-0.573076	0.00102944	4.01243	-0.317575
54082377	chr12:54082377:T:C	1.93918e-16	-1.07911	-1.4159	1.29022e-10	-1.20607	-1.26531	6.61082e-07	-2.24299	-1.41281
54082453	chr12:54082453:A:C	2.43297e-16	-2.04809	-0.22007	3.39086e-10	-1.16849	-0.336623	0.000689514	3.2189	0.0751751
54082874	chr12:54082874:TC:T	6.06838e-16	-4.48875e-10	-1.35419	3.83061e-10	-4.48875e-10	-1.38317	6.46802e-06	-4.48875e-10	-1.37505
54082988	chr12:54082988:G:A	2.42386e-16	-2.00136	-0.270551	8.44245e-11	-2.24208	-0.653429	2.44441e-06	-2.00238	-0.345726
54083453	chr12:54083453:G:A	5.70473e-16	-4.48875e-10	-1.41598	3.77396e-10	-4.48875e-10	-1.39807	6.38356e-06	-4.48875e-10	-1.38819
54083478	chr12:54083478:T:C	3.80319e-16	-1.94931	0.127872	1.17016e-10	-2.23329	-0.33576	3.42718e-06	-2.04748	0.0372991
54083894	chr12:54083894:C:T	9.20278e-15	1.93162	-0.566802	3.86866e-09	1.67162	-0.742322	0.000928705	4.29699	-0.705114
54084013	chr12:54084013:A:G	9.91413e-17	-2.24189	-0.924011	8.50352e-11	-1.87485	-1.01346	1.31168e-05	0.15305	-0.821074
54084742	chr12:54084742:G:A	8.66233e-16	-0.349548	-0.648744	8.23964e-10	0.251166	-0.868407	0.000241543	3.07276	-0.82763
54084834	chr12:54084834:A:G	8.4445e-17	-2.24823	-1.07811	7.56622e-11	-1.9435	-1.06159	9.70622e-06	-0.0370805	-0.932068
54084860	chr12:54084860:G:T	1.21049e-15	-0.19478	-0.468884	9.80706e-11	-1.76892	-0.976765	1.13079e-06	-2.16588	-0.953118
54084970	chr12:54084970:C:T	5.95651e-16	-4.48875e-10	-1.37279	4.00911e-10	-4.48875e-10	-1.33763	6.61717e-06	-4.48875e-10	-1.35225
54085315	chr12:54085315:T:C	3.41445e-16	-1.59058	-0.338683	9.22629e-10	-0.266666	-0.237474	0.00534493	5.25827	0.0837161
54085426	chr12:54085426:G:A	9.98888e-17	-2.23598	-0.922412	8.85708e-11	-1.83546	-1.0121	1.44784e-05	0.250428	-0.819687
54085465	chr12:54085465:C:T	6.39964e-16	-4.48875e-10	-1.30104	3.89892e-10	-4.48875e-10	-1.3655	6.61844e-06	-4.48875e-10	-1.35205
54085466	chr12:54085466:T:C	9.1556e-17	-2.24164	-1.00386	8.13655e-11	-1.86444	-1.06797	1.24951e-05	0.178257	-0.894835
54086648	chr12:54086648:A:G	1.23868e-15	-4.48875e-10	-0.640644	9.40928e-10	-4.48875e-10	-0.484501	1.60584e-05	-4.48875e-10	-0.465682
54086721	chr12:54086721:C:T	6.61776e-16	-1.26752	-4.00186e-10	2.25728e-10	-1.91204	-4.00186e-10	5.53421e-06	-1.53097	-4.00186e-10
54087130	chr12:54087130:G:A	1.1116e-15	-4.48875e-10	-0.748893	8.33729e-10	-4.48875e-10	-0.60546	1.41625e-05	-4.48875e-10	-0.59132
54087170	chr12:54087170:C:A	1.25782e-15	-4.48875e-10	-0.625312	7.12657e-10	-4.48875e-10	-0.762368	1.26532e-05	-4.48875e-10	-0.704002
54087486	chr12:54087486:T:C	1.30135e-15	-4.48875e-10	-0.591287	7.95707e-10	-4.48875e-10	-0.652137	1.45321e-05	-4.48875e-10	-0.565554
54087511	chr12:54087511:G:A	4.58761e-16	-1.4066	-0.227321	1.08754e-09	-0.0294211	-0.310274	0.00847569	5.72601	0.0770284
54087938	chr12:54087938:A:T	6.1851e-16	-4.48875e-10	-1.33513	4.22382e-10	-4.48875e-10	-1.28546	6.91695e-06	-4.48875e-10	-1.30794
54088082	chr12:54088082:C:G	3.44154e-16	-1.92136	-4.00186e-10	1.80606e-10	-2.13505	-4.00186e-10	2.73851e-06	-2.2345	-4.00186e-10
54088186	chr12:54088186:G:A	6.0272e-16	-4.48875e-10	-1.36099	4.15747e-10	-4.48875e-10	-1.30129	6.86572e-06	-4.48875e-10	-1.31537
54088422	chr12:54088422:C:A	4.75518e-16	-0.554655	-1.04339	4.8301e-10	0.0644808	-1.21581	0.000125941	2.78827	-1.19436
54088718	chr12:54088718:A:G	2.73974e-16	-1.21699	-0.932419	1.39947e-10	-1.51507	-0.875031	9.04148e-06	-0.260959	-0.779133
54089023	chr12:54089023:A:C	7.27343e-16	-0.760032	-0.413016	6.27202e-10	-0.155483	-0.734616	0.000153054	2.45386	-0.664977
54089402	chr12:54089402:C:T	4.73064e-16	-1.33917	-0.264044	1.17449e-09	0.081166	-0.343943	0.0100637	5.93688	0.0378935
54089418	chr12:54089418:T:C	3.94704e-16	-1.39907	-0.385236	1.0036e-09	0.00979767	-0.429821	0.00813203	5.83194	-0.0702892
54089901	chr12:54089901:G:A	3.94586e-16	-1.89176	0.107154	1.168e-10	-2.21701	-0.353902	3.2066e-06	-2.08946	0.0127588
54089954	chr12:54089954:C:A	4.51763e-16	-1.27801	-0.371278	1.13826e-09	0.1576	-0.451716	0.0105916	6.11229	-0.086384
54089973	chr12:54089973:T:C	1.96573e-16	-1.43554	-1.04588	5.46124e-10	-0.000201224	-1.02832	0.00379884	5.81955	-0.819016
54090128	chr12:54090128:T:C	6.24742e-16	-4.48875e-10	-1.32511	4.2791e-10	-4.48875e-10	-1.27245	7.11286e-06	-4.48875e-10	-1.28001
54090376	chr12:54090376:G:T	2.14214e-15	-4.48875e-10	-0.0928847	1.72719e-09	-4.48875e-10	0.122884	2.89829e-05	-4.48875e-10	0.124792
54090869	chr12:54090869:T:G	7.83787e-16	-4.48875e-10	-1.09831	4.75169e-10	-4.48875e-10	-1.1677	8.42019e-06	-4.48875e-10	-1.11128
54090958	chr12:54090958:GCACTGGGGA:G	4.10846e-16	-1.45224	-0.291989	1.02103e-09	-0.0953676	-0.307433	0.00764152	5.62754	0.071899
54091227	chr12:54091227:C:T	7.64814e-16	-4.48875e-10	-1.12281	5.31106e-10	-4.48875e-10	-1.05641	8.78586e-06	-4.48875e-10	-1.06877
54091342	chr12:54091342:A:G	5.83334e-16	-1.3678	-0.0258906	1.43526e-09	0.0177468	-0.0800109	0.0126662	5.85944	0.345335
54091840	chr12:54091840:A:G	9.18386e-16	-4.48875e-10	-0.939829	6.14971e-10	-4.48875e-10	-0.909793	1.30655e-05	-4.48875e-10	-0.671939
54092917	chr12:54092917:T:A	2.62897e-15	1.52221	-1.41031	3.78123e-09	2.31474	-1.40831	0.0161946	7.85454	-1.40402
54093197	chr12:54093197:C:T	6.755e-16	-4.48875e-10	-1.24699	4.74474e-10	-4.48875e-10	-1.16916	7.68611e-06	-4.48875e-10	-1.2025
54093287	chr12:54093287:A:G	6.14479e-16	-4.48875e-10	-1.34167	3.86167e-10	-4.48875e-10	-1.3751	6.53063e-06	-4.48875e-10	-1.36541
54093984	chr12:54093984:G:A	3.30448e-16	-0.630222	-1.33178	3.23239e-10	-0.172322	-1.38065	7.70528e-05	2.47522	-1.37264
54094020	chr12:54094020:A:C	6.6564e-16	-4.48875e-10	-1.2617	3.90822e-10	-4.48875e-10	-1.36311	6.79037e-06	-4.48875e-10	-1.32641
54094188	chr12:54094188:T:G	2.46114e-15	1.03337	-0.987439	3.04264e-09	1.91407	-1.22496	0.0101428	7.19568	-1.21308
54094191	chr12:54094191:C:G	1.30032e-15	-0.592083	-4.00186e-10	5.58592e-10	-1.00595	-4.00186e-10	8.53346e-06	-1.09792	-4.00186e-10
54094269	chr12:54094269:G:C	1.68925e-16	-1.58762	-1.04537	6.22608e-10	-0.133331	-0.764119	0.00353898	5.5032	-0.573524
54094332	chr12:54094332:C:T	1.37007e-14	-4.48875e-10	1.76275	6.74272e-09	-4.48875e-10	1.48485	0.000118356	-4.48875e-10	1.53178
54094642	chr12:54094642:A:G	2.86181e-16	-0.694439	-1.41138	2.18067e-10	-0.543863	-1.4027	3.62396e-05	1.73994	-1.3917
54095031	chr12:54095031:G:A	7.18054e-16	-1.1859	-4.00186e-10	2.37358e-10	-1.8618	-4.00186e-10	5.94995e-06	-1.45853	-4.00186e-10
54095032	chr12:54095032:T:C	1.02646e-15	-2.03958	1.211	3.02422e-10	-2.24695	0.627404	1.07697e-05	-1.96159	1.09642
54095267	chr12:54095267:G:A	2.13174e-15	0.987341	-1.08509	2.71142e-09	1.87384	-1.29998	0.00879236	7.13075	-1.29103
54095293	chr12:54095293:T:C	4.91763e-16	-1.56445	-4.00186e-10	2.97124e-10	-1.63722	-4.00186e-10	4.50597e-06	-1.73651	-4.00186e-10
54095696	chr12:54095696:T:C	4.95732e-16	-1.55641	-4.00186e-10	3.03145e-10	-1.61716	-4.00186e-10	4.58494e-06	-1.71914	-4.00186e-10
54095880	chr12:54095880:G:C	3.13427e-16	-0.69858	-1.3163	2.27094e-10	-0.587734	-1.31827	3.80515e-05	1.67037	-1.27335
54095892	chr12:54095892:C:T	7.24254e-16	-4.48875e-10	-1.1773	5.28949e-10	-4.48875e-10	-1.06048	8.49133e-06	-4.48875e-10	-1.10287
54096037	chr12:54096037:G:A	2.87262e-16	-0.805724	-1.29633	1.77432e-09	0.840847	-0.69104	0.127911	9.02098	-0.503798
54096541	chr12:54096541:T:C	1.39301e-15	-4.48875e-10	-0.523226	7.25628e-10	-4.48875e-10	-0.744331	1.3842e-05	-4.48875e-10	-0.614211
54096698	chr12:54096698:G:A	1.62238e-16	-2.2444	-0.428986	2.56186e-10	-1.39082	-0.394642	4.60561e-06	-1.44867	-0.265968
54096729	chr12:54096729:G:C	5.82455e-16	-4.48875e-10	-1.3952	3.71555e-10	-4.48875e-10	-1.41367	6.23804e-06	-4.48875e-10	-1.41125
54096759	chr12:54096759:T:G	5.93074e-16	-4.48875e-10	-1.37713	3.74047e-10	-4.48875e-10	-1.40699	6.30887e-06	-4.48875e-10	-1.39996
54097154	chr12:54097154:A:G	2.29469e-16	-1.89202	-0.434662	1.16864e-10	-1.79364	-0.776717	2.89544e-05	1.04379	-0.919989
54097440	chr12:54097440:A:G	5.61365e-15	1.55344	-0.682927	4.25185e-09	1.74325	-0.719503	0.0553455	8.1516	-0.472161
54097454	chr12:54097454:CT:C	1.34943e-15	-4.48875e-10	-0.555012	7.61872e-10	-4.48875e-10	-0.69559	1.30767e-05	-4.48875e-10	-0.671083
54098490	chr12:54098490:C:T	9.33363e-16	-4.48875e-10	-0.923653	5.46987e-10	-4.48875e-10	-1.02694	9.21229e-06	-4.48875e-10	-1.02138
54098568	chr12:54098568:A:C	1.06082e-16	-2.07522	-1.02302	7.62237e-11	-2.22564	-0.772054	3.03768e-05	0.577096	-0.405331
54098730	chr12:54098730:T:A	6.46577e-17	-2.17807	-1.41527	4.16816e-11	-2.1878	-1.41351	1.68436e-05	0.931075	-1.34902
54098782	chr12:54098782:T:C	1.01169e-16	-2.05867	-1.08699	6.93977e-11	-2.2311	-0.860411	2.54071e-05	0.508802	-0.515687
54099480	chr12:54099480:C:T	8.27458e-15	2.23169	-0.973192	5.72998e-09	2.29625	-0.974153	0.102429	9.07392	-0.778908
54099764	chr12:54099764:A:G	1.73882e-15	-4.48875e-10	-0.301487	1.37579e-09	-4.48875e-10	-0.104585	2.15921e-05	-4.48875e-10	-0.169587
54099816	chr12:54099816:T:A	5.71504e-16	-4.48875e-10	-1.41418	3.75122e-10	-4.48875e-10	-1.40412	6.26839e-06	-4.48875e-10	-1.4064
54099838	chr12:54099838:AAAAGAATCTATTTTCTTATTAAT:A	1.79018e-15	-4.48875e-10	-0.272378	1.4199e-09	-4.48875e-10	-0.0730242	2.22669e-05	-4.48875e-10	-0.138814
54099880	chr12:54099880:A:G	7.54233e-17	-2.0304	-1.40893	3.94648e-11	-2.24183	-1.41413	9.82917e-06	0.393435	-1.35
54100106	chr12:54100106:T:A	7.01555e-16	-4.48875e-10	-1.20915	4.88885e-10	-4.48875e-10	-1.13924	7.93919e-06	-4.48875e-10	-1.1701
54100439	chr12:54100439:G:A	6.20041e-16	-4.48875e-10	-1.33266	4.27192e-10	-4.48875e-10	-1.27413	7.03694e-06	-4.48875e-10	-1.29074
54100459	chr12:54100459:A:G	1.5681e-15	-4.48875e-10	-0.404828	1.22653e-09	-4.48875e-10	-0.219421	1.93071e-05	-4.48875e-10	-0.281443
54100515	chr12:54100515:A:G	1.66805e-15	-4.48875e-10	-0.343037	1.31158e-09	-4.48875e-10	-0.152379	2.06032e-05	-4.48875e-10	-0.216469
54100614	chr12:54100614:C:T	1.63917e-15	-4.48875e-10	-0.360504	1.2896e-09	-4.48875e-10	-0.169278	2.02682e-05	-4.48875e-10	-0.232861
54100943	chr12:54100943:G:A	1.79562e-15	-4.48875e-10	-0.269342	1.42303e-09	-4.48875e-10	-0.0708227	2.23145e-05	-4.48875e-10	-0.136679
54101076	chr12:54101076:A:G	1.6227e-15	-4.48875e-10	-0.370599	1.27296e-09	-4.48875e-10	-0.182268	2.00163e-05	-4.48875e-10	-0.245366
54101084	chr12:54101084:C:A	1.7204e-15	-4.48875e-10	-0.312132	1.35636e-09	-4.48875e-10	-0.118806	2.12933e-05	-4.48875e-10	-0.183522
54101518	chr12:54101518:C:T	6.45424e-16	-4.48875e-10	-1.29254	4.49226e-10	-4.48875e-10	-1.22384	7.38291e-06	-4.48875e-10	-1.24275
54101547	chr12:54101547:A:G	1.96109e-15	-4.48875e-10	-0.181188	1.55815e-09	-4.48875e-10	0.0198864	2.44138e-05	-4.48875e-10	-0.0467677
54101795	chr12:54101795:G:A	6.7601e-16	-4.48875e-10	-1.24624	4.84878e-10	-4.48875e-10	-1.14747	7.97313e-06	-4.48875e-10	-1.16584
54102222	chr12:54102222:T:C	8.6044e-17	-1.89636	-1.41122	1.85679e-10	-0.781027	-1.32632	0.0886547	9.35383	-1.20324
54102435	chr12:54102435:A:G	1.53514e-16	-1.77429	-0.954367	3.85364e-09	0.925043	0.000363065	0.00364943	5.09205	-0.131637
54102514	chr12:54102514:C:T	1.04626e-15	-4.48875e-10	-0.809466	8.06212e-10	-4.48875e-10	-0.639021	1.27766e-05	-4.48875e-10	-0.694301
54102569	chr12:54102569:A:G	3.77462e-16	-0.47368	-1.3553	6.87917e-10	0.186629	-0.984328	0.000341407	3.59539	-1.00423
54102612	chr12:54102612:A:G	5.78939e-16	-4.48875e-10	-1.40125	3.96663e-10	-4.48875e-10	-1.34828	6.53217e-06	-4.48875e-10	-1.36518
54102703	chr12:54102703:G:T	6.62178e-17	-2.22762	-1.34188	7.4518e-11	-1.94785	-1.07248	0.000748912	4.18999	-0.813288
54102873	chr12:54102873:G:GA	3.05005e-15	1.56251	-1.30205	2.58696e-09	1.85748	-1.33061	0.0252726	8.16429	-1.26873
54103073	chr12:54103073:C:T	7.48763e-16	-4.48875e-10	-1.14402	4.27644e-10	-4.48875e-10	-1.27308	7.02947e-06	-4.48875e-10	-1.2918
54103132	chr12:54103132:G:A	1.85162e-15	1.17726	-1.41589	7.69906e-09	2.89519	-1.27771	0.0805456	9.34804	-1.29338
54103332	chr12:54103332:T:C	1.28045e-15	0.715535	-1.32301	1.82912e-10	-0.714026	-1.40833	3.15113e-06	-0.694223	-1.39993
54103894	chr12:54103894:G:A	1.31553e-15	-4.48875e-10	-0.580455	1.04319e-09	-4.48875e-10	-0.38133	1.64266e-05	-4.48875e-10	-0.443014
54103910	chr12:54103910:T:C	6.37941e-16	-4.48875e-10	-1.3042	4.37559e-10	-4.48875e-10	-1.25016	7.23574e-06	-4.48875e-10	-1.26288
54104028	chr12:54104028:C:T	6.18295e-16	-4.48875e-10	-1.33548	3.80836e-10	-4.48875e-10	-1.389	6.43497e-06	-4.48875e-10	-1.38017
54104046	chr12:54104046:G:A	1.40007e-15	-4.48875e-10	-0.518166	1.11786e-09	-4.48875e-10	-0.312196	1.75661e-05	-4.48875e-10	-0.375946
54104758	chr12:54104758:G:T	2.66464e-15	-4.48875e-10	0.125378	2.54138e-09	-4.48875e-10	0.509097	4.70966e-05	-4.48875e-10	0.610287
54104788	chr12:54104788:T:C	1.78332e-15	1.13311	-1.40933	1.47936e-09	1.35535	-1.38735	0.0114461	7.51334	-1.40985
54104895	chr12:54104895:A:G	8.96033e-17	-1.90287	-1.36419	2.30646e-10	-0.80869	-1.08179	0.142758	9.47036	-0.843369
54105453	chr12:54105453:G:T	6.59932e-16	-4.48875e-10	-1.27031	3.98092e-10	-4.48875e-10	-1.34469	6.75566e-06	-4.48875e-10	-1.33153
54105592	chr12:54105592:G:A	1.94096e-15	1.21451	-1.40602	1.5607e-09	1.43589	-1.41437	0.0132055	7.64537	-1.3989
54106112	chr12:54106112:A:G	6.56712e-17	-2.19592	-1.38187	5.20162e-11	-1.96388	-1.41593	0.000542517	4.45783	-1.40352
54106164	chr12:54106164:G:A	6.65257e-16	-4.48875e-10	-1.26227	4.00753e-10	-4.48875e-10	-1.33802	6.80395e-06	-4.48875e-10	-1.32441
54106286	chr12:54106286:G:T	1.40682e-15	0.859181	-1.37254	1.11214e-09	1.07436	-1.39168	0.00620048	6.84473	-1.35426
54106302	chr12:54106302:G:A	8.83088e-16	-4.48875e-10	-0.979022	6.7359e-10	-4.48875e-10	-0.818746	1.10002e-05	-4.48875e-10	-0.844005
54106883	chr12:54106883:G:A	4.50978e-15	-4.48875e-10	0.651558	4.88688e-09	-4.48875e-10	1.16294	8.82506e-05	-4.48875e-10	1.23827
54106962	chr12:54106962:T:C	2.28489e-15	1.33963	-1.36801	1.66458e-09	1.47367	-1.38771	0.0136587	7.62826	-1.34805
54107041	chr12:54107041:A:G	7.83047e-17	-2.02828	-1.37356	1.32696e-10	-1.16493	-1.27838	0.0377919	8.40787	-1.10993
54107185	chr12:54107185:A:C	2.15842e-15	-4.48875e-10	-0.0853171	1.79325e-09	-4.48875e-10	0.160419	2.78795e-05	-4.48875e-10	0.0859756
54107423	chr12:54107423:G:T	1.02261e-16	-1.80493	-1.32999	2.29068e-10	-0.873376	-1.02397	8.85822e-06	-0.0744677	-0.986102
54107514	chr12:54107514:A:C	1.39819e-16	-1.6775	-1.14459	1.29892e-10	-1.97424	-0.490424	2.46363e-06	-1.42302	-0.917254
54108201	chr12:54108201:G:A	1.20855e-16	-1.55381	-1.41404	6.03218e-11	-1.92481	-1.30687	1.39569e-06	-1.50977	-1.39875
54108246	chr12:54108246:A:C	6.6154e-17	-2.24806	-1.3224	5.58442e-11	-1.91899	-1.38981	0.00123942	5.20208	-1.3216
54108499	chr12:54108499:A:G	8.00343e-17	-1.97701	-1.40298	1.28107e-10	-1.1273	-1.3512	4.50552e-06	-0.397758	-1.33885
54109094	chr12:54109094:C:T	7.38356e-16	-4.48875e-10	-1.15802	5.38939e-10	-4.48875e-10	-1.04176	8.82943e-06	-4.48875e-10	-1.06382
54110168	chr12:54110168:C:T	1.07574e-15	-4.48875e-10	-0.781684	6.04819e-10	-4.48875e-10	-0.926438	1.03296e-05	-4.48875e-10	-0.906905
54110557	chr12:54110557:A:G	6.51518e-17	-2.2426	-1.34313	4.56426e-11	-2.1137	-1.39683	1.16316e-06	-1.70179	-1.38898
54110738	chr12:54110738:T:C	7.53764e-17	-2.21778	-1.22218	7.44616e-11	-2.03031	-0.99077	0.000473608	4.02645	-1.10798
54110878	chr12:54110878:C:T	2.92191e-16	-2.08504	-4.00186e-10	2.43948e-10	-1.83441	-4.00186e-10	3.93914e-06	-1.87095	-4.00186e-10
54111872	chr12:54111872:C:T	1.16443e-16	-1.5897	-1.41534	5.42644e-11	-2.01833	-1.31917	1.42124e-06	-1.48542	-1.40497
54112467	chr12:54112467:G:A	2.70933e-16	-2.16057	-4.00186e-10	1.61858e-10	-2.24465	-4.00186e-10	2.70184e-06	-2.24798	-4.00186e-10
54112498	chr12:54112498:C:T	6.92836e-16	-1.22165	-4.00186e-10	1.65578e-10	-2.22192	-4.00186e-10	2.98857e-06	-2.14712	-4.00186e-10
54112715	chr12:54112715:C:T	9.08434e-17	-1.85215	-1.40116	1.84862e-10	-0.9291	-1.18266	6.82686e-06	-0.159372	-1.16168
54112748	chr12:54112748:G:A	1.03884e-15	0.420514	-1.2371	8.02148e-10	0.657407	-1.30148	0.00347261	6.12338	-1.21264
54112901	chr12:54112901:G:A	1.22224e-16	-1.55532	-1.40127	5.83067e-11	-1.90684	-1.35881	1.335e-06	-1.53726	-1.41572
54113018	chr12:54113018:G:GA	2.48365e-15	-4.48875e-10	0.0550384	2.06541e-09	-4.48875e-10	0.301717	3.21652e-05	-4.48875e-10	0.228969
54113474	chr12:54113474:G:C	3.57625e-16	-1.88296	-4.00186e-10	2.27225e-10	-1.90543	-4.00186e-10	6.18549e-06	-1.41971	-4.00186e-10
54113481	chr12:54113481:A:C	1.62184e-16	-1.51489	-1.15883	1.41875e-10	-1.88586	-0.490566	2.09379e-06	-1.58172	-0.921222
54113987	chr12:54113987:G:A	8.68383e-17	-1.95236	-1.34604	5.2379e-11	-2.23058	-1.14229	1.44392e-06	-1.6001	-1.27445
54114177	chr12:54114177:C:T	8.96241e-16	-4.48875e-10	-0.964237	5.03039e-10	-4.48875e-10	-1.1107	8.19117e-06	-4.48875e-10	-1.13886
54114381	chr12:54114381:A:G	6.19075e-16	-4.48875e-10	-1.33422	4.34186e-10	-4.48875e-10	-1.2579	7.02344e-06	-4.48875e-10	-1.29266
54114424	chr12:54114424:G:A	9.82038e-16	-4.48875e-10	-0.872816	7.0068e-10	-4.48875e-10	-0.779317	1.15444e-05	-4.48875e-10	-0.795716
54114794	chr12:54114794:A:G	1.23934e-16	-1.8976	-1.04509	5.23126e-11	-2.24258	-1.13155	8.70316e-06	-0.207732	-0.870496
54114797	chr12:54114797:A:C	6.50695e-16	-4.48875e-10	-1.28441	4.6162e-10	-4.48875e-10	-1.19663	7.5912e-06	-4.48875e-10	-1.21493
54114977	chr12:54114977:A:G	4.40947e-15	0.27243	0.356634	3.13537e-09	1.25816	-0.539027	0.0156781	6.69592	-0.27782
54115113	chr12:54115113:C:T	3.80584e-16	-2.02123	0.200493	1.65653e-09	-0.697045	0.778158	0.000188905	1.3501	0.649229
54115233	chr12:54115233:T:C	9.58014e-16	-4.48875e-10	-0.897584	5.03316e-10	-4.48875e-10	-1.11015	9.40209e-06	-4.48875e-10	-1.00098
54115388	chr12:54115388:C:A	2.59618e-16	-2.20324	-4.00186e-10	3.09519e-10	-1.59635	-4.00186e-10	1.98529e-05	-0.253567	-4.00186e-10
54115415	chr12:54115415:C:T	1.29742e-14	1.70827	-4.00186e-10	1.52041e-09	-0.00463195	-4.00186e-10	0.000193668	2.02423	-4.00186e-10
54115775	chr12:54115775:AGAGAAGGACCGCACTGGG:A	2.87652e-16	-2.10069	-4.00186e-10	3.9631e-10	-1.34917	-4.00186e-10	2.85402e-05	0.109398	-4.00186e-10
54116035	chr12:54116035:C:T	1.63071e-15	-4.48875e-10	-0.365676	1.37161e-09	-4.48875e-10	-0.107628	2.41314e-05	-4.48875e-10	-0.0584006
54116516	chr12:54116516:A:G	6.35537e-16	-4.48875e-10	-1.30798	4.41477e-10	-4.48875e-10	-1.24124	7.30012e-06	-4.48875e-10	-1.25402
54116559	chr12:54116559:G:A	3.01192e-15	-4.48875e-10	0.247886	1.08654e-09	-4.48875e-10	-0.340615	1.83216e-05	-4.48875e-10	-0.333835
54116880	chr12:54116880:G:C	1.78796e-15	-4.48875e-10	-0.273618	1.00909e-09	-4.48875e-10	-0.414565	1.8386e-05	-4.48875e-10	-0.330323
54116963	chr12:54116963:T:A	1.13426e-15	-4.48875e-10	-0.728708	8.40355e-10	-4.48875e-10	-0.597544	1.37558e-05	-4.48875e-10	-0.620458
54117092	chr12:54117092:T:G	1.94257e-16	-1.47424	-1.01903	5.40448e-11	-2.18768	-1.15387	4.74178e-06	-0.418134	-1.26737
54117173	chr12:54117173:A:C	1.02284e-15	-4.48875e-10	-0.832113	7.03974e-10	-4.48875e-10	-0.774626	1.14704e-05	-4.48875e-10	-0.802142
54117383	chr12:54117383:A:G	1.10441e-15	-4.48875e-10	-0.755381	8.73839e-10	-4.48875e-10	-0.558472	1.39676e-05	-4.48875e-10	-0.605173
54117406	chr12:54117406:C:G	1.81575e-15	-4.48875e-10	-0.258193	1.02594e-09	-4.48875e-10	-0.398005	1.86866e-05	-4.48875e-10	-0.314108
54117546	chr12:54117546:C:T	6.50577e-16	-4.48875e-10	-1.28459	4.59599e-10	-4.48875e-10	-1.20101	7.56983e-06	-4.48875e-10	-1.21774
54117856	chr12:54117856:A:G	9.58053e-17	-2.24304	-0.957091	4.70057e-11	-2.24411	-1.23699	2.01123e-05	0.763677	-1.00426
54117912	chr12:54117912:G:A	6.19253e-16	-4.48875e-10	-1.33393	4.27296e-10	-4.48875e-10	-1.27389	7.08005e-06	-4.48875e-10	-1.28463
54117949	chr12:54117949:G:C	7.64845e-16	-4.48875e-10	-1.12277	5.81233e-10	-4.48875e-10	-0.966215	9.37433e-06	-4.48875e-10	-1.00394
54118005	chr12:54118005:G:C	2.05117e-16	-1.44549	-0.99338	5.23038e-11	-2.22742	-1.14687	4.18436e-06	-0.558649	-1.25191
54118119	chr12:54118119:A:G	5.71955e-16	-4.48875e-10	-1.41339	3.70713e-10	-4.48875e-10	-1.41594	6.24888e-06	-4.48875e-10	-1.40951
54118217	chr12:54118217:C:T	1.88142e-16	-1.47013	-1.05512	4.94554e-11	-2.23162	-1.19867	4.25159e-06	-0.503784	-1.29084
54118380	chr12:54118380:C:A	3.64397e-15	-0.358768	0.79715	1.74842e-10	-2.18558	0.0180924	3.07437e-06	-2.16581	0.0469954
54118394	chr12:54118394:A:T	6.9735e-17	-2.24395	-1.2738	3.95397e-11	-2.24644	-1.40763	7.84886e-06	0.146559	-1.32811
54118599	chr12:54118599:A:C	2.04273e-16	-1.4982	-0.944787	5.57578e-11	-2.23433	-1.07603	4.82537e-06	-0.468855	-1.19917
54118618	chr12:54118618:T:C	1.06918e-15	-4.48875e-10	-0.787801	8.41036e-10	-4.48875e-10	-0.596734	1.34429e-05	-4.48875e-10	-0.643461
54118842	chr12:54118842:C:T	3.8141e-16	-1.81857	-4.00186e-10	8.25176e-10	-0.615771	-4.00186e-10	0.000137139	1.67908	-4.00186e-10
54118968	chr12:54118968:T:C	6.00937e-16	-4.48875e-10	-1.36396	4.1081e-10	-4.48875e-10	-1.31324	6.81753e-06	-4.48875e-10	-1.32242
54119131	chr12:54119131:G:A	1.78935e-15	-0.056979	-0.215862	8.07051e-11	-2.13394	-0.806626	1.4498e-06	-2.10773	-0.762762
54119743	chr12:54119743:T:C	5.77433e-16	-4.48875e-10	-1.40385	3.72436e-10	-4.48875e-10	-1.4113	6.25297e-06	-4.48875e-10	-1.40886
54119811	chr12:54119811:T:A	2.5054e-16	-1.24565	-0.99318	6.27033e-11	-2.0799	-1.11306	1.71464e-06	-1.47076	-1.23195
54120216	chr12:54120216:A:T	9.33003e-16	-0.828361	-0.0956773	7.6139e-11	-2.24811	-0.750692	1.3633e-06	-2.24204	-0.689968
54120593	chr12:54120593:C:T	2.41028e-16	-1.58788	-0.689656	9.38909e-11	-2.23832	-0.550911	1.5272e-06	-2.24134	-0.577142
54120749	chr12:54120749:A:G	6.46948e-16	-4.48875e-10	-1.29018	4.53679e-10	-4.48875e-10	-1.21398	7.4958e-06	-4.48875e-10	-1.22757
54120768	chr12:54120768:A:G	1.86708e-15	-4.48875e-10	-0.230316	1.05362e-09	-4.48875e-10	-0.37138	1.92134e-05	-4.48875e-10	-0.286309
54121751	chr12:54121751:AC:A	4.56112e-16	-1.4409	-0.198811	7.5863e-11	-2.18556	-0.816879	1.42173e-06	-2.13051	-0.759536
54121794	chr12:54121794:T:C	9.11821e-16	-0.911849	-0.035154	7.97977e-11	-2.24501	-0.706865	1.43771e-06	-2.23394	-0.64493
54121924	chr12:54121924:G:A	5.95861e-16	-4.48875e-10	-1.37244	3.95934e-10	-4.48875e-10	-1.35012	6.60394e-06	-4.48875e-10	-1.35425
54122127	chr12:54122127:T:C	6.19672e-16	-4.48875e-10	-1.33326	4.29224e-10	-4.48875e-10	-1.26939	7.10494e-06	-4.48875e-10	-1.28112
54122711	chr12:54122711:C:T	3.7822e-16	-2.24412	0.417147	1.96602e-10	-2.23472	0.184533	4.73698e-06	-1.64862	-0.0378992
54122715	chr12:54122715:A:G	2.71407e-16	-2.05187	-0.106956	1.5767e-10	-2.10222	-0.168639	3.00455e-06	-2.11849	-0.0233025
54123741	chr12:54123741:A:G	7.18417e-16	-4.48875e-10	-1.1854	4.0381e-10	-4.48875e-10	-1.33042	6.82653e-06	-4.48875e-10	-1.3211
54123983	chr12:54123983:G:C	8.54202e-16	-4.48875e-10	-1.01228	5.1729e-10	-4.48875e-10	-1.08276	8.78432e-06	-4.48875e-10	-1.06895
54124046	chr12:54124046:A:T	6.24095e-16	-1.32614	-4.00186e-10	2.23759e-10	-1.9208	-4.00186e-10	3.72487e-06	-1.92688	-4.00186e-10
54124487	chr12:54124487:A:G	9.16558e-16	-4.48875e-10	-0.941821	5.4879e-10	-4.48875e-10	-1.02365	9.62834e-06	-4.48875e-10	-0.977205
54125619	chr12:54125619:TA:T	7.57572e-16	-4.48875e-10	-1.13233	5.02119e-10	-4.48875e-10	-1.11253	8.22061e-06	-4.48875e-10	-1.13527
54126267	chr12:54126267:G:A	4.45424e-16	-1.66342	-4.00186e-10	2.62097e-10	-1.76265	-4.00186e-10	3.98632e-06	-1.85905	-4.00186e-10
54126807	chr12:54126807:G:A	1.11089e-15	-4.48875e-10	-0.749534	8.80638e-10	-4.48875e-10	-0.550721	1.52852e-05	-4.48875e-10	-0.51503
54127579	chr12:54127579:G:A	6.8084e-16	-4.48875e-10	-1.23912	4.40448e-10	-4.48875e-10	-1.24357	7.24616e-06	-4.48875e-10	-1.26144
54128021	chr12:54128021:C:T	9.10476e-16	-4.48875e-10	-0.948479	8.05596e-10	-4.48875e-10	-0.639785	1.34513e-05	-4.48875e-10	-0.642842
54128048	chr12:54128048:G:A	1.00031e-16	-2.23547	-0.921493	6.54084e-11	-2.21493	-0.935787	1.08727e-06	-2.23661	-0.921643
54128126	chr12:54128126:T:C	9.13331e-17	-1.99654	-1.25139	7.25361e-11	-2.23301	-0.814268	4.34437e-06	-0.863646	-0.909388
54128915	chr12:54128915:G:T	1.27514e-15	0.756665	-1.3683	1.81397e-10	-0.7147	-1.41598	3.09299e-06	-0.697831	-1.41494
54129272	chr12:54129272:A:T	8.59444e-17	-1.89546	-1.41328	5.25652e-11	-2.04722	-1.32209	8.21453e-07	-2.12028	-1.31831
54129320	chr12:54129320:G:T	7.20036e-16	-4.48875e-10	-1.18315	5.08955e-10	-4.48875e-10	-1.09901	8.09717e-06	-4.48875e-10	-1.1504
54129731	chr12:54129731:T:C	1.92535e-15	-0.199581	-4.00186e-10	3.80416e-10	-1.3901	-4.00186e-10	3.63164e-06	-1.95223	-4.00186e-10
54129909	chr12:54129909:C:T	4.32537e-16	-0.550341	-1.14244	4.93845e-11	-2.01615	-1.41558	1.48079e-05	0.859651	-1.40641
54130128	chr12:54130128:C:T	7.37336e-16	-4.48875e-10	-1.1594	5.37402e-10	-4.48875e-10	-1.04462	8.64997e-06	-4.48875e-10	-1.08436
54130613	chr12:54130613:T:C	5.74057e-16	-1.40972	-4.00186e-10	2.4826e-10	-1.81689	-4.00186e-10	4.40661e-06	-1.75881	-4.00186e-10
54130908	chr12:54130908:T:C	3.89009e-15	-4.48875e-10	0.503742	2.09069e-09	-4.48875e-10	0.31388	3.90489e-05	-4.48875e-10	0.422899
54130985	chr12:54130985:G:A	8.88225e-17	-1.87267	-1.40314	5.57002e-11	-2.02973	-1.28166	8.55848e-07	-2.12725	-1.27033
54131289	chr12:54131289:C:T	8.90301e-17	-1.87069	-1.40278	5.58771e-11	-2.02769	-1.28052	8.55902e-07	-2.12836	-1.26916
54131340	chr12:54131340:G:A	9.12784e-17	-1.84604	-1.40249	5.6967e-11	-2.00925	-1.27964	8.4533e-07	-2.14172	-1.26822
54131502	chr12:54131502:CTTGGGAGGCTGAG:C	4.38388e-15	-4.48875e-10	0.623243	2.34363e-09	-4.48875e-10	0.428088	4.39082e-05	-4.48875e-10	0.540185
54131826	chr12:54131826:G:C	1.44089e-15	-4.48875e-10	-0.489431	7.47029e-10	-4.48875e-10	-0.715264	1.38818e-05	-4.48875e-10	-0.611334
54132017	chr12:54132017:C:G	8.36705e-17	-1.9196	-1.41596	5.03465e-11	-2.02717	-1.38527	7.78503e-07	-2.12185	-1.37044
54132028	chr12:54132028:T:C	9.07097e-17	-1.85378	-1.401	5.69635e-11	-2.01451	-1.27445	8.52828e-07	-2.13823	-1.26288
54132167	chr12:54132167:G:A	5.72975e-16	-0.231581	-1.18002	6.49013e-11	-2.05339	-1.10511	1.09056e-06	-1.99178	-1.16345
54132448	chr12:54132448:A:G	8.84157e-17	-1.86594	-1.41445	5.35516e-11	-1.98002	-1.3707	7.69416e-07	-2.15282	-1.35122
54132688	chr12:54132688:G:A	6.6202e-16	-4.48875e-10	-1.26715	4.63278e-10	-4.48875e-10	-1.19304	7.40259e-06	-4.48875e-10	-1.24008
54132764	chr12:54132764:A:G	8.80956e-16	-0.981438	-4.00186e-10	1.67779e-10	-2.20872	-4.00186e-10	4.10209e-06	-1.83042	-4.00186e-10
54133350	chr12:54133350:T:C	1.05124e-16	-1.87162	-1.23569	7.55267e-11	-1.99818	-1.0087	1.11052e-06	-2.14696	-0.990124
54133384	chr12:54133384:C:T	7.00136e-17	-2.12882	-1.38494	5.90582e-11	-2.20779	-1.04505	2.44873e-06	-1.03871	-1.30764
54133963	chr12:54133963:G:A	5.87129e-16	-4.48875e-10	-1.3872	4.122e-10	-4.48875e-10	-1.30986	6.76139e-06	-4.48875e-10	-1.33069
54134034	chr12:54134034:C:G	2.45116e-15	-4.48875e-10	0.0418684	1.98711e-09	-4.48875e-10	0.263068	3.48108e-05	-4.48875e-10	0.308013
54134047	chr12:54134047:C:T	6.1234e-16	-4.48875e-10	-1.34516	4.18822e-10	-4.48875e-10	-1.29392	6.8754e-06	-4.48875e-10	-1.31397
54134059	chr12:54134059:G:A	6.12992e-16	-0.159134	-1.18496	6.5556e-11	-2.03348	-1.11498	1.10424e-06	-1.97029	-1.17247
54134373	chr12:54134373:T:C	2.70205e-16	-2.16327	-4.00186e-10	1.93842e-10	-2.06432	-4.00186e-10	2.75759e-06	-2.22756	-4.00186e-10
54134976	chr12:54134976:T:C	9.60277e-17	-1.9377	-1.26011	6.88406e-11	-2.0536	-1.04597	1.11214e-06	-2.10724	-1.02839
54134993	chr12:54134993:C:T	2.49918e-16	-2.24131	-4.00186e-10	1.68705e-10	-2.20322	-4.00186e-10	2.7101e-06	-2.24493	-4.00186e-10
54135095	chr12:54135095:C:T	9.85073e-17	-2.24812	-0.924196	6.82287e-11	-2.16993	-0.938569	1.11824e-06	-2.20517	-0.92499
54135319	chr12:54135319:C:T	2.33016e-16	-1.74323	-0.568108	2.02114e-10	-1.95223	-0.0703092	2.728e-06	-2.18078	-0.0575693
54135365	chr12:54135365:G:C	1.27532e-15	-4.48875e-10	-0.611495	9.54933e-10	-4.48875e-10	-0.469727	1.56758e-05	-4.48875e-10	-0.489798
54135778	chr12:54135778:G:A	1.39922e-15	-4.48875e-10	-0.518775	1.0574e-09	-4.48875e-10	-0.367801	1.72218e-05	-4.48875e-10	-0.395742
54136453	chr12:54136453:C:A	9.49403e-17	-1.82177	-1.38743	5.82089e-11	-1.94247	-1.32486	7.86296e-07	-2.17431	-1.30803
54136499	chr12:54136499:A:G	2.45717e-15	-4.48875e-10	0.0443197	1.33404e-09	-4.48875e-10	-0.135401	2.45026e-05	-4.48875e-10	-0.0431345
54136905	chr12:54136905:A:G	3.51069e-16	-0.486573	-1.41489	5.58263e-11	-1.92271	-1.38641	6.85101e-07	-2.24492	-1.37518
54137245	chr12:54137245:T:C	6.29849e-16	-4.48875e-10	-1.31697	4.46136e-10	-4.48875e-10	-1.23074	7.20371e-06	-4.48875e-10	-1.26732
54137480	chr12:54137480:C:T	2.01949e-16	-2.17019	-0.28424	6.67276e-11	-2.20132	-0.929433	3.34985e-05	1.27629	-1.0067
54137567	chr12:54137567:C:CAA	9.11596e-17	-1.86226	-1.38758	5.68606e-11	-1.98379	-1.30698	8.12108e-07	-2.15214	-1.2979
54137697	chr12:54137697:G:A	7.30456e-16	-0.731036	-0.437741	1.10414e-10	-2.18756	-0.439568	1.84894e-06	-2.16045	-0.466851
54138143	chr12:54138143:G:A	9.08237e-17	-1.84834	-1.40519	5.50187e-11	-1.96383	-1.35986	7.65877e-07	-2.16218	-1.34647
54138168	chr12:54138168:T:C	9.10519e-17	-1.87656	-1.37446	5.75747e-11	-1.99575	-1.28253	8.3858e-07	-2.14489	-1.27307
54138553	chr12:54138553:G:A	2.28329e-16	-1.16993	-1.16173	6.00794e-11	-1.8199	-1.4158	3.14523e-05	1.61139	-1.40483
54138557	chr12:54138557:A:G	6.79924e-16	-0.00769415	-1.23277	9.48105e-11	-1.84137	-0.938113	1.04875e-06	-2.24772	-0.946603
54139306	chr12:54139306:C:A	1.48139e-15	-4.48875e-10	-0.461709	1.30621e-09	-4.48875e-10	-0.156482	2.07359e-05	-4.48875e-10	-0.21005
54139518	chr12:54139518:A:G	9.62658e-17	-1.88998	-1.30535	6.35369e-11	-2.00759	-1.17215	9.46789e-07	-2.13766	-1.15894
54139849	chr12:54139849:T:C	9.53822e-17	-1.88839	-1.31616	6.26459e-11	-2.00567	-1.1882	9.30414e-07	-2.13847	-1.17557
54140350	chr12:54140350:A:G	1.88565e-16	-1.35962	-1.16338	4.7267e-11	-2.16267	-1.31288	1.9801e-06	-1.19832	-1.36044
54140677	chr12:54140677:C:A	2.56436e-16	-2.21557	-4.00186e-10	2.86956e-10	-1.67204	-4.00186e-10	1.62873e-05	-0.451531	-4.00186e-10
54140758	chr12:54140758:A:G	6.40091e-16	-4.48875e-10	-1.30084	4.43502e-10	-4.48875e-10	-1.23666	7.23327e-06	-4.48875e-10	-1.26322
54140808	chr12:54140808:A:C	1.45319e-16	-2.20272	-0.580794	1.11595e-10	-1.52957	-1.08692	0.00100158	4.8369	-1.16949
54140937	chr12:54140937:C:T	9.88175e-17	-1.83174	-1.33743	6.33664e-11	-1.96014	-1.22229	8.74163e-07	-2.16716	-1.20924
54141518	chr12:54141518:T:C	2.24488e-16	-2.11931	-0.22931	6.86473e-11	-2.23166	-0.870728	2.49304e-05	0.937559	-0.963387
54141662	chr12:54141662:A:G	6.79162e-16	0.170055	-1.41164	1.16885e-09	1.11058	-1.37817	1.82064e-06	-1.27549	-1.36724
54141829	chr12:54141829:C:T	1.24779e-16	-1.62199	-1.31391	1.03226e-10	-1.50616	-1.18829	8.64081e-07	-2.21979	-1.16822
54142184	chr12:54142184:T:G	8.95492e-17	-1.98084	-1.28682	7.26575e-11	-1.89601	-1.1496	1.06134e-06	-2.05552	-1.12685
54142536	chr12:54142536:G:A	2.53308e-16	-2.22784	-4.00186e-10	2.09042e-10	-1.98883	-4.00186e-10	3.84977e-06	-1.8939	-4.00186e-10
54142579	chr12:54142579:G:T	7.3778e-16	-4.48875e-10	-1.1588	4.3419e-10	-4.48875e-10	-1.25789	7.37961e-06	-4.48875e-10	-1.24319
54142675	chr12:54142675:T:C	6.48297e-17	-2.23903	-1.35165	5.68896e-11	-2.12987	-1.16038	5.33791e-06	-0.392273	-1.17481
54142750	chr12:54142750:C:G	4.9133e-16	-2.22791	0.66258	4.78272e-10	-2.24682	1.08564	1.33137e-05	-1.32654	0.673421
54143168	chr12:54143168:C:T	5.88044e-16	-4.48875e-10	-1.38564	3.78211e-10	-4.48875e-10	-1.39592	6.42881e-06	-4.48875e-10	-1.38113
54143790	chr12:54143790:G:A	5.95384e-16	-4.48875e-10	-1.37324	3.99638e-10	-4.48875e-10	-1.34081	6.67178e-06	-4.48875e-10	-1.34403
54144270	chr12:54144270:T:C	5.7236e-16	-4.48875e-10	-1.41268	3.77192e-10	-4.48875e-10	-1.39861	6.26448e-06	-4.48875e-10	-1.40702
54144311	chr12:54144311:G:A	9.33549e-16	-4.48875e-10	-0.923453	6.98031e-10	-4.48875e-10	-0.783103	1.10399e-05	-4.48875e-10	-0.840398
54144378	chr12:54144378:G:A	7.52371e-17	-2.02595	-1.41586	4.55159e-11	-2.14552	-1.36779	8.3904e-07	-2.04683	-1.37058
54144388	chr12:54144388:G:C	8.53239e-17	-2.22662	-1.08937	6.75787e-11	-2.24455	-0.873524	1.96839e-06	-1.71461	-0.850093
54144662	chr12:54144662:C:T	8.21845e-16	-4.48875e-10	-1.05089	4.35524e-10	-4.48875e-10	-1.25482	7.42636e-06	-4.48875e-10	-1.23688
54144771	chr12:54144771:C:T	8.72389e-17	-2.22623	-1.06757	4.38561e-11	-2.24319	-1.30726	1.5105e-06	-1.5446	-1.28487
54145221	chr12:54145221:G:A	1.90138e-16	-1.99536	-0.519337	7.04107e-11	-2.00908	-1.06794	3.47256e-06	-0.952649	-1.04437
54145751	chr12:54145751:G:C	2.76463e-16	-2.14037	-4.00186e-10	1.6129e-10	-2.24817	-4.00186e-10	2.92972e-06	-2.16701	-4.00186e-10
54146040	chr12:54146040:C:CG	5.73787e-16	-4.48875e-10	-1.41019	3.79199e-10	-4.48875e-10	-1.39331	6.28901e-06	-4.48875e-10	-1.40311
54146041	chr12:54146041:TCCCACA:T	5.7374e-16	-4.48875e-10	-1.41027	3.79138e-10	-4.48875e-10	-1.39347	6.28825e-06	-4.48875e-10	-1.40323
54146054	chr12:54146054:A:G	5.7374e-16	-4.48875e-10	-1.41027	3.79134e-10	-4.48875e-10	-1.39348	6.28819e-06	-4.48875e-10	-1.40324
54146108	chr12:54146108:G:A	3.20393e-16	-1.9929	-4.00186e-10	1.61486e-10	-2.24695	-4.00186e-10	2.96589e-06	-2.15474	-4.00186e-10
54146686	chr12:54146686:G:A	1.14356e-15	-4.48875e-10	-0.720544	6.30875e-10	-4.48875e-10	-0.884259	1.1093e-05	-4.48875e-10	-0.835598
54146985	chr12:54146985:T:C	5.70624e-16	-4.48875e-10	-1.41572	3.7698e-10	-4.48875e-10	-1.39918	6.25117e-06	-4.48875e-10	-1.40915
54147314	chr12:54147314:C:T	5.71459e-16	-4.48875e-10	-1.41425	3.75767e-10	-4.48875e-10	-1.4024	6.24629e-06	-4.48875e-10	-1.40993
54147966	chr12:54147966:A:G	7.94849e-17	-1.99235	-1.39453	5.74139e-11	-2.24775	-1.03333	3.62162e-06	-0.670468	-1.28452
54150328	chr12:54150328:C:T	6.26012e-16	-4.48875e-10	-1.32308	3.90294e-10	-4.48875e-10	-1.36447	6.57152e-06	-4.48875e-10	-1.35917
54151095	chr12:54151095:A:C	2.4619e-15	0.046241	-4.00186e-10	1.06721e-09	-0.358562	-4.00186e-10	3.48361e-05	0.308739	-4.00186e-10
54151148	chr12:54151148:T:G	6.28258e-16	-4.48875e-10	-1.3195	4.38769e-10	-4.48875e-10	-1.2474	7.11841e-06	-4.48875e-10	-1.27923
54151927	chr12:54151927:T:C	5.86642e-16	-4.48875e-10	-1.38803	3.91815e-10	-4.48875e-10	-1.36058	6.47971e-06	-4.48875e-10	-1.37324
54152901	chr12:54152901:G:A	5.01747e-16	-1.54435	-4.00186e-10	2.49555e-10	-1.81169	-4.00186e-10	3.10993e-06	-2.10732	-4.00186e-10
54152979	chr12:54152979:T:C	5.55989e-16	-1.4417	-4.00186e-10	2.52991e-10	-1.79801	-4.00186e-10	1.32295e-05	-0.659468	-4.00186e-10
54153426	chr12:54153426:G:A	1.201e-16	-2.03522	-0.938903	5.64823e-11	-1.98781	-1.30963	2.89258e-06	-0.882652	-1.29711
54153554	chr12:54153554:C:G	9.20846e-16	-4.48875e-10	-0.937154	5.26408e-10	-4.48875e-10	-1.06529	9.17032e-06	-4.48875e-10	-1.02594
54153894	chr12:54153894:G:A	9.4055e-17	-1.99894	-1.21963	5.42692e-11	-2.00541	-1.332	1.17507e-06	-1.74055	-1.34003
54154252	chr12:54154252:TCA:T	5.72019e-16	-4.48875e-10	-1.41327	3.76923e-10	-4.48875e-10	-1.39933	6.29394e-06	-4.48875e-10	-1.40233
54155425	chr12:54155425:G:A	8.23355e-16	-1.04906	-4.00186e-10	2.89196e-10	-1.66426	-4.00186e-10	3.75561e-06	-1.91866	-4.00186e-10
54156627	chr12:54156627:G:A	2.11054e-16	-1.84859	-0.561744	7.59903e-11	-2.02521	-0.975549	1.45314e-06	-1.91708	-0.951105
54158538	chr12:54158538:T:C	5.89246e-16	-4.48875e-10	-1.3836	3.94661e-10	-4.48875e-10	-1.35334	6.56873e-06	-4.48875e-10	-1.35959
54159321	chr12:54159321:G:A	1.70498e-16	-2.01417	-0.609552	8.65943e-11	-1.86243	-1.0077	1.72019e-06	-1.71296	-0.986521
54159875	chr12:54159875:T:C	6.27413e-16	-4.48875e-10	-1.32084	3.89232e-10	-4.48875e-10	-1.36719	6.56451e-06	-4.48875e-10	-1.36024
54160113	chr12:54160113:C:T	8.04687e-16	-4.48875e-10	-1.07199	4.69863e-10	-4.48875e-10	-1.17893	8.11952e-06	-4.48875e-10	-1.14764
54160540	chr12:54160540:T:C	1.41527e-16	-1.95525	-0.854706	5.50157e-11	-2.02631	-1.29744	2.16658e-06	-1.20218	-1.26659
54160565	chr12:54160565:G:A	8.56715e-16	-1.12854	0.119197	4.47926e-10	-0.702618	-0.524121	1.92289e-05	0.131005	-0.416506
54160579	chr12:54160579:A:G	1.11333e-16	-1.8647	-1.18522	4.89473e-11	-2.0249	-1.41572	1.92648e-06	-1.17525	-1.41097
54160916	chr12:54160916:G:A	2.50148e-16	-0.883367	-1.35703	3.92609e-11	-2.24789	-1.41325	6.59566e-07	-2.2475	-1.41058
54162393	chr12:54162393:G:A	5.71062e-16	-4.48875e-10	-1.41495	3.70912e-10	-4.48875e-10	-1.4154	6.22013e-06	-4.48875e-10	-1.41412
54162398	chr12:54162398:A:AG	5.86365e-16	-4.48875e-10	-1.3885	3.93746e-10	-4.48875e-10	-1.35566	6.53908e-06	-4.48875e-10	-1.36412
54162847	chr12:54162847:C:A	6.16836e-16	-1.19474	-0.143103	3.29646e-10	-1.08947	-0.443875	1.20891e-05	-0.30411	-0.445503
54164282	chr12:54164282:T:C	2.79715e-16	-0.713442	-1.41523	4.09908e-11	-2.24762	-1.3704	6.85191e-07	-2.23887	-1.38111
54164333	chr12:54164333:CTG:C	4.41627e-16	-0.265139	-1.40684	4.1132e-11	-2.2056	-1.40898	7.08796e-07	-2.17408	-1.41202
54164514	chr12:54164514:G:A	5.81476e-16	-4.48875e-10	-1.39688	3.72499e-10	-4.48875e-10	-1.41113	6.26742e-06	-4.48875e-10	-1.40655
54165093	chr12:54165093:C:T	6.6664e-17	-2.16924	-1.39354	4.88842e-11	-2.17353	-1.26839	8.19691e-07	-2.14846	-1.29228
54165134	chr12:54165134:C:T	6.53962e-17	-2.17135	-1.41063	4.34438e-11	-2.17045	-1.38945	7.38669e-07	-2.1453	-1.39952
54165260	chr12:54165260:C:A	5.70645e-16	-4.48875e-10	-1.41568	3.71305e-10	-4.48875e-10	-1.41434	6.22932e-06	-4.48875e-10	-1.41265
54165409	chr12:54165409:T:C	9.32006e-16	-4.48875e-10	-0.925107	5.31298e-10	-4.48875e-10	-1.05604	9.27688e-06	-4.48875e-10	-1.01439
54165543	chr12:54165543:A:G	4.41223e-16	-0.263168	-1.40973	4.17067e-11	-2.20936	-1.39135	7.06569e-07	-2.18701	-1.40224
54165708	chr12:54165708:T:C	5.70457e-16	-4.48875e-10	-1.41601	4.02234e-10	-4.48875e-10	-1.33433	6.7797e-06	-4.48875e-10	-1.32798
54166160	chr12:54166160:A:G	6.53981e-17	-2.17044	-1.41152	4.32277e-11	-2.17762	-1.38726	7.39339e-07	-2.14614	-1.39778
54166245	chr12:54166245:C:T	3.45275e-16	-0.505889	-1.41221	4.07129e-11	-2.2339	-1.39093	6.84111e-07	-2.22267	-1.39888
54166265	chr12:54166265:G:A	1.23321e-15	-4.48875e-10	-0.645071	6.49483e-10	-4.48875e-10	-0.85519	1.05764e-05	-4.48875e-10	-0.88329
54166277	chr12:54166277:C:T	5.76852e-16	-4.48875e-10	-1.40486	3.79057e-10	-4.48875e-10	-1.39368	6.33361e-06	-4.48875e-10	-1.39604
54166435	chr12:54166435:G:A	3.78134e-16	-0.413415	-1.41378	4.12958e-11	-2.22447	-1.38614	6.95351e-07	-2.21036	-1.39489
54167136	chr12:54167136:G:A	2.47965e-15	0.0534255	-4.00186e-10	4.15374e-10	-1.30219	-4.00186e-10	2.16002e-05	-0.169213	-4.00186e-10
54167479	chr12:54167479:G:A	6.66247e-17	-2.1907	-1.37268	5.2469e-11	-2.15529	-1.21586	8.85884e-07	-2.11792	-1.24516
54167780	chr12:54167780:T:C	1.45407e-16	-1.59158	-1.19133	1.5552e-10	-1.11503	-1.16957	0.000549589	4.32546	-1.2582
54169458	chr12:54169458:A:T	5.1582e-16	-0.162675	-1.35401	5.3178e-10	0.23651	-1.29165	0.0062659	6.85737	-1.35641
54170317	chr12:54170317:A:G	9.19247e-17	-1.8775	-1.36398	6.72617e-11	-1.92958	-1.1932	9.82828e-07	-2.02931	-1.22993
54170544	chr12:54170544:G:T	9.11461e-17	-1.88858	-1.36141	6.79394e-11	-1.92279	-1.18996	9.93398e-07	-2.0222	-1.22634
54170622	chr12:54170622:A:T	6.1615e-16	-4.48875e-10	-1.33896	3.86558e-10	-4.48875e-10	-1.37409	6.56681e-06	-4.48875e-10	-1.35989
54170928	chr12:54170928:T:G	5.76529e-16	-4.48875e-10	-1.40542	3.76862e-10	-4.48875e-10	-1.39949	6.26835e-06	-4.48875e-10	-1.4064
54171061	chr12:54171061:T:C	8.46569e-16	-4.48875e-10	-1.02125	6.34549e-10	-4.48875e-10	-0.878454	1.01891e-05	-4.48875e-10	-0.920599
54171511	chr12:54171511:G:A	6.00043e-16	-4.48875e-10	-1.36545	3.8027e-10	-4.48875e-10	-1.39049	6.39458e-06	-4.48875e-10	-1.38646
54171823	chr12:54171823:T:C	9.47189e-16	-4.48875e-10	-0.908948	5.48367e-10	-4.48875e-10	-1.02442	9.75982e-06	-4.48875e-10	-0.963641
54171992	chr12:54171992:AT:A	8.29394e-16	0.372807	-1.41456	9.97409e-11	-1.33804	-1.39075	1.99209e-06	-1.15919	-1.39354
54172587	chr12:54172587:G:T	5.24698e-16	-0.0909052	-1.40872	1.32096e-10	-1.0363	-1.41154	0.000513406	4.41012	-1.41096
54172595	chr12:54172595:C:T	5.07389e-16	-0.130726	-1.40244	1.2802e-10	-1.06445	-1.41473	0.000482996	4.34366	-1.40556
54173064	chr12:54173064:GAC:G	5.66098e-16	-0.277043	-1.14664	1.61334e-10	-1.09173	-1.15616	0.000558739	4.33271	-1.24894
54173244	chr12:54173244:C:G	9.44374e-16	-4.48875e-10	-0.911925	5.30281e-10	-4.48875e-10	-1.05796	8.66406e-06	-4.48875e-10	-1.08273
54173322	chr12:54173322:C:A	7.23403e-16	0.215415	-1.3939	1.65428e-10	-0.808951	-1.41388	0.000959014	5.00431	-1.38032
54173479	chr12:54173479:G:C	9.11795e-16	-4.48875e-10	-0.947032	5.31054e-10	-4.48875e-10	-1.0565	9.42026e-06	-4.48875e-10	-0.999053
54174219	chr12:54174219:A:G	6.76889e-16	-4.48875e-10	-1.24494	5.05731e-10	-4.48875e-10	-1.10536	8.31538e-06	-4.48875e-10	-1.12381
54174256	chr12:54174256:A:G	5.83953e-16	-4.48875e-10	-1.39263	3.70773e-10	-4.48875e-10	-1.41578	6.21565e-06	-4.48875e-10	-1.41485
54174806	chr12:54174806:A:G	7.91759e-16	-0.960229	-0.12796	1.8952e-10	-1.35185	-0.735029	2.19909e-06	-1.77738	-0.676492
54174940	chr12:54174940:G:C	7.02415e-16	-4.48875e-10	-1.20792	4.2731e-10	-4.48875e-10	-1.27386	7.35369e-06	-4.48875e-10	-1.24671
54175194	chr12:54175194:A:G	1.14634e-15	-4.48875e-10	-0.718121	6.34486e-10	-4.48875e-10	-0.878553	1.11645e-05	-4.48875e-10	-0.829174
54175498	chr12:54175498:G:A	9.01192e-16	-4.48875e-10	-0.958728	5.1639e-10	-4.48875e-10	-1.08451	8.99032e-06	-4.48875e-10	-1.04577
54175613	chr12:54175613:G:A	7.66174e-16	-4.48875e-10	-1.12104	5.61023e-10	-4.48875e-10	-1.00161	9.21954e-06	-4.48875e-10	-1.02059
54175808	chr12:54175808:A:C	8.86648e-17	-2.21375	-1.06384	5.06863e-11	-2.18162	-1.22409	1.80784e-05	0.971032	-1.31823
54175993	chr12:54175993:A:G	8.61079e-17	-2.223	-1.08385	4.94044e-11	-2.19608	-1.23525	1.58641e-05	0.847785	-1.32564
54176099	chr12:54176099:G:A	2.11833e-15	0.955064	-1.05913	1.60179e-10	-1.04889	-1.20618	3.38738e-06	-0.832306	-1.18955
54176672	chr12:54176672:TAGCG:T	8.5887e-17	-2.17639	-1.13302	5.05978e-11	-2.13346	-1.27399	2.32061e-05	1.25466	-1.35215
54177210	chr12:54177210:T:C	5.76837e-16	-4.48875e-10	-1.40489	3.70965e-10	-4.48875e-10	-1.41526	6.23557e-06	-4.48875e-10	-1.41164
54177381	chr12:54177381:T:C	8.96174e-17	-2.18974	-1.07716	5.201e-11	-2.14556	-1.23437	2.21313e-05	1.18054	-1.32546
54177413	chr12:54177413:A:C	8.79112e-17	-2.1892	-1.09692	5.1159e-11	-2.14797	-1.24846	2.26189e-05	1.21241	-1.33554
54177529	chr12:54177529:A:T	7.90608e-16	0.315724	-1.40537	1.85456e-10	-0.692908	-1.41564	0.00124507	5.27757	-1.39254
54177675	chr12:54177675:C:T	5.84801e-16	-4.48875e-10	-1.39117	3.73266e-10	-4.48875e-10	-1.40908	6.29512e-06	-4.48875e-10	-1.40214
54178244	chr12:54178244:T:C	7.96356e-17	-2.22319	-1.1618	4.56442e-11	-2.21395	-1.29654	1.03167e-05	0.459435	-1.36759
54178298	chr12:54178298:G:A	6.99968e-16	-4.48875e-10	-1.21141	4.89034e-10	-4.48875e-10	-1.13894	8.05021e-06	-4.48875e-10	-1.15622
54179206	chr12:54179206:A:G	7.79041e-17	-2.21387	-1.1931	4.62248e-11	-2.18455	-1.3133	1.72853e-05	0.986007	-1.37807
54179454	chr12:54179454:G:A	5.89166e-16	-4.48875e-10	-1.38374	3.74791e-10	-4.48875e-10	-1.405	6.33023e-06	-4.48875e-10	-1.39658
54179559	chr12:54179559:T:C	8.29872e-17	-2.20819	-1.13557	4.84709e-11	-2.17703	-1.27337	1.84093e-05	1.02347	-1.35253
54179729	chr12:54179729:A:G	3.36446e-16	-1.94401	-4.00186e-10	1.97362e-10	-2.04633	-4.00186e-10	8.77419e-06	-1.0701	-4.00186e-10
54179826	chr12:54179826:T:C	8.28002e-16	-4.48875e-10	-1.04343	6.47072e-10	-4.48875e-10	-0.858911	1.06442e-05	-4.48875e-10	-0.876897
54180032	chr12:54180032:CAT:C	5.10633e-14	4.38201	-1.30364	1.23522e-09	1.01671	-1.22907	2.10479e-05	1.03155	-1.22666
54180333	chr12:54180333:A:G	9.511e-16	-4.48875e-10	-0.904827	7.32458e-10	-4.48875e-10	-0.734961	1.25578e-05	-4.48875e-10	-0.711572
54180341	chr12:54180341:G:A	4.14197e-16	-1.73611	-4.00186e-10	8.47781e-10	-0.588746	-4.00186e-10	1.7887e-05	-0.357841	-4.00186e-10
54180429	chr12:54180429:T:C	1.12243e-15	-4.48875e-10	-0.739194	8.97574e-10	-4.48875e-10	-0.531672	1.45785e-05	-4.48875e-10	-0.562365
54180552	chr12:54180552:C:T	3.13296e-16	-2.0153	-4.00186e-10	1.61683e-10	-2.24573	-4.00186e-10	2.74419e-06	-2.23243	-4.00186e-10
54180917	chr12:54180917:A:G	1.08473e-13	5.24766	-1.41585	1.25587e-09	1.16054	-1.35632	2.20452e-05	1.22462	-1.37344
54181071	chr12:54181071:G:C	9.08514e-16	-4.48875e-10	-0.950636	6.85403e-10	-4.48875e-10	-0.801361	1.11977e-05	-4.48875e-10	-0.82621
54181674	chr12:54181674:T:C	6.93924e-17	-2.18647	-1.3362	4.3745e-11	-2.14041	-1.41258	2.19851e-05	1.23357	-1.38512
54181762	chr12:54181762:C:T	5.72378e-16	-4.48875e-10	-1.41265	3.74699e-10	-4.48875e-10	-1.40525	6.24029e-06	-4.48875e-10	-1.41089
54181836	chr12:54181836:A:G	1.17022e-15	-4.48875e-10	-0.697501	9.43517e-10	-4.48875e-10	-0.481753	1.52812e-05	-4.48875e-10	-0.51529
54182016	chr12:54182016:C:A	1.52093e-16	-1.57633	-1.16163	4.35044e-11	-2.14442	-1.41409	3.16123e-06	-0.720748	-1.37021
54182789	chr12:54182789:CCTGT:C	6.46534e-16	-4.48875e-10	-1.29082	4.57102e-10	-4.48875e-10	-1.20646	7.7554e-06	-4.48875e-10	-1.19353
54183228	chr12:54183228:G:A	6.37678e-16	-4.48875e-10	-1.30461	4.45769e-10	-4.48875e-10	-1.23157	7.31643e-06	-4.48875e-10	-1.25179
54183499	chr12:54183499:T:TCGGA	5.83507e-16	-4.48875e-10	-1.39339	3.70752e-10	-4.48875e-10	-1.41583	6.21442e-06	-4.48875e-10	-1.41504
54183897	chr12:54183897:C:A	6.23457e-16	-4.48875e-10	-1.32717	3.90791e-10	-4.48875e-10	-1.36319	6.58219e-06	-4.48875e-10	-1.35755
54183934	chr12:54183934:G:A	1.16041e-15	-4.48875e-10	-0.705916	9.35639e-10	-4.48875e-10	-0.490137	1.51594e-05	-4.48875e-10	-0.523295
54185098	chr12:54185098:C:T	7.1423e-16	-0.331853	-0.859388	8.00979e-11	-1.86183	-1.08629	7.02085e-05	1.88169	-0.872134
54185192	chr12:54185192:C:T	3.23026e-16	-1.98471	-4.00186e-10	3.67942e-10	-1.42344	-4.00186e-10	4.66327e-06	-1.7022	-4.00186e-10
54185301	chr12:54185301:C:G	1.43953e-16	-2.20971	-0.583248	1.02452e-10	-2.24825	-0.453728	1.63162e-05	-0.224272	-0.225485
54185554	chr12:54185554:T:C	7.70091e-16	-4.48875e-10	-1.11594	4.71944e-10	-4.48875e-10	-1.17451	8.08031e-06	-4.48875e-10	-1.15249
54186349	chr12:54186349:TG:T	2.53835e-16	-1.2297	-0.996061	5.51892e-11	-2.14382	-1.17678	1.5374e-05	0.463333	-0.972571
54186356	chr12:54186356:T:G	8.02001e-16	-4.48875e-10	-1.07534	4.616e-10	-4.48875e-10	-1.19667	7.96096e-06	-4.48875e-10	-1.16737
54186489	chr12:54186489:G:A	8.73739e-16	-0.139641	-0.850024	1.06228e-10	-1.59024	-1.07554	0.000156227	2.66708	-0.857691
54186907	chr12:54186907:A:G	1.06495e-15	-4.48875e-10	-0.791762	5.67698e-10	-4.48875e-10	-0.989778	1.0058e-05	-4.48875e-10	-0.933543
54187152	chr12:54187152:G:A	7.36073e-16	-0.289128	-0.871989	9.6239e-11	-1.67209	-1.09244	0.000121579	2.43809	-0.879442
54187280	chr12:54187280:A:G	7.28065e-16	-0.328161	-0.843896	9.63783e-11	-1.69266	-1.07043	0.000118036	2.38031	-0.851237
54187318	chr12:54187318:G:A	7.53962e-16	-0.278273	-0.858831	9.77266e-11	-1.66702	-1.08217	0.000125021	2.45287	-0.866309
54187490	chr12:54187490:A:G	7.72406e-16	-4.48875e-10	-1.11294	6.01627e-10	-4.48875e-10	-0.93173	9.77362e-06	-4.48875e-10	-0.962228
54187699	chr12:54187699:T:C	9.17542e-16	-0.124326	-0.816422	1.09362e-10	-1.58594	-1.05076	0.000170705	2.72164	-0.823621
54187830	chr12:54187830:T:C	1.75359e-15	-0.0762523	-0.216772	1.64844e-10	-1.58086	-0.645512	0.000295205	2.73597	-0.290219
54187869	chr12:54187869:A:G	1.01722e-15	-4.48875e-10	-0.837621	5.74696e-10	-4.48875e-10	-0.977526	1.00581e-05	-4.48875e-10	-0.933539
54188202	chr12:54188202:A:G	2.60196e-15	-4.48875e-10	0.101574	1.45033e-09	-4.48875e-10	-0.05182	2.52463e-05	-4.48875e-10	-0.0132355
54188360	chr12:54188360:G:A	6.12777e-16	-4.48875e-10	-1.34445	3.85403e-10	-4.48875e-10	-1.37708	6.53617e-06	-4.48875e-10	-1.36456
54189420	chr12:54189420:C:T	1.57205e-16	-2.14652	-0.558376	8.15569e-11	-2.24675	-0.683321	1.48953e-05	-0.121739	-0.419129
54189923	chr12:54189923:G:A	6.66766e-16	-4.48875e-10	-1.26001	4.55969e-10	-4.48875e-10	-1.20894	7.47449e-06	-4.48875e-10	-1.23042
54190332	chr12:54190332:G:GCACAGCCAAGGATCTAAT	6.7759e-16	-4.48875e-10	-1.2439	4.94939e-10	-4.48875e-10	-1.12693	8.02148e-06	-4.48875e-10	-1.15979
54190546	chr12:54190546:C:T	6.03473e-15	2.32856	-1.38572	2.48892e-10	-0.405467	-1.40888	3.90971e-06	-0.464793	-1.41366
54191149	chr12:54191149:C:G	2.51642e-16	-2.23444	-4.00186e-10	1.64758e-10	-2.22689	-4.00186e-10	2.73934e-06	-2.2342	-4.00186e-10
54191832	chr12:54191832:G:C	5.7481e-16	-4.48875e-10	-1.40841	3.70795e-10	-4.48875e-10	-1.41572	6.22148e-06	-4.48875e-10	-1.41391
54191885	chr12:54191885:A:G	7.15976e-16	-4.48875e-10	-1.1888	4.38261e-10	-4.48875e-10	-1.24855	7.41386e-06	-4.48875e-10	-1.23856
54192601	chr12:54192601:G:A	5.85305e-16	-4.48875e-10	-1.39031	3.70851e-10	-4.48875e-10	-1.41557	6.21273e-06	-4.48875e-10	-1.41532
54192998	chr12:54192998:G:A	1.0555e-15	-4.48875e-10	-0.800675	8.25261e-10	-4.48875e-10	-0.615668	1.31108e-05	-4.48875e-10	-0.668483
54194603	chr12:54194603:A:T	1.30462e-16	-2.24257	-0.648795	8.80876e-11	-2.03566	-0.817377	1.1295e-06	-2.22785	-0.892291
54194916	chr12:54194916:T:C	8.12689e-17	-1.94945	-1.41523	4.56593e-11	-2.15231	-1.35785	7.1938e-07	-2.19595	-1.37533
54195347	chr12:54195347:T:A	5.71131e-16	-4.48875e-10	-1.41483	3.71879e-10	-4.48875e-10	-1.4128	6.21445e-06	-4.48875e-10	-1.41504
54195712	chr12:54195712:T:C	1.4301e-15	-4.48875e-10	-0.496945	7.17117e-10	-4.48875e-10	-0.756128	1.18315e-05	-4.48875e-10	-0.771154
54196087	chr12:54196087:C:G	5.90598e-16	-4.48875e-10	-1.38131	3.74748e-10	-4.48875e-10	-1.40511	6.29003e-06	-4.48875e-10	-1.40295
54196349	chr12:54196349:G:A	4.43025e-15	1.65893	-1.02517	6.1804e-10	-0.115545	-0.789269	1.55046e-06	-2.24254	-0.560822
54196764	chr12:54196764:T:C	6.31034e-16	-4.48875e-10	-1.31509	3.87034e-10	-4.48875e-10	-1.37285	6.54834e-06	-4.48875e-10	-1.3627
54197670	chr12:54197670:G:T	9.13162e-16	-0.945533	-4.00186e-10	3.8581e-09	0.926563	-4.00186e-10	7.74191e-05	1.10732	-4.00186e-10
54197732	chr12:54197732:G:A	4.80698e-15	-4.48875e-10	0.715378	4.05917e-09	-4.48875e-10	0.977366	6.55517e-05	-4.48875e-10	0.940923
54197920	chr12:54197920:T:C	4.28996e-12	8.57738	-1.06804	4.66233e-08	4.77477	-1.35628	1.16925e-06	-1.67836	-1.40719
54198234	chr12:54198234:A:G	2.51166e-16	-2.23633	-4.00186e-10	2.09366e-10	-1.98728	-4.00186e-10	3.24227e-06	-2.06564	-4.00186e-10
54198265	chr12:54198265:C:T	5.73307e-16	-4.48875e-10	-1.41102	3.72602e-10	-4.48875e-10	-1.41086	6.22104e-06	-4.48875e-10	-1.41398
54198266	chr12:54198266:T:A	8.22166e-16	-1.0505	-4.00186e-10	2.57438e-10	-1.78059	-4.00186e-10	4.91178e-06	-1.65028	-4.00186e-10
54198319	chr12:54198319:G:A	5.13478e-12	8.75249	-1.06339	5.07799e-08	4.85119	-1.3473	1.20962e-06	-1.64793	-1.40368
54198324	chr12:54198324:G:A	5.72565e-16	-4.48875e-10	-1.41232	3.73344e-10	-4.48875e-10	-1.40887	6.22837e-06	-4.48875e-10	-1.4128
54198435	chr12:54198435:T:C	1.12922e-13	5.14189	-1.26989	1.38158e-09	1.31363	-1.41401	8.67158e-07	-1.97523	-1.40922
54198610	chr12:54198610:G:A	2.27899e-12	8.09657	-1.21978	1.50587e-07	5.862	-1.27107	1.46532e-06	-1.47004	-1.3898
54198619	chr12:54198619:A:C	6.59555e-16	-4.48875e-10	-1.27088	4.82135e-10	-4.48875e-10	-1.15314	7.83845e-06	-4.48875e-10	-1.18287
54198688	chr12:54198688:C:G	6.99103e-17	-2.22221	-1.29302	5.55298e-11	-1.96697	-1.34748	8.55655e-07	-2.04831	-1.34949
54199226	chr12:54199226:T:C	3.57613e-12	8.54878	-1.22143	5.87211e-08	4.99016	-1.34097	1.20808e-06	-1.6446	-1.40829
54199278	chr12:54199278:C:T	3.51447e-16	-1.89483	-0.00556107	3.01996e-10	-1.48526	-0.135696	2.41431e-06	-2.125	-0.235498
54199333	chr12:54199333:C:G	7.03409e-17	-2.18982	-1.31928	5.04938e-11	-2.04103	-1.36849	7.8852e-07	-2.11005	-1.36946
54199340	chr12:54199340:C:T	5.3583e-16	-1.47863	-4.00186e-10	1.65596e-10	-2.22182	-4.00186e-10	4.57588e-06	-1.72112	-4.00186e-10
54199425	chr12:54199425:A:G	6.46297e-16	-1.29119	-4.00186e-10	2.20782e-10	-1.93419	-4.00186e-10	4.14759e-06	-1.81939	-4.00186e-10
54199621	chr12:54199621:A:G	2.1645e-13	5.93214	-1.40947	1.04653e-09	1.03166	-1.40979	8.86318e-07	-1.99064	-1.37195
54199644	chr12:54199644:T:G	5.95528e-16	-4.48875e-10	-1.373	3.72074e-10	-4.48875e-10	-1.41228	6.27258e-06	-4.48875e-10	-1.40573
54199695	chr12:54199695:G:A	5.79743e-16	-4.48875e-10	-1.39986	3.70731e-10	-4.48875e-10	-1.41589	6.21013e-06	-4.48875e-10	-1.41573
54199728	chr12:54199728:T:C	5.9011e-16	-4.48875e-10	-1.38214	3.73749e-10	-4.48875e-10	-1.40778	6.27675e-06	-4.48875e-10	-1.40506
54199733	chr12:54199733:G:A	5.8437e-16	-4.48875e-10	-1.39191	3.7213e-10	-4.48875e-10	-1.41212	6.24491e-06	-4.48875e-10	-1.41015
54199743	chr12:54199743:A:T	9.38367e-15	-4.48875e-10	1.38428	4.94158e-09	-4.48875e-10	1.17407	8.797e-05	-4.48875e-10	1.23508
54200084	chr12:54200084:G:C	5.12291e-15	-4.48875e-10	0.779031	2.38481e-09	-4.48875e-10	0.445508	4.35031e-05	-4.48875e-10	0.530917
54200169	chr12:54200169:G:A	1.04886e-16	-1.79878	-1.31078	5.07208e-11	-2.12191	-1.28312	8.49379e-07	-2.10138	-1.30378
54200592	chr12:54200592:C:T	1.09651e-15	-4.48875e-10	-0.762555	5.32179e-10	-4.48875e-10	-1.05439	9.27592e-06	-4.48875e-10	-1.01449
54200687	chr12:54200687:T:G	3.10713e-15	-4.48875e-10	0.279008	1.68097e-09	-4.48875e-10	0.0957599	2.85273e-05	-4.48875e-10	0.108945
54201317	chr12:54201317:C:T	1.11183e-15	-4.48875e-10	-0.748688	8.2102e-10	-4.48875e-10	-0.62082	1.35336e-05	-4.48875e-10	-0.636736
54201546	chr12:54201546:C:T	6.92777e-16	-4.48875e-10	-1.22174	4.04876e-10	-4.48875e-10	-1.32779	6.89994e-06	-4.48875e-10	-1.3104
54201607	chr12:54201607:C:T	7.9575e-16	-4.48875e-10	-1.08316	5.68646e-10	-4.48875e-10	-0.98811	9.29057e-06	-4.48875e-10	-1.01292
54201762	chr12:54201762:A:G	1.65899e-16	-2.24692	-0.404141	6.63053e-11	-2.21417	-0.922928	5.72401e-06	-0.407912	-1.08933
54202010	chr12:54202010:G:A	7.70355e-16	-4.48875e-10	-1.1156	4.38886e-10	-4.48875e-10	-1.24713	7.53509e-06	-4.48875e-10	-1.22235
54202592	chr12:54202592:C:G	7.72277e-16	-4.48875e-10	-1.1131	4.723e-10	-4.48875e-10	-1.17375	8.09176e-06	-4.48875e-10	-1.15107
54202835	chr12:54202835:A:G	7.34325e-08	18.6006	-1.34338	8.03662e-10	-0.0699448	-0.572243	2.26053e-06	-2.11615	-0.310168
54202951	chr12:54202951:C:T	2.73026e-15	0.149705	-4.00186e-10	7.81045e-10	-0.670734	-4.00186e-10	1.5168e-05	-0.522727	-4.00186e-10
54202980	chr12:54202980:G:T	2.53998e-15	0.0774642	-4.00186e-10	7.15795e-10	-0.757973	-4.00186e-10	1.01497e-05	-0.924474	-4.00186e-10
54203033	chr12:54203033:G:A	1.91609e-15	0.674883	-0.879286	7.46599e-11	-2.09349	-0.924939	1.83537e-06	-1.70312	-0.931547
54203087	chr12:54203087:T:C	7.43022e-16	-4.48875e-10	-1.15172	5.27398e-10	-4.48875e-10	-1.06341	8.7437e-06	-4.48875e-10	-1.07358
54203113	chr12:54203113:T:G	5.91719e-16	-4.48875e-10	-1.37942	3.76192e-10	-4.48875e-10	-1.40127	6.32683e-06	-4.48875e-10	-1.39712
54203370	chr12:54203370:C:G	1.32204e-14	-4.48875e-10	1.72707	3.78246e-09	-4.48875e-10	0.906763	7.10687e-05	-4.48875e-10	1.02173
54203533	chr12:54203533:A:G	7.76546e-16	-2.18187	1.07428	2.77914e-09	0.553864	0.0446653	1.444e-05	-0.819071	0.247159
54203575	chr12:54203575:T:C	2.00214e-15	-4.48875e-10	-0.160474	1.04075e-09	-4.48875e-10	-0.38367	1.81302e-05	-4.48875e-10	-0.344337
54203626	chr12:54203626:C:T	9.90221e-17	-2.06817	-1.09893	3.26107e-10	-0.251633	-1.29251	1.8551e-06	-1.37796	-1.24602
54203745	chr12:54203745:C:T	5.93749e-16	-4.48875e-10	-1.37599	3.7844e-10	-4.48875e-10	-1.39531	6.38665e-06	-4.48875e-10	-1.38771
54203766	chr12:54203766:C:T	9.77232e-17	-1.98359	-1.19671	2.57522e-10	-0.428982	-1.35128	1.55858e-06	-1.48159	-1.31655
54203879	chr12:54203879:T:A	7.76221e-15	-4.48875e-10	1.19458	2.28151e-09	-4.48875e-10	0.401225	4.31244e-05	-4.48875e-10	0.522173
54204144	chr12:54204144:G:A	7.60624e-16	-4.48875e-10	-1.12831	4.36892e-10	-4.48875e-10	-1.25168	7.49396e-06	-4.48875e-10	-1.22782
54204154	chr12:54204154:C:T	1.11471e-15	-4.48875e-10	-0.746095	6.36953e-10	-4.48875e-10	-0.874672	1.06255e-05	-4.48875e-10	-0.878656
54204210	chr12:54204210:G:T	5.98412e-16	-4.48875e-10	-1.36817	3.80612e-10	-4.48875e-10	-1.38959	6.42946e-06	-4.48875e-10	-1.38103
54204583	chr12:54204583:G:A	1.01769e-16	-2.15698	-0.982762	6.00148e-10	0.2992	-1.23339	2.86648e-06	-1.00231	-1.18652
54204634	chr12:54204634:T:C	6.11229e-16	-2.06983	0.722857	1.33044e-09	0.0884923	-0.226595	7.8996e-06	-1.13251	-0.042594
54204942	chr12:54204942:A:G	1.21574e-15	-4.48875e-10	-0.659338	9.11101e-10	-4.48875e-10	-0.516713	1.49865e-05	-4.48875e-10	-0.534764
54205021	chr12:54205021:G:A	8.73006e-17	-2.0334	-1.25969	2.79977e-10	-0.320181	-1.37648	1.61983e-06	-1.40884	-1.35075
54205141	chr12:54205141:T:C	6.83312e-16	-4.48875e-10	-1.23549	4.1788e-10	-4.48875e-10	-1.29617	6.99654e-06	-4.48875e-10	-1.2965
54205272	chr12:54205272:C:G	1.21133e-14	-4.48875e-10	1.63962	5.72621e-09	-4.48875e-10	1.32144	0.000102259	-4.48875e-10	1.3856
54205392	chr12:54205392:G:A	9.57159e-17	-2.17754	-1.02352	6.56906e-10	0.413372	-1.2572	3.02509e-06	-0.921585	-1.21339
54205482	chr12:54205482:C:A	3.1817e-16	-1.31948	-0.680376	1.80545e-05	9.93081	-0.553275	1.31836e-06	-1.97117	-0.994356
54206055	chr12:54206055:G:A	6.73426e-16	-4.48875e-10	-1.25007	5.01577e-10	-4.48875e-10	-1.11361	8.2688e-06	-4.48875e-10	-1.12943
54206759	chr12:54206759:G:C	1.66423e-16	-2.03466	-0.613253	4.48471e-11	-2.24309	-1.28502	5.36022e-06	-0.203251	-1.35966
54206810	chr12:54206810:A:T	5.73299e-16	-4.48875e-10	-1.41104	3.77672e-10	-4.48875e-10	-1.39734	6.31769e-06	-4.48875e-10	-1.39856
54207062	chr12:54207062:A:G	6.08417e-16	-4.48875e-10	-1.35159	4.0701e-10	-4.48875e-10	-1.32253	6.80861e-06	-4.48875e-10	-1.32373
54207247	chr12:54207247:G:A	5.60796e-16	-2.13195	0.698857	1.68476e-09	0.337604	-0.23959	9.15565e-06	-0.96211	-0.0654333
54207693	chr12:54207693:A:C	5.75059e-16	-4.48875e-10	-1.40797	3.70825e-10	-4.48875e-10	-1.41564	6.21369e-06	-4.48875e-10	-1.41516
54208041	chr12:54208041:G:A	1.24999e-15	-4.48875e-10	-0.631556	7.01625e-10	-4.48875e-10	-0.777969	1.17344e-05	-4.48875e-10	-0.77939
54208044	chr12:54208044:G:A	8.31068e-17	-2.07573	-1.26659	3.24301e-10	-0.168361	-1.38133	1.77729e-06	-1.31014	-1.35669
54208046	chr12:54208046:G:T	6.02762e-16	-4.48875e-10	-1.36092	3.77167e-10	-4.48875e-10	-1.39868	6.36687e-06	-4.48875e-10	-1.39081
54208181	chr12:54208181:G:A	1.12839e-14	-4.48875e-10	1.56868	3.58232e-09	-4.48875e-10	0.852398	6.89078e-05	-4.48875e-10	0.990854
54208248	chr12:54208248:G:A	5.70503e-16	-1.41593	-4.00186e-10	1.79362e-10	-2.14196	-4.00186e-10	3.41079e-06	-2.01497	-4.00186e-10
54208309	chr12:54208309:A:G	5.72291e-16	-4.48875e-10	-1.4128	3.77895e-10	-4.48875e-10	-1.39675	6.29163e-06	-4.48875e-10	-1.4027
54208447	chr12:54208447:C:T	6.37202e-16	-4.48875e-10	-1.30536	3.94036e-10	-4.48875e-10	-1.35492	6.68265e-06	-4.48875e-10	-1.3424
54208585	chr12:54208585:C:A	7.45141e-16	-4.48875e-10	-1.14887	4.35395e-10	-4.48875e-10	-1.25511	7.41436e-06	-4.48875e-10	-1.2385
54208600	chr12:54208600:G:T	1.29875e-15	-4.48875e-10	-0.593286	7.39619e-10	-4.48875e-10	-0.725233	1.26732e-05	-4.48875e-10	-0.702426
54208944	chr12:54208944:G:A	6.14932e-16	-4.48875e-10	-1.34094	4.34308e-10	-4.48875e-10	-1.25761	7.24373e-06	-4.48875e-10	-1.26178
54209481	chr12:54209481:G:T	1.57851e-15	-4.48875e-10	-0.398212	8.61212e-10	-4.48875e-10	-0.573027	1.44312e-05	-4.48875e-10	-0.572522
54209542	chr12:54209542:C:A	8.36233e-17	-2.12112	-1.215	2.04944e-10	-0.601329	-1.4073	1.06845e-06	-1.76324	-1.41247
54209787	chr12:54209787:C:T	9.27062e-16	-4.48875e-10	-0.930426	5.52337e-10	-4.48875e-10	-1.01721	9.08336e-06	-4.48875e-10	-1.03547
54209817	chr12:54209817:G:A	5.72048e-16	-4.48875e-10	-1.41322	3.77656e-10	-4.48875e-10	-1.39739	6.31357e-06	-4.48875e-10	-1.39921
54210882	chr12:54210882:C:T	6.52896e-17	-2.22052	-1.36309	2.66603e-10	-0.575598	-1.17001	1.87248e-06	-1.63789	-0.976767
54211302	chr12:54211302:G:A	7.58602e-16	-4.48875e-10	-1.13097	5.52119e-10	-4.48875e-10	-1.0176	9.04797e-06	-4.48875e-10	-1.03937
54211469	chr12:54211469:G:A	8.18132e-16	-4.48875e-10	-1.05542	4.84935e-10	-4.48875e-10	-1.14735	8.14383e-06	-4.48875e-10	-1.14465
54211494	chr12:54211494:C:T	1.36953e-15	-4.48875e-10	-0.540224	1.04669e-09	-4.48875e-10	-0.377981	1.71026e-05	-4.48875e-10	-0.402687
54211942	chr12:54211942:C:T	1.14583e-15	-4.48875e-10	-0.718562	9.30261e-10	-4.48875e-10	-0.495902	1.47978e-05	-4.48875e-10	-0.547434
54212059	chr12:54212059:C:T	6.71702e-17	-2.17484	-1.38038	5.21243e-10	0.208707	-1.28386	1.18865e-06	-1.94768	-1.12142
54212065	chr12:54212065:C:T	1.08352e-15	-4.48875e-10	-0.774475	6.08515e-10	-4.48875e-10	-0.920346	1.01429e-05	-4.48875e-10	-0.925141
54213479	chr12:54213479:A:G	7.22354e-17	-2.15853	-1.32398	7.21997e-10	0.457198	-1.20655	1.25108e-06	-2.00859	-1.00931
54213536	chr12:54213536:G:A	5.82745e-16	-4.48875e-10	-1.3947	3.87069e-10	-4.48875e-10	-1.37276	6.40834e-06	-4.48875e-10	-1.38431
54213772	chr12:54213772:G:A	5.93953e-16	-1.787	0.411349	7.02425e-10	-1.15879	0.381958	3.84746e-06	-2.12153	0.227029
54213865	chr12:54213865:T:C	6.19438e-16	-4.48875e-10	-1.33363	3.83233e-10	-4.48875e-10	-1.38272	6.49423e-06	-4.48875e-10	-1.371
54213992	chr12:54213992:C:T	6.1387e-16	-4.48875e-10	-1.34266	3.81108e-10	-4.48875e-10	-1.38829	6.45188e-06	-4.48875e-10	-1.37754
54214379	chr12:54214379:G:A	5.82598e-16	-4.48875e-10	-1.39495	3.86975e-10	-4.48875e-10	-1.37301	6.40651e-06	-4.48875e-10	-1.3846
54214841	chr12:54214841:C:G	6.13872e-16	-4.48875e-10	-1.34266	3.80605e-10	-4.48875e-10	-1.38961	6.44487e-06	-4.48875e-10	-1.37863
54214884	chr12:54214884:G:A	2.60008e-15	-4.48875e-10	0.10085	1.40842e-09	-4.48875e-10	-0.0811442	2.42253e-05	-4.48875e-10	-0.0545193
54214966	chr12:54214966:C:T	4.68935e-16	-1.33359	-0.27839	7.26842e-11	-2.19525	-0.849996	1.29171e-06	-2.06922	-0.91673
54215128	chr12:54215128:C:T	6.86341e-17	-2.14032	-1.39334	4.33416e-10	-0.0802487	-1.17942	1.46713e-06	-1.85459	-1.00401
54215385	chr12:54215385:G:A	6.83245e-17	-2.15709	-1.38108	4.61889e-10	-0.0441608	-1.15188	1.63814e-06	-1.79319	-0.955167
54215542	chr12:54215542:G:A	5.78245e-16	-4.48875e-10	-1.40245	4.00283e-10	-4.48875e-10	-1.3392	6.57156e-06	-4.48875e-10	-1.35916
54215574	chr12:54215574:G:A	2.48295e-16	-2.24783	-4.00186e-10	2.1695e-10	-1.9517	-4.00186e-10	3.3867e-06	-2.02206	-4.00186e-10
54215748	chr12:54215748:C:T	9.10345e-17	-1.83641	-1.4148	8.28594e-10	0.67077	-1.28241	1.03012e-06	-2.07196	-1.14028
54215889	chr12:54215889:G:A	6.36647e-16	-4.48875e-10	-1.30623	3.9637e-10	-4.48875e-10	-1.34902	6.65103e-06	-4.48875e-10	-1.34714
54216610	chr12:54216610:C:A	8.42248e-17	-2.07324	-1.25571	9.65173e-10	0.606709	-1.06577	1.51791e-06	-2.00699	-0.817585
54216672	chr12:54216672:C:T	5.98124e-16	-4.48875e-10	-1.36865	4.16891e-10	-4.48875e-10	-1.29854	6.94773e-06	-4.48875e-10	-1.3035
54216736	chr12:54216736:G:C	8.73005e-16	-4.48875e-10	-0.990505	4.74294e-10	-4.48875e-10	-1.16954	7.9083e-06	-4.48875e-10	-1.174
54216805	chr12:54216805:C:G	6.02612e-16	-4.48875e-10	-1.36117	4.03879e-10	-4.48875e-10	-1.33025	6.66337e-06	-4.48875e-10	-1.34529
54217076	chr12:54217076:A:G	6.38441e-16	-4.48875e-10	-1.30342	3.97243e-10	-4.48875e-10	-1.34682	6.66592e-06	-4.48875e-10	-1.34491
54217219	chr12:54217219:T:A	8.43656e-16	-4.48875e-10	-1.0247	4.79225e-10	-4.48875e-10	-1.1592	8.12682e-06	-4.48875e-10	-1.14675
54217264	chr12:54217264:A:G	1.35369e-15	-4.48875e-10	-0.551857	7.19356e-10	-4.48875e-10	-0.753012	1.23579e-05	-4.48875e-10	-0.727618
54217272	chr12:54217272:C:A	6.90781e-17	-2.11709	-1.41012	5.04286e-10	0.14223	-1.25045	1.3233e-06	-1.87185	-1.08994
54217629	chr12:54217629:G:A	6.50101e-16	-4.48875e-10	-1.28532	4.02979e-10	-4.48875e-10	-1.33248	6.7634e-06	-4.48875e-10	-1.33039
54218011	chr12:54218011:C:T	5.98252e-16	-4.48875e-10	-1.36843	3.79123e-10	-4.48875e-10	-1.39351	6.35375e-06	-4.48875e-10	-1.39287
54219087	chr12:54219087:G:A	9.94746e-17	-2.08252	-1.08003	1.2306e-09	0.578649	-0.794761	2.16457e-06	-1.99831	-0.471385
54219481	chr12:54219481:G:A	9.89145e-17	-2.06187	-1.10632	1.29231e-09	0.663715	-0.830899	2.01971e-06	-2.02288	-0.516079
54219497	chr12:54219497:G:A	7.88086e-16	-4.48875e-10	-1.09284	5.49231e-10	-4.48875e-10	-1.02285	8.97872e-06	-4.48875e-10	-1.04706
54219547	chr12:54219547:T:A	8.1554e-17	-2.06757	-1.29361	4.47373e-10	0.187153	-1.41513	9.3851e-07	-1.92539	-1.37999
54220274	chr12:54220274:T:TA	7.16542e-16	-4.48875e-10	-1.18801	5.13954e-10	-4.48875e-10	-1.08923	8.34875e-06	-4.48875e-10	-1.1198
54220338	chr12:54220338:T:C	9.3541e-16	-4.48875e-10	-0.921462	5.238e-10	-4.48875e-10	-1.07026	8.92356e-06	-4.48875e-10	-1.05322
54220469	chr12:54220469:T:G	6.62372e-17	-2.15358	-1.41562	3.94787e-10	-0.068452	-1.28457	1.37365e-06	-1.78434	-1.1401
54220510	chr12:54220510:C:T	8.05661e-16	-4.48875e-10	-1.07078	4.65097e-10	-4.48875e-10	-1.18912	7.88897e-06	-4.48875e-10	-1.17645
54220607	chr12:54220607:G:A	9.23955e-17	-2.07856	-1.15781	1.1356e-09	0.604167	-0.900616	1.88822e-06	-2.00294	-0.60334
54220656	chr12:54220656:G:C	7.10785e-16	-4.48875e-10	-1.19608	4.15998e-10	-4.48875e-10	-1.30069	7.10828e-06	-4.48875e-10	-1.28065
54220921	chr12:54220921:T:C	5.70472e-16	-4.48875e-10	-1.41598	3.72595e-10	-4.48875e-10	-1.41087	6.22489e-06	-4.48875e-10	-1.41336
54221088	chr12:54221088:C:T	3.33383e-16	-1.95315	-4.00186e-10	1.68163e-10	-2.20643	-4.00186e-10	2.72721e-06	-2.23864	-4.00186e-10
54221254	chr12:54221254:C:CA	8.14396e-16	-4.48875e-10	-1.06	4.40914e-10	-4.48875e-10	-1.24252	7.63901e-06	-4.48875e-10	-1.20865
54221824	chr12:54221824:AG:A	6.94458e-17	-2.12086	-1.40104	4.44922e-10	0.112847	-1.34632	1.16951e-06	-1.85292	-1.23241
54222263	chr12:54222263:G:A	8.89857e-16	-4.48875e-10	-0.971386	5.19573e-10	-4.48875e-10	-1.07836	8.6694e-06	-4.48875e-10	-1.08212
54222830	chr12:54222830:C:T	6.2942e-16	-4.48875e-10	-1.31765	4.37181e-10	-4.48875e-10	-1.25102	7.18759e-06	-4.48875e-10	-1.26956
54222945	chr12:54222945:G:A	6.52085e-17	-2.16911	-1.41574	3.95349e-10	-0.126475	-1.22512	1.54083e-06	-1.74651	-1.06308
54223436	chr12:54223436:T:A	1.01836e-15	-4.48875e-10	-0.836498	5.9038e-10	-4.48875e-10	-0.950601	9.86847e-06	-4.48875e-10	-0.952571
54223912	chr12:54223912:G:A	1.6585e-15	1.03014	-1.37892	4.32484e-11	-2.21015	-1.35426	8.43477e-07	-2.03398	-1.37816
54224246	chr12:54224246:G:A	6.05137e-16	-4.48875e-10	-1.35699	3.76763e-10	-4.48875e-10	-1.39975	6.36398e-06	-4.48875e-10	-1.39126
54224732	chr12:54224732:G:C	3.39268e-15	-4.48875e-10	0.36693	1.01499e-09	-4.48875e-10	-0.408729	1.65922e-05	-4.48875e-10	-0.432985
54225014	chr12:54225014:G:A	7.38289e-16	-4.48875e-10	-1.15811	5.26133e-10	-4.48875e-10	-1.06581	8.63429e-06	-4.48875e-10	-1.08617
54225916	chr12:54225916:G:A	1.68436e-15	-0.333303	-4.00186e-10	1.69599e-10	-2.19793	-4.00186e-10	2.76715e-06	-2.2241	-4.00186e-10
54226210	chr12:54226210:G:A	7.70843e-17	-2.16148	-1.25606	3.86589e-10	0.0399783	-1.41398	1.08424e-06	-1.78628	-1.37475
54226846	chr12:54226846:C:T	3.53821e-16	-1.89365	-4.00186e-10	1.77899e-10	-2.15015	-4.00186e-10	3.06513e-06	-2.12183	-4.00186e-10
54227289	chr12:54227289:G:A	1.72462e-15	-4.48875e-10	-0.309684	9.65837e-10	-4.48875e-10	-0.458373	1.66081e-05	-4.48875e-10	-0.432026
54227439	chr12:54227439:T:C	2.22523e-15	-4.48875e-10	-0.0548332	1.0256e-09	-4.48875e-10	-0.398333	1.85554e-05	-4.48875e-10	-0.321157
54228324	chr12:54228324:G:A	2.62156e-15	-4.48875e-10	0.109079	1.42413e-09	-4.48875e-10	-0.0700496	2.45491e-05	-4.48875e-10	-0.0412411
54228544	chr12:54228544:GGA:G	5.02081e-16	-0.188188	-1.3555	0.763043	19.8047	0.224544	6.83774e-07	-2.2479	-1.37414
54228976	chr12:54228976:T:G	7.2249e-16	-4.48875e-10	-1.17974	5.16772e-10	-4.48875e-10	-1.08377	8.38846e-06	-4.48875e-10	-1.11506
54229348	chr12:54229348:G:A	2.27945e-16	-0.986461	-1.34688	6.10024e-11	-2.24824	-0.972215	4.21441e-05	1.22378	-0.724596
54230206	chr12:54230206:A:C	1.57896e-15	-0.397925	-4.00186e-10	1.0014e-07	4.18296	-4.00186e-10	4.94635e-06	-1.64327	-4.00186e-10
54230401	chr12:54230401:T:G	6.33019e-16	-4.48875e-10	-1.31195	4.63179e-10	-4.48875e-10	-1.19325	7.62308e-06	-4.48875e-10	-1.21074
54230590	chr12:54230590:T:C	1.2883e-16	-2.22062	-0.683332	5.06789e-09	1.98249	-0.783176	9.68217e-06	-0.284515	-0.687114
54230719	chr12:54230719:C:T	2.99337e-15	-4.48875e-10	0.241707	1.52595e-09	-4.48875e-10	-0.000996044	2.75562e-05	-4.48875e-10	0.0743117
54230813	chr12:54230813:C:A	6.37623e-16	-4.48875e-10	-1.3047	4.5677e-10	-4.48875e-10	-1.20719	7.60678e-06	-4.48875e-10	-1.21288
54231344	chr12:54231344:G:A	2.6809e-15	-4.48875e-10	0.13146	1.45645e-09	-4.48875e-10	-0.0476099	2.51088e-05	-4.48875e-10	-0.0186959
54231734	chr12:54231734:A:G	5.55344e-16	-1.44286	-4.00186e-10	1.74699e-10	-2.1683	-4.00186e-10	3.26881e-06	-2.05749	-4.00186e-10
54231898	chr12:54231898:AG:A	1.07688e-15	-4.48875e-10	-0.780623	8.98761e-10	-4.48875e-10	-0.530351	1.51475e-05	-4.48875e-10	-0.524077
54232226	chr12:54232226:A:G	7.65411e-17	-2.09822	-1.3264	7.16472e-10	0.651456	-1.40848	2.39658e-06	-0.9685	-1.39937
54232630	chr12:54232630:G:A	7.55271e-16	-4.48875e-10	-1.13537	5.77183e-10	-4.48875e-10	-0.973208	9.3236e-06	-4.48875e-10	-1.00937
54232968	chr12:54232968:T:C	2.06575e-16	-1.0717	-1.36008	6.30771e-11	-2.2455	-0.941514	5.23001e-05	1.40289	-0.687808
54232978	chr12:54232978:T:G	6.25984e-16	-4.48875e-10	-1.32312	4.56494e-10	-4.48875e-10	-1.20779	7.5845e-06	-4.48875e-10	-1.21581
54233306	chr12:54233306:C:T	1.5403e-16	-1.38205	-1.34325	5.72092e-10	-0.040079	-0.941988	5.13498e-06	-0.937858	-0.667981
54233589	chr12:54233589:C:T	8.44151e-16	-4.48875e-10	-1.02412	6.90977e-10	-4.48875e-10	-0.793261	1.09531e-05	-4.48875e-10	-0.84829
54233848	chr12:54233848:G:A	6.76595e-16	-4.48875e-10	-1.24537	4.61998e-10	-4.48875e-10	-1.19581	7.60525e-06	-4.48875e-10	-1.21308
54233984	chr12:54233984:C:T	7.41202e-16	-4.48875e-10	-1.15417	4.48712e-10	-4.48875e-10	-1.22499	7.49928e-06	-4.48875e-10	-1.22711
54234022	chr12:54234022:A:C	5.66441e-16	-1.42307	-4.00186e-10	1.7787e-10	-2.15032	-4.00186e-10	3.38125e-06	-2.02367	-4.00186e-10
54234073	chr12:54234073:A:G	5.54659e-16	-1.0295	-0.414589	4.61955e-11	-2.22751	-1.27098	2.88668e-05	1.48201	-1.36124
54236312	chr12:54236312:GTTAT:G	4.21269e-16	-1.71918	-4.00186e-10	1.31029e-06	6.75439	-4.00186e-10	2.88517e-06	-2.18233	-4.00186e-10
54236617	chr12:54236617:C:T	2.56746e-15	-4.48875e-10	0.0882242	1.32176e-09	-4.48875e-10	-0.144648	2.38033e-05	-4.48875e-10	-0.0720904
54236733	chr12:54236733:C:T	5.32069e-12	8.81292	-1.08825	4.06706e-11	-2.24258	-1.38328	4.98839e-06	-0.322079	-1.31272
54236856	chr12:54236856:T:C	7.44547e-16	-4.48875e-10	-1.14967	5.31792e-10	-4.48875e-10	-1.05512	8.72599e-06	-4.48875e-10	-1.07561
54238808	chr12:54238808:C:A	6.29868e-16	-4.48875e-10	-1.31694	4.38228e-10	-4.48875e-10	-1.24863	7.1687e-06	-4.48875e-10	-1.27219
54240450	chr12:54240450:C:T	9.76351e-16	-4.48875e-10	-0.878624	5.6396e-10	-4.48875e-10	-0.996384	9.8049e-06	-4.48875e-10	-0.959033
54240882	chr12:54240882:T:C	4.0522e-16	-2.24795	0.489933	5.07329e-09	0.221973	0.978404	2.2224e-05	-0.957913	0.817171
54241950	chr12:54241950:A:G	1.68105e-15	-0.335275	-4.00186e-10	2.59051e-10	-1.77434	-4.00186e-10	4.89922e-06	-1.65284	-4.00186e-10
54242062	chr12:54242062:G:T	6.84081e-16	-1.11318	-0.121194	4.91434e-11	-2.22563	-1.211	3.84981e-05	1.72852	-1.31982
54242195	chr12:54242195:A:T	2.52739e-16	-2.23009	-4.00186e-10	4.39909e-10	-1.2448	-4.00186e-10	4.06609e-06	-1.83923	-4.00186e-10
54242254	chr12:54242254:G:A	6.7013e-16	-4.48875e-10	-1.25497	4.57041e-10	-4.48875e-10	-1.20659	7.52691e-06	-4.48875e-10	-1.22343
54242942	chr12:54242942:T:C	6.72077e-16	-4.48875e-10	-1.25207	4.5855e-10	-4.48875e-10	-1.2033	7.55045e-06	-4.48875e-10	-1.22031
54242999	chr12:54242999:T:C	2.20299e-16	-1.03182	-1.33564	6.7466e-11	-2.24682	-0.872921	5.43395e-05	1.35721	-0.603873
54243077	chr12:54243077:T:C	1.87611e-15	-4.48875e-10	-0.225493	8.86025e-10	-4.48875e-10	-0.544622	1.62768e-05	-4.48875e-10	-0.452173
54243088	chr12:54243088:C:A	4.34499e-16	-1.68825	-4.00186e-10	1.47625e-06	6.87365	-4.00186e-10	2.85502e-06	-2.19284	-4.00186e-10
54243695	chr12:54243695:CCT:C	5.82533e-16	-4.48875e-10	-1.39506	3.72923e-10	-4.48875e-10	-1.41	6.25589e-06	-4.48875e-10	-1.40839
54244205	chr12:54244205:C:T	8.99634e-16	-4.48875e-10	-0.960459	4.85125e-10	-4.48875e-10	-1.14696	8.46984e-06	-4.48875e-10	-1.1054
54244724	chr12:54244724:G:A	5.74642e-16	-4.48875e-10	-1.4087	3.77909e-10	-4.48875e-10	-1.39671	6.28657e-06	-4.48875e-10	-1.4035
54244943	chr12:54244943:G:A	3.21803e-14	2.61666	-4.00186e-10	6.9488e-10	-0.787629	-4.00186e-10	5.48603e-06	-1.53971	-4.00186e-10
54245103	chr12:54245103:C:G	6.61555e-16	-1.26785	-4.00186e-10	1.65899e-10	-2.21999	-4.00186e-10	2.80027e-06	-2.2122	-4.00186e-10
54245529	chr12:54245529:C:T	1.3479e-15	-4.48875e-10	-0.556145	6.85278e-10	-4.48875e-10	-0.801543	1.23591e-05	-4.48875e-10	-0.727526
54245715	chr12:54245715:C:T	5.74998e-16	-4.48875e-10	-1.40808	3.78656e-10	-4.48875e-10	-1.39474	6.33e-06	-4.48875e-10	-1.39661
54245976	chr12:54245976:A:G	7.39836e-16	-4.48875e-10	-1.15602	4.48001e-10	-4.48875e-10	-1.22657	7.48742e-06	-4.48875e-10	-1.22869
54246758	chr12:54246758:G:A	5.71009e-16	-4.48875e-10	-1.41504	3.70922e-10	-4.48875e-10	-1.41538	6.20843e-06	-4.48875e-10	-1.41601
54247258	chr12:54247258:AC:A	1.72763e-16	-1.30363	-1.3069	7.37943e-11	-2.22358	-0.806503	9.49218e-05	1.83486	-0.523722
54247702	chr12:54247702:C:T	7.84551e-16	-4.48875e-10	-1.09733	5.65817e-10	-4.48875e-10	-0.993097	9.26283e-06	-4.48875e-10	-1.01591
54248360	chr12:54248360:A:C	1.24717e-15	-4.48875e-10	-0.633811	9.3037e-10	-4.48875e-10	-0.495785	1.52941e-05	-4.48875e-10	-0.514445
54248691	chr12:54248691:A:G	3.1335e-16	-2.01513	-4.00186e-10	1.7569e-10	-2.16264	-4.00186e-10	2.70113e-06	-2.24825	-4.00186e-10
54250277	chr12:54250277:G:A	3.68044e-15	-4.48875e-10	0.448341	1.07523e-09	-4.48875e-10	-0.351082	1.75486e-05	-4.48875e-10	-0.376939
54250295	chr12:54250295:C:T	6.41916e-16	-4.48875e-10	-1.29799	3.96768e-10	-4.48875e-10	-1.34802	6.673e-06	-4.48875e-10	-1.34385
54250668	chr12:54250668:G:A	2.69899e-15	-4.48875e-10	0.138185	2.43943e-09	-4.48875e-10	0.468152	3.94145e-05	-4.48875e-10	0.432218
54253212	chr12:54253212:C:T	6.27752e-16	-0.138124	-1.18218	9.79222e-10	0.819054	-1.26366	1.22909e-05	0.539995	-1.27305
54253588	chr12:54253588:C:A	2.53421e-16	-2.22739	-4.00186e-10	2.57837e-10	-1.77904	-4.00186e-10	3.67782e-06	-1.93959	-4.00186e-10
54253857	chr12:54253857:T:C	6.43709e-16	-4.48875e-10	-1.2952	3.97044e-10	-4.48875e-10	-1.34732	6.67807e-06	-4.48875e-10	-1.34309
54255252	chr12:54255252:C:A	2.48207e-16	-2.24818	-4.00186e-10	2.36011e-10	-1.86749	-4.00186e-10	3.63441e-06	-1.95147	-4.00186e-10
54255515	chr12:54255515:C:T	6.13091e-16	-4.48875e-10	-1.34393	3.83104e-10	-4.48875e-10	-1.38306	6.4339e-06	-4.48875e-10	-1.38033
54255980	chr12:54255980:A:G	1.46176e-15	-4.48875e-10	-0.475047	7.33136e-10	-4.48875e-10	-0.734037	1.32796e-05	-4.48875e-10	-0.655685
54256157	chr12:54256157:C:T	8.05841e-17	-2.14471	-1.22843	1.73894e-09	1.49999	-1.37033	3.73121e-06	-0.581241	-1.34394
54256194	chr12:54256194:C:T	4.05497e-16	-0.525898	-1.23144	0.00254743	15.4786	-1.15166	7.17772e-07	-2.20272	-1.37079
54256389	chr12:54256389:T:A	5.86181e-16	-4.48875e-10	-1.38882	3.72073e-10	-4.48875e-10	-1.41228	6.24293e-06	-4.48875e-10	-1.41047
54256510	chr12:54256510:C:T	6.32152e-16	-4.48875e-10	-1.31332	4.40006e-10	-4.48875e-10	-1.24458	7.19496e-06	-4.48875e-10	-1.26853
54256712	chr12:54256712:G:A	3.52863e-15	0.406217	-4.00186e-10	4.22999e-10	-1.284	-4.00186e-10	8.60852e-06	-1.08916	-4.00186e-10
54256760	chr12:54256760:A:G	6.6577e-16	-4.48875e-10	-1.2615	4.0791e-10	-4.48875e-10	-1.32032	6.86575e-06	-4.48875e-10	-1.31537
54256917	chr12:54256917:G:A	6.81392e-16	-4.48875e-10	-1.23831	4.17961e-10	-4.48875e-10	-1.29598	6.98782e-06	-4.48875e-10	-1.29775
54257687	chr12:54257687:A:G	3.80439e-16	-0.79566	-1.02546	3.91604e-11	-2.24822	-1.41548	2.0457e-05	1.16483	-1.38843
54257782	chr12:54257782:G:A	2.25207e-15	-4.48875e-10	-0.0428418	1.17458e-09	-4.48875e-10	-0.262704	2.02554e-05	-4.48875e-10	-0.233494
54258006	chr12:54258006:G:A	5.90584e-16	-4.48875e-10	-1.38133	3.71155e-10	-4.48875e-10	-1.41475	6.22331e-06	-4.48875e-10	-1.41361
54258315	chr12:54258315:CT:C	5.14025e-15	-4.48875e-10	0.78241	2.4591e-09	-4.48875e-10	0.476184	4.54768e-05	-4.48875e-10	0.575287
54258654	chr12:54258654:A:G	6.72528e-16	-4.48875e-10	-1.2514	3.91921e-10	-4.48875e-10	-1.36031	6.69362e-06	-4.48875e-10	-1.34076
54258870	chr12:54258870:G:A	1.94133e-14	2.4265	-0.315231	4.68514e-11	-2.18284	-1.30155	4.73006e-06	-0.321553	-1.36642
54259316	chr12:54259316:TAA:T	5.85036e-16	-4.48875e-10	-1.39077	3.90006e-10	-4.48875e-10	-1.36521	6.43947e-06	-4.48875e-10	-1.37947
54259404	chr12:54259404:G:C	5.74721e-16	-4.48875e-10	-1.40856	3.78041e-10	-4.48875e-10	-1.39637	6.28844e-06	-4.48875e-10	-1.4032
54259474	chr12:54259474:G:A	3.11317e-16	-1.00086	-1.02077	3.93633e-11	-2.24257	-1.41596	2.54236e-05	1.38747	-1.39371
54260692	chr12:54260692:G:T	5.82354e-16	-4.48875e-10	-1.39537	3.90033e-10	-4.48875e-10	-1.36514	6.47052e-06	-4.48875e-10	-1.37466
54260735	chr12:54260735:A:C	7.97571e-16	-4.48875e-10	-1.08088	4.80293e-10	-4.48875e-10	-1.15697	8.18205e-06	-4.48875e-10	-1.13997
54262421	chr12:54262421:G:A	2.46527e-15	-4.48875e-10	0.0476114	1.34495e-09	-4.48875e-10	-0.127258	2.31529e-05	-4.48875e-10	-0.0997954
54263602	chr12:54263602:T:C	6.5849e-16	-4.48875e-10	-1.2725	4.48088e-10	-4.48875e-10	-1.22638	7.38441e-06	-4.48875e-10	-1.24254
54265572	chr12:54265572:CTGTT:C	6.81774e-16	-4.48875e-10	-1.23775	4.16005e-10	-4.48875e-10	-1.30067	7.00585e-06	-4.48875e-10	-1.29517
54266672	chr12:54266672:A:G	2.72285e-15	-4.48875e-10	0.146988	1.4763e-09	-4.48875e-10	-0.0340749	2.54308e-05	-4.48875e-10	-0.00595549
54266851	chr12:54266851:A:G	5.88773e-16	-4.48875e-10	-1.38441	3.93437e-10	-4.48875e-10	-1.35645	6.48792e-06	-4.48875e-10	-1.37197
54267237	chr12:54267237:A:G	7.98104e-16	-4.48875e-10	-1.08021	4.80577e-10	-4.48875e-10	-1.15638	8.18703e-06	-4.48875e-10	-1.13936
54267318	chr12:54267318:T:C	6.95513e-16	-1.0082	-0.2096	4.6724e-11	-2.23735	-1.24976	3.15453e-05	1.55392	-1.34441
54267993	chr12:54267993:C:A	4.56262e-15	-4.48875e-10	0.663206	2.25801e-09	-4.48875e-10	0.390874	3.88742e-05	-4.48875e-10	0.418415
54269008	chr12:54269008:A:G	7.38599e-16	-4.48875e-10	-1.15769	4.4709e-10	-4.48875e-10	-1.22861	7.47185e-06	-4.48875e-10	-1.23077
54269284	chr12:54269284:G:A	6.35519e-16	-4.48875e-10	-1.308	3.80514e-10	-4.48875e-10	-1.38984	6.45849e-06	-4.48875e-10	-1.37652
54269745	chr12:54269745:G:C	2.73669e-15	-4.48875e-10	0.152059	1.48339e-09	-4.48875e-10	-0.0292843	2.5554e-05	-4.48875e-10	-0.00112183
54270313	chr12:54270313:C:T	6.3158e-16	-0.991392	-0.322831	4.49982e-11	-2.23699	-1.28775	2.88559e-05	1.48962	-1.36922
54270850	chr12:54270850:G:A	3.42126e-15	-4.48875e-10	0.375316	3.2183e-09	-4.48875e-10	0.745242	5.18277e-05	-4.48875e-10	0.70601
54271363	chr12:54271363:T:C	6.54558e-16	-4.48875e-10	-1.27849	4.59482e-10	-4.48875e-10	-1.20127	7.48884e-06	-4.48875e-10	-1.2285
54272304	chr12:54272304:C:T	6.02458e-16	-4.48875e-10	-1.36143	4.08426e-10	-4.48875e-10	-1.31906	6.73341e-06	-4.48875e-10	-1.33483
54273220	chr12:54273220:G:T	3.37475e-15	-4.48875e-10	0.361629	3.17166e-09	-4.48875e-10	0.730643	5.10944e-05	-4.48875e-10	0.691759
54273743	chr12:54273743:C:G	6.87943e-16	-4.48875e-10	-1.22874	3.97262e-10	-4.48875e-10	-1.34677	6.79875e-06	-4.48875e-10	-1.32518
54274687	chr12:54274687:T:C	9.11368e-07	20.9588	-1.18308	1.31041e-10	-1.15788	-1.29797	9.60822e-07	-2.10329	-1.17859
54274887	chr12:54274887:C:G	2.48381e-15	-4.48875e-10	0.0551035	1.354e-09	-4.48875e-10	-0.120552	2.3313e-05	-4.48875e-10	-0.0929054
54274927	chr12:54274927:G:A	8.05808e-16	-4.48875e-10	-1.0706	4.7301e-10	-4.48875e-10	-1.17225	7.96912e-06	-4.48875e-10	-1.16634
54275124	chr12:54275124:T:C	1.26174e-16	-1.59225	-1.33254	7.82512e-11	-1.69085	-1.2806	5.2756e-05	1.94202	-1.21825
54275669	chr12:54275669:A:G	6.13781e-16	-4.48875e-10	-1.34281	4.23554e-10	-4.48875e-10	-1.28269	6.94597e-06	-4.48875e-10	-1.30375
54276163	chr12:54276163:CAT:C	9.82183e-16	-4.48875e-10	-0.872669	5.54051e-10	-4.48875e-10	-1.01411	9.07949e-06	-4.48875e-10	-1.0359
54276271	chr12:54276271:T:C	2.37747e-16	-0.995196	-1.29605	6.78713e-11	-2.24824	-0.865511	4.80146e-05	1.22242	-0.592832
54276464	chr12:54276464:T:C	2.48211e-16	-2.24817	-4.00186e-10	2.36284e-10	-1.86633	-4.00186e-10	3.63891e-06	-1.95023	-4.00186e-10
54276840	chr12:54276840:C:T	3.03842e-15	-4.48875e-10	0.256646	1.54581e-09	-4.48875e-10	0.0119348	2.79207e-05	-4.48875e-10	0.0874536
54277096	chr12:54277096:C:G	6.46829e-16	-0.968418	-0.321947	4.48581e-11	-2.24139	-1.28647	2.83354e-05	1.47093	-1.36873
54277482	chr12:54277482:G:T	5.08062e-16	-1.53184	-4.00186e-10	3.48098e-08	3.12629	-4.00186e-10	2.94187e-06	-2.16287	-4.00186e-10
54277524	chr12:54277524:A:G	6.41146e-16	-4.48875e-10	-1.29919	4.60133e-10	-4.48875e-10	-1.19985	7.66311e-06	-4.48875e-10	-1.2055
54277833	chr12:54277833:T:C	2.26168e-15	-4.48875e-10	-0.0385818	1.17873e-09	-4.48875e-10	-0.259171	2.0328e-05	-4.48875e-10	-0.229917
54278269	chr12:54278269:T:C	5.75404e-16	-4.48875e-10	-1.40737	3.78676e-10	-4.48875e-10	-1.39469	6.30211e-06	-4.48875e-10	-1.40103
54279291	chr12:54279291:AAAAC:A	1.80165e-15	-4.48875e-10	-0.265986	1.61046e-09	-4.48875e-10	0.0529103	2.60495e-05	-4.48875e-10	0.0180825
54280195	chr12:54280195:A:G	8.85128e-16	-4.48875e-10	-0.976715	6.60418e-10	-4.48875e-10	-0.838494	1.09902e-05	-4.48875e-10	-0.844909
54280451	chr12:54280451:A:G	3.11875e-16	-0.976506	-1.04334	3.93699e-11	-2.24367	-1.4147	2.68716e-05	1.43322	-1.38407
54280484	chr12:54280484:T:C	6.24195e-16	-4.48875e-10	-1.32598	4.24008e-10	-4.48875e-10	-1.28162	6.93727e-06	-4.48875e-10	-1.30501
54280612	chr12:54280612:C:A	1.96764e-15	-4.48875e-10	-0.177858	1.78267e-09	-4.48875e-10	0.154501	2.73927e-05	-4.48875e-10	0.0683598
54280839	chr12:54280839:T:G	5.84181e-16	-4.48875e-10	-1.39224	3.92977e-10	-4.48875e-10	-1.35762	6.49388e-06	-4.48875e-10	-1.37106
54281329	chr12:54281329:G:A	7.60832e-17	-2.18095	-1.24967	2.10306e-09	1.7	-1.38022	4.25897e-06	-0.436475	-1.35641
54282964	chr12:54282964:A:G	9.67123e-16	-4.48875e-10	-0.888121	4.98064e-10	-4.48875e-10	-1.12064	8.33683e-06	-4.48875e-10	-1.12123
54283271	chr12:54283271:C:T	2.81019e-16	-2.12402	-4.00186e-10	6.50294e-10	-0.853943	-4.00186e-10	7.53695e-06	-1.2221	-4.00186e-10
54283480	chr12:54283480:T:G	2.49575e-16	-2.24269	-4.00186e-10	2.06863e-10	-1.99931	-4.00186e-10	3.14751e-06	-2.0953	-4.00186e-10
54284127	chr12:54284127:T:G	6.59281e-16	-4.48875e-10	-1.2713	4.08958e-10	-4.48875e-10	-1.31776	6.8322e-06	-4.48875e-10	-1.32027
54284196	chr12:54284196:C:T	5.7166e-07	20.5132	-1.20386	1.20512e-10	-1.25759	-1.28203	1.02233e-06	-2.06378	-1.15606
54284982	chr12:54284982:A:T	6.04756e-16	-4.48875e-10	-1.35762	4.23623e-10	-4.48875e-10	-1.28252	7.06353e-06	-4.48875e-10	-1.28697
54286558	chr12:54286558:A:T	7.88969e-17	-2.15562	-1.23868	1.88149e-09	1.58333	-1.37488	3.91422e-06	-0.527521	-1.34978
54287671	chr12:54287671:G:A	5.83041e-16	-4.48875e-10	-1.39419	3.9015e-10	-4.48875e-10	-1.36484	6.47238e-06	-4.48875e-10	-1.37437
54288204	chr12:54288204:A:G	6.24194e-16	-4.48875e-10	-1.32598	4.23999e-10	-4.48875e-10	-1.28164	6.93713e-06	-4.48875e-10	-1.30503
54289159	chr12:54289159:C:T	8.28715e-15	-4.48875e-10	1.26001	3.83865e-09	-4.48875e-10	0.921508	7.16742e-05	-4.48875e-10	1.03022
54289547	chr12:54289547:A:C	7.68185e-16	-4.48875e-10	-1.11842	5.96337e-10	-4.48875e-10	-0.940561	1.00203e-05	-4.48875e-10	-0.937302
54289939	chr12:54289939:T:G	2.88909e-15	-4.48875e-10	0.206251	1.47547e-09	-4.48875e-10	-0.0346349	2.66177e-05	-4.48875e-10	0.0396619
54290024	chr12:54290024:G:A	8.68929e-16	-4.48875e-10	-0.995186	4.72441e-10	-4.48875e-10	-1.17346	8.23031e-06	-4.48875e-10	-1.13409
54290652	chr12:54290652:G:A	9.12785e-16	-4.48875e-10	-0.945946	7.28137e-10	-4.48875e-10	-0.740878	1.16373e-05	-4.48875e-10	-0.787699
54290774	chr12:54290774:A:C	6.71619e-16	-4.48875e-10	-1.25275	4.75292e-10	-4.48875e-10	-1.16744	7.73261e-06	-4.48875e-10	-1.19647
54290925	chr12:54290925:AGTGTTGGCCGGGCAC:A	2.50365e-16	-2.23953	-4.00186e-10	2.10781e-10	-1.98055	-4.00186e-10	5.69338e-06	-1.50261	-4.00186e-10
54290984	chr12:54290984:G:A	1.75469e-15	-0.292398	-4.00186e-10	2.64628e-10	-1.75304	-4.00186e-10	5.0189e-06	-1.6287	-4.00186e-10
54291003	chr12:54291003:A:G	1.26414e-15	-4.48875e-10	-0.620301	6.8392e-10	-4.48875e-10	-0.803526	1.17002e-05	-4.48875e-10	-0.782308
54291171	chr12:54291171:T:C	4.46596e-07	20.3071	-1.24463	1.19394e-10	-1.30304	-1.2459	1.09373e-06	-2.04476	-1.10757
54291829	chr12:54291829:G:A	2.49244e-16	-2.24401	-4.00186e-10	2.08512e-10	-1.99137	-4.00186e-10	3.16787e-06	-2.08886	-4.00186e-10
54292096	chr12:54292096:C:T	1.41832e-12	7.77444	-1.3719	1.72018e-09	1.27071	-1.1519	1.71926e-05	0.71886	-1.11629
54292370	chr12:54292370:C:T	6.91795e-16	-4.48875e-10	-1.22316	4.72869e-10	-4.48875e-10	-1.17255	7.87258e-06	-4.48875e-10	-1.17853
54293448	chr12:54293448:A:C	5.89117e-06	22.6595	-1.0175	1.72238e-10	-0.804683	-1.37781	7.66827e-07	-2.20377	-1.30364
54294216	chr12:54294216:C:T	7.37547e-16	-4.48875e-10	-1.15912	5.59488e-10	-4.48875e-10	-1.00435	9.04211e-06	-4.48875e-10	-1.04002
54294410	chr12:54294410:T:A	4.5663e-15	-4.48875e-10	0.664012	2.41022e-09	-4.48875e-10	0.456107	4.15373e-05	-4.48875e-10	0.484677
54294850	chr12:54294850:G:A	4.953e-16	-1.55728	-4.00186e-10	1.81479e-06	7.08011	-4.00186e-10	2.78711e-06	-2.21691	-4.00186e-10
54295484	chr12:54295484:A:T	6.28812e-16	-1.31861	-4.00186e-10	7.13539e-08	3.84404	-4.00186e-10	3.06689e-06	-2.12125	-4.00186e-10
54296977	chr12:54296977:A:C	8.11407e-16	-4.48875e-10	-1.06368	6.49004e-10	-4.48875e-10	-0.855929	1.02945e-05	-4.48875e-10	-0.910306
54298277	chr12:54298277:A:G	0.00320054	29.022	-1.08238	2.20162e-10	-0.632342	-1.30466	8.24187e-07	-2.24405	-1.19122
54299093	chr12:54299093:TG:T	6.8515e-16	-4.48875e-10	-1.23281	4.17406e-10	-4.48875e-10	-1.29731	7.08784e-06	-4.48875e-10	-1.28353
54299482	chr12:54299482:T:C	2.42477e-15	-4.48875e-10	0.0310438	1.01216e-09	-4.48875e-10	-0.41153	1.77394e-05	-4.48875e-10	-0.366129
54299774	chr12:54299774:A:T	3.53266e-15	-4.48875e-10	0.407359	1.66821e-09	-4.48875e-10	0.0881375	2.94192e-05	-4.48875e-10	0.139734
54301881	chr12:54301881:C:T	4.28066e-16	-1.70317	-4.00186e-10	1.6207e-10	-2.24334	-4.00186e-10	2.95104e-06	-2.15976	-4.00186e-10
54302529	chr12:54302529:C:T	7.75473e-16	-4.48875e-10	-1.10897	6.15125e-10	-4.48875e-10	-0.909542	9.77665e-06	-4.48875e-10	-0.961918
54302536	chr12:54302536:C:T	6.02631e-17	-2.24802	-1.4157	7.0234e-11	-1.68858	-1.39096	1.03579e-06	-1.80781	-1.39894
54303106	chr12:54303106:A:G	6.7861e-15	-4.48875e-10	1.06019	5.41718e-09	-4.48875e-10	1.26596	8.92654e-05	-4.48875e-10	1.2497
54303809	chr12:54303809:A:G	7.53066e-16	-4.48875e-10	-1.13829	4.61337e-10	-4.48875e-10	-1.19724	7.87488e-06	-4.48875e-10	-1.17824
54304492	chr12:54304492:C:T	5.70533e-16	-4.48875e-10	-1.41587	3.74205e-10	-4.48875e-10	-1.40656	6.24112e-06	-4.48875e-10	-1.41075
54305130	chr12:54305130:C:T	2.63731e-15	-4.48875e-10	0.115069	1.46354e-09	-4.48875e-10	-0.042756	2.50507e-05	-4.48875e-10	-0.0210142
54305142	chr12:54305142:G:A	3.34672e-15	0.353289	-4.00186e-10	3.77541e-10	-1.39769	-4.00186e-10	8.38259e-06	-1.11576	-4.00186e-10
54306308	chr12:54306308:C:T	2.91609e-15	-4.48875e-10	0.215551	1.58808e-09	-4.48875e-10	0.0389117	2.72445e-05	-4.48875e-10	0.0629353
54307317	chr12:54307317:C:A	5.70498e-16	-4.48875e-10	-1.41594	3.7357e-10	-4.48875e-10	-1.40826	6.24989e-06	-4.48875e-10	-1.40935
54307496	chr12:54307496:C:T	5.72318e-16	-4.48875e-10	-1.41275	3.8116e-10	-4.48875e-10	-1.38815	6.33573e-06	-4.48875e-10	-1.39571
54308112	chr12:54308112:A:G	1.30331e-15	0.474199	-1.06398	4.14357e-11	-2.20586	-1.40137	4.71953e-05	2.02759	-1.41521
54308735	chr12:54308735:A:G	1.46719e-15	0.869574	-1.34091	4.70147e-11	-2.24822	-1.23269	3.27477e-05	1.30803	-1.06111
54309084	chr12:54309084:C:T	8.17869e-17	-2.23035	-1.12797	5.36005e-09	2.27472	-1.01936	1.72725e-05	0.672432	-1.06523
54309214	chr12:54309214:TTTAGA:T	5.16504e-16	-1.51536	-4.00186e-10	1.71411e-10	-2.1873	-4.00186e-10	2.764e-06	-2.22524	-4.00186e-10
54309281	chr12:54309281:C:T	1.96609e-16	-1.57219	-0.90904	5.86019e-10	0.100108	-1.05812	2.32165e-06	-1.39181	-1.00783
54310293	chr12:54310293:C:T	6.84036e-16	-4.48875e-10	-1.23444	4.16892e-10	-4.48875e-10	-1.29854	7.12491e-06	-4.48875e-10	-1.27832
54310367	chr12:54310367:G:T	8.18252e-16	-4.48875e-10	-1.05528	4.91744e-10	-4.48875e-10	-1.13341	8.60382e-06	-4.48875e-10	-1.08971
54310464	chr12:54310464:C:A	8.1754e-15	-4.48875e-10	1.24644	1.96356e-09	-4.48875e-10	0.251145	3.18266e-05	-4.48875e-10	0.218387
54310835	chr12:54310835:C:G	6.1185e-16	-4.48875e-10	-1.34596	3.87611e-10	-4.48875e-10	-1.37137	6.51713e-06	-4.48875e-10	-1.36748
54311146	chr12:54311146:A:T	6.36368e-16	-4.48875e-10	-1.30667	4.397e-10	-4.48875e-10	-1.24527	7.21824e-06	-4.48875e-10	-1.2653
54312542	chr12:54312542:A:G	9.37279e-16	-4.48875e-10	-0.919465	5.32244e-10	-4.48875e-10	-1.05427	9.19712e-06	-4.48875e-10	-1.02302
54312631	chr12:54312631:C:T	6.34283e-06	22.9673	-1.25141	1.82483e-09	1.24298	-1.06511	0.000310848	3.63647	-1.13908
54313167	chr12:54313167:GGAAA:G	6.66839e-16	-4.48875e-10	-1.2599	4.08299e-10	-4.48875e-10	-1.31937	6.96785e-06	-4.48875e-10	-1.30061
54313945	chr12:54313945:A:T	2.63099e-15	-4.48875e-10	0.112671	1.43852e-09	-4.48875e-10	-0.0599945	2.46573e-05	-4.48875e-10	-0.0368416
54314161	chr12:54314161:T:C	5.84616e-16	-4.48875e-10	-1.39149	3.90146e-10	-4.48875e-10	-1.36485	6.50402e-06	-4.48875e-10	-1.36949
54314577	chr12:54314577:C:T	1.8678e-14	-4.48875e-10	2.07265	7.25823e-09	-4.48875e-10	1.55852	0.000133134	-4.48875e-10	1.64944
54315373	chr12:54315373:T:A	8.00698e-16	-4.48875e-10	-1.07696	4.65519e-10	-4.48875e-10	-1.18821	8.01168e-06	-4.48875e-10	-1.16101
54315587	chr12:54315587:A:G	6.65945e-16	-4.48875e-10	-1.26124	4.12332e-10	-4.48875e-10	-1.30954	6.89356e-06	-4.48875e-10	-1.31133
54316469	chr12:54316469:G:A	2.52033e-14	-4.48875e-10	2.37228	9.56451e-09	-4.48875e-10	1.83445	0.000176089	-4.48875e-10	1.92907
54316723	chr12:54316723:C:T	2.59394e-06	22.235	-1.4132	1.03898e-09	0.994675	-1.38004	0.00017249	3.30837	-1.39995
54317011	chr12:54317011:TCTC:T	1.28756e-15	-4.48875e-10	-0.60194	1.10457e-09	-4.48875e-10	-0.324156	1.79005e-05	-4.48875e-10	-0.357089
54317875	chr12:54317875:C:T	1.1259e-15	-4.48875e-10	-0.736109	9.29257e-10	-4.48875e-10	-0.496982	1.54221e-05	-4.48875e-10	-0.506114
54318916	chr12:54318916:T:G	2.11469e-16	-1.54486	-0.86351	5.97788e-10	0.0644603	-1.00259	2.4315e-06	-1.41623	-0.937182
54318989	chr12:54318989:T:C	2.17195e-14	-1.76407	3.98759	6.72216e-08	0.749496	3.03489	0.000244693	-0.994981	3.25307
54319343	chr12:54319343:G:A	8.92061e-16	-4.48875e-10	-0.968912	6.52596e-10	-4.48875e-10	-0.85041	1.07074e-05	-4.48875e-10	-0.870981
54319416	chr12:54319416:T:G	5.89737e-16	-4.48875e-10	-1.38277	3.91356e-10	-4.48875e-10	-1.36175	6.48238e-06	-4.48875e-10	-1.37283
54320780	chr12:54320780:T:C	2.60621e-15	-4.48875e-10	0.103205	1.26438e-09	-4.48875e-10	-0.189027	2.21818e-05	-4.48875e-10	-0.142641
54321086	chr12:54321086:A:G	5.86911e-16	-4.48875e-10	-1.38757	4.00262e-10	-4.48875e-10	-1.33925	6.61071e-06	-4.48875e-10	-1.35322
54321200	chr12:54321200:A:G	6.73437e-15	-4.48875e-10	1.05253	5.6964e-09	-4.48875e-10	1.31622	9.92425e-05	-4.48875e-10	1.35565
54321201	chr12:54321201:A:G	6.41109e-16	-4.48875e-10	-1.29925	3.83588e-10	-4.48875e-10	-1.3818	6.46641e-06	-4.48875e-10	-1.37529
54321961	chr12:54321961:T:C	2.39967e-14	-1.64847	3.97169	5.2846e-08	0.474402	3.06937	0.000215601	-1.17053	3.30204
54322055	chr12:54322055:G:A	2.94666e-15	-4.48875e-10	0.225981	1.59589e-09	-4.48875e-10	0.0438174	2.73732e-05	-4.48875e-10	0.0676481
54322259	chr12:54322259:C:A	2.06314e-14	-4.48875e-10	2.17212	7.85677e-09	-4.48875e-10	1.63776	0.00014267	-4.48875e-10	1.71862
54322296	chr12:54322296:CATA:C	9.24332e-16	-4.48875e-10	-0.933376	4.77308e-10	-4.48875e-10	-1.16321	7.95528e-06	-4.48875e-10	-1.16808
54322308	chr12:54322308:G:T	2.50149e-14	-1.68202	4.0468	5.99376e-08	0.522192	3.1475	0.000239192	-1.14585	3.3812
54322706	chr12:54322706:GTA:G	2.3754e-16	-1.65278	-0.639336	8.78099e-10	0.277186	-0.830794	3.32715e-06	-1.28844	-0.751362
54323498	chr12:54323498:A:G	7.71234e-16	-1.60873	0.494277	2.18861e-09	0.209657	0.149997	8.93283e-06	-1.32988	0.277697
54323914	chr12:54323914:A:G	8.59306e-16	-1.52791	0.521585	1.94241e-09	0.0651669	0.17515	8.39812e-06	-1.4181	0.304191
54324084	chr12:54324084:G:A	6.07819e-16	-4.48875e-10	-1.35257	3.78889e-10	-4.48875e-10	-1.39412	6.36189e-06	-4.48875e-10	-1.39159
54324111	chr12:54324111:C:T	2.54019e-15	-4.48875e-10	0.0775491	1.39026e-09	-4.48875e-10	-0.0941229	2.38259e-05	-4.48875e-10	-0.0711428
54324913	chr12:54324913:C:G	1.31527e-15	-4.48875e-10	-0.580646	9.87086e-10	-4.48875e-10	-0.43661	1.61247e-05	-4.48875e-10	-0.461565
54325100	chr12:54325100:C:G	8.68666e-16	-4.48875e-10	-0.995487	5.19441e-10	-4.48875e-10	-1.07861	9.03245e-06	-4.48875e-10	-1.04109
54325468	chr12:54325468:G:A	9.67675e-15	1.41503	-4.00186e-10	3.44728e-10	-1.48861	-4.00186e-10	3.58988e-06	-1.9638	-4.00186e-10
54325811	chr12:54325811:TC:T	5.77983e-16	-4.48875e-10	-1.4029	3.80992e-10	-4.48875e-10	-1.38859	6.33189e-06	-4.48875e-10	-1.39632
54325905	chr12:54325905:A:G	8.63233e-07	20.1183	-0.396762	1.3811e-10	-1.42035	-0.982963	1.23456e-06	-2.19745	-0.833752
54326184	chr12:54326184:G:T	1.37108e-15	-0.539092	-4.00186e-10	1.82279e-10	-2.12583	-4.00186e-10	3.3691e-06	-2.02727	-4.00186e-10
54326357	chr12:54326357:G:A	1.86462e-16	-1.68119	-0.853033	7.93179e-10	0.359516	-1.01483	2.86711e-06	-1.23999	-0.948618
54327907	chr12:54327907:GATA:G	6.69986e-17	-2.2063	-1.35148	9.53666e-11	-1.66167	-1.11197	1.37799e-06	-1.78652	-1.13477
54328128	chr12:54328128:T:A	7.46899e-16	-1.47245	0.325935	1.51613e-09	-0.00265847	-0.0047914	6.6397e-06	-1.46566	0.116808
54328398	chr12:54328398:G:A	6.75035e-16	-4.48875e-10	-1.24768	3.95438e-10	-4.48875e-10	-1.35137	6.68051e-06	-4.48875e-10	-1.34272
54329000	chr12:54329000:T:C	7.01403e-09	16.3175	-1.40881	6.4139e-09	2.85066	-1.41581	0.000746333	4.78882	-1.41556
54329067	chr12:54329067:T:C	6.07486e-16	-4.48875e-10	-1.35312	4.06151e-10	-4.48875e-10	-1.32464	6.70635e-06	-4.48875e-10	-1.33886
54329199	chr12:54329199:G:T	1.85529e-16	-1.74064	-0.798593	9.17793e-10	0.451943	-0.961339	3.22377e-06	-1.17985	-0.891517
54329244	chr12:54329244:G:A	1.8459e-05	23.2501	-0.465981	1.294e-10	-1.16877	-1.29968	6.72474e-07	-2.23202	-1.40669
54329261	chr12:54329261:A:G	7.29737e-16	-1.16976	-4.00186e-10	1.63698e-10	-2.23334	-4.00186e-10	3.5575e-06	-1.97286	-4.00186e-10
54330184	chr12:54330184:C:T	1.14181e-15	-0.722077	-4.00186e-10	1.68715e-10	-2.20316	-4.00186e-10	3.77716e-06	-1.91294	-4.00186e-10
54331424	chr12:54331424:A:C	9.03969e-15	-4.48875e-10	1.34693	3.69477e-09	-4.48875e-10	0.883306	6.62724e-05	-4.48875e-10	0.951858
54332008	chr12:54332008:G:A	8.2714e-16	-4.48875e-10	-1.04447	5.00427e-10	-4.48875e-10	-1.11591	8.5755e-06	-4.48875e-10	-1.09301
54332527	chr12:54332527:A:C	6.69609e-16	-4.48875e-10	-1.25575	4.04995e-10	-4.48875e-10	-1.32749	6.88395e-06	-4.48875e-10	-1.31272
54332948	chr12:54332948:C:T	2.17928e-15	-0.0756987	-4.00186e-10	3.04272e-10	-1.61344	-4.00186e-10	7.45615e-06	-1.23288	-4.00186e-10
54333243	chr12:54333243:G:A	3.56985e-14	2.72042	-4.00186e-10	2.08136e-09	0.309409	-4.00186e-10	5.16559e-05	0.702689	-4.00186e-10
54333339	chr12:54333339:T:C	1.40707e-15	-4.48875e-10	-0.513184	7.36622e-10	-4.48875e-10	-0.729293	1.27545e-05	-4.48875e-10	-0.696031
54334112	chr12:54334112:G:A	6.57752e-17	-2.16019	-1.41601	9.23201e-11	-1.48291	-1.3232	1.37402e-06	-1.58751	-1.33666
54334437	chr12:54334437:T:C	7.79516e-16	-4.48875e-10	-1.10377	5.69865e-10	-4.48875e-10	-0.985968	9.30441e-06	-4.48875e-10	-1.01143
54334469	chr12:54334469:A:G	8.52334e-16	-4.48875e-10	-1.01447	5.13871e-10	-4.48875e-10	-1.0894	8.45262e-06	-4.48875e-10	-1.10744
54334725	chr12:54334725:T:C	3.65894e-15	-1.78621	2.22869	1.52108e-08	0.763338	1.53505	5.31379e-05	-0.991961	1.72294
54335402	chr12:54335402:C:T	9.27179e-16	-4.48875e-10	-0.9303	3.70796e-10	-4.48875e-10	-1.41571	6.20993e-06	-4.48875e-10	-1.41577
54336088	chr12:54336088:T:C	1.75688e-06	21.2502	-0.818129	1.28166e-10	-1.24979	-1.22825	8.94328e-07	-2.22632	-1.12728
54337324	chr12:54337324:C:T	5.97799e-16	-4.48875e-10	-1.36919	4.02162e-10	-4.48875e-10	-1.33451	6.69572e-06	-4.48875e-10	-1.34045
54338208	chr12:54338208:G:C	8.34966e-16	-4.48875e-10	-1.03506	4.41414e-10	-4.48875e-10	-1.24139	7.69212e-06	-4.48875e-10	-1.20172
54338266	chr12:54338266:A:G	9.45003e-16	-4.48875e-10	-0.911258	4.80737e-10	-4.48875e-10	-1.15605	8.43999e-06	-4.48875e-10	-1.10893
54338282	chr12:54338282:C:T	8.56537e-16	-4.48875e-10	-1.00955	5.10889e-10	-4.48875e-10	-1.09522	8.91427e-06	-4.48875e-10	-1.05426
54338283	chr12:54338283:C:T	8.56537e-16	-4.48875e-10	-1.00955	5.10889e-10	-4.48875e-10	-1.09522	8.91427e-06	-4.48875e-10	-1.05426
54338419	chr12:54338419:G:GTC	6.01952e-16	-4.48875e-10	-1.36227	3.79335e-10	-4.48875e-10	-1.39295	6.39052e-06	-4.48875e-10	-1.3871
54338420	chr12:54338420:AGG:A	6.02033e-16	-4.48875e-10	-1.36213	3.79368e-10	-4.48875e-10	-1.39286	6.39114e-06	-4.48875e-10	-1.387
54338425	chr12:54338425:TTCCCTCCA:T	6.02198e-16	-4.48875e-10	-1.36186	3.79431e-10	-4.48875e-10	-1.3927	6.39238e-06	-4.48875e-10	-1.38681
54339362	chr12:54339362:A:G	1.56329e-15	-4.48875e-10	-0.4079	8.04441e-10	-4.48875e-10	-0.64122	1.41615e-05	-4.48875e-10	-0.591389
54339399	chr12:54339399:G:A	6.69087e-16	-4.48875e-10	-1.25653	4.61546e-10	-4.48875e-10	-1.19679	7.65952e-06	-4.48875e-10	-1.20597
54339409	chr12:54339409:G:A	5.70699e-16	-4.48875e-10	-1.41558	3.73344e-10	-4.48875e-10	-1.40887	6.23972e-06	-4.48875e-10	-1.41098
54339699	chr12:54339699:T:TA	1.6833e-15	-4.48875e-10	-0.333934	8.59656e-10	-4.48875e-10	-0.574835	1.51667e-05	-4.48875e-10	-0.522815
54339944	chr12:54339944:TTTTACTAGGCTGC:T	1.5977e-15	0.538607	-0.924733	0.0764823	19.0945	-1.36553	1.32989e-06	-2.21451	-0.742307
54340170	chr12:54340170:T:C	5.73756e-16	-4.48875e-10	-1.41024	3.95293e-10	-4.48875e-10	-1.35174	6.50193e-06	-4.48875e-10	-1.36982
54340505	chr12:54340505:A:G	2.94416e-16	-1.85023	-0.227222	1.84881e-09	1.10114	-0.910215	6.04711e-06	-0.665764	-0.77657
54340912	chr12:54340912:A:G	6.35623e-16	-4.48875e-10	-1.30784	3.87787e-10	-4.48875e-10	-1.37091	6.57142e-06	-4.48875e-10	-1.35919
54342383	chr12:54342383:G:C	9.5255e-16	-4.48875e-10	-0.903304	5.44786e-10	-4.48875e-10	-1.03097	9.24094e-06	-4.48875e-10	-1.01827
54342406	chr12:54342406:T:C	7.98309e-16	-4.48875e-10	-1.07995	4.51383e-10	-4.48875e-10	-1.21905	7.80562e-06	-4.48875e-10	-1.18707
54342686	chr12:54342686:A:G	0.996761	32.926	0.754843	1.28381e-10	-1.07822	-1.39815	6.988e-07	-2.18506	-1.41525
54342931	chr12:54342931:C:A	8.80124e-16	-1.8883	0.905918	4.34258e-09	1.08913	-0.0442757	1.59789e-05	-0.645381	0.174737
54342942	chr12:54342942:C:T	6.20038e-16	-4.48875e-10	-1.33267	3.79245e-10	-4.48875e-10	-1.39319	6.43642e-06	-4.48875e-10	-1.37994
54342981	chr12:54342981:T:C	6.04161e-16	-1.77901	0.420409	2.4896e-09	0.911787	-0.423279	9.31943e-06	-0.773738	-0.236076
54343117	chr12:54343117:A:G	3.05366e-15	-4.48875e-10	0.26165	2.97748e-09	-4.48875e-10	0.667466	4.49328e-05	-4.48875e-10	0.563252
54343548	chr12:54343548:G:A	5.96228e-16	-4.48875e-10	-1.37182	4.04331e-10	-4.48875e-10	-1.32913	6.69495e-06	-4.48875e-10	-1.34056
54343917	chr12:54343917:A:G	5.94091e-16	-1.83107	0.455655	2.54865e-09	0.775338	-0.263388	1.01125e-05	-0.840459	-0.0876857
54344066	chr12:54344066:G:A	8.95571e-16	-1.94595	0.980961	5.76171e-09	1.31573	0.0118914	2.00886e-05	-0.477535	0.235773
54344173	chr12:54344173:G:A	3.26429e-16	-1.97424	-4.00186e-10	1.66261e-07	4.68995	-4.00186e-10	3.46036e-06	-2.00054	-4.00186e-10
54345068	chr12:54345068:C:G	7.43289e-16	-1.94035	0.788987	4.94059e-09	1.30674	-0.132863	1.69238e-05	-0.486828	0.0736345
54346021	chr12:54346021:T:TG	6.42479e-16	-4.48875e-10	-1.29711	4.48897e-10	-4.48875e-10	-1.22457	7.44264e-06	-4.48875e-10	-1.23469
54346265	chr12:54346265:T:C	7.58601e-16	-4.48875e-10	-1.13097	4.59803e-10	-4.48875e-10	-1.20057	7.78585e-06	-4.48875e-10	-1.18961
54346384	chr12:54346384:C:T	8.16382e-16	-4.48875e-10	-1.05756	4.46628e-10	-4.48875e-10	-1.22964	7.7216e-06	-4.48875e-10	-1.19789
54346430	chr12:54346430:G:A	9.20112e-17	-2.04107	-1.19947	1.49464e-09	1.28315	-1.30488	4.40034e-06	-0.494409	-1.26582
54346594	chr12:54346594:G:T	5.83778e-16	-4.48875e-10	-1.39293	3.72674e-10	-4.48875e-10	-1.41066	6.25348e-06	-4.48875e-10	-1.40878
54346595	chr12:54346595:T:G	3.93636e-16	-1.89121	0.104191	2.30473e-09	0.957205	-0.545852	8.4535e-06	-0.714566	-0.392769
54346792	chr12:54346792:G:T	6.10133e-16	-4.48875e-10	-1.34877	4.1749e-10	-4.48875e-10	-1.29711	6.89886e-06	-4.48875e-10	-1.31056
54347434	chr12:54347434:G:GT	5.96117e-16	-4.48875e-10	-1.37201	3.72759e-10	-4.48875e-10	-1.41043	6.27772e-06	-4.48875e-10	-1.40491
54348030	chr12:54348030:G:C	5.79337e-16	-4.48875e-10	-1.40056	3.99423e-10	-4.48875e-10	-1.34135	6.58281e-06	-4.48875e-10	-1.35745
54348164	chr12:54348164:T:C	6.47332e-16	-4.48875e-10	-1.28959	4.49995e-10	-4.48875e-10	-1.22213	7.42809e-06	-4.48875e-10	-1.23665
54348396	chr12:54348396:A:G	2.33688e-15	-4.48875e-10	-0.00587279	1.25574e-09	-4.48875e-10	-0.195885	2.16609e-05	-4.48875e-10	-0.166406
54348464	chr12:54348464:C:T	5.70691e-16	-4.48875e-10	-1.4156	3.81285e-10	-4.48875e-10	-1.38782	6.32527e-06	-4.48875e-10	-1.39736
54348629	chr12:54348629:C:A	2.48665e-16	-2.24634	-4.00186e-10	2.41871e-10	-1.84296	-4.00186e-10	3.90925e-06	-1.87857	-4.00186e-10
54348715	chr12:54348715:C:T	6.15447e-16	-4.48875e-10	-1.3401	3.78093e-10	-4.48875e-10	-1.39623	6.39295e-06	-4.48875e-10	-1.38672
54348789	chr12:54348789:TG:T	3.65793e-16	-1.86038	-4.00186e-10	1.61676e-10	-2.24577	-4.00186e-10	2.7014e-06	-2.24815	-4.00186e-10
54349248	chr12:54349248:C:T	5.84993e-16	-4.48875e-10	-1.39085	3.71318e-10	-4.48875e-10	-1.41431	6.23587e-06	-4.48875e-10	-1.4116
54349781	chr12:54349781:C:T	5.85772e-16	-4.48875e-10	-1.38952	3.93465e-10	-4.48875e-10	-1.35637	6.5303e-06	-4.48875e-10	-1.36546
54350372	chr12:54350372:C:A	5.71126e-16	-4.48875e-10	-1.41484	3.71479e-10	-4.48875e-10	-1.41388	6.21154e-06	-4.48875e-10	-1.41551
54350470	chr12:54350470:C:T	6.4355e-16	-4.48875e-10	-1.29545	3.87501e-10	-4.48875e-10	-1.37165	6.60668e-06	-4.48875e-10	-1.35383
54350558	chr12:54350558:A:G	6.03155e-16	-4.48875e-10	-1.36027	3.74611e-10	-4.48875e-10	-1.40548	6.32121e-06	-4.48875e-10	-1.398
54351121	chr12:54351121:AG:A	4.69251e-16	-1.76307	0.15176	1.73661e-09	0.634049	-0.505726	7.01362e-06	-0.944529	-0.349532
54351130	chr12:54351130:G:A	6.74425e-16	-1.62879	0.380201	1.50325e-09	0.363817	-0.379798	6.81226e-06	-1.12314	-0.200046
54351353	chr12:54351353:A:C	4.70453e-15	-4.48875e-10	0.693835	4.4403e-09	-4.48875e-10	1.06711	7.1359e-05	-4.48875e-10	1.02581
54351774	chr12:54351774:G:T	4.46382e-15	-4.48875e-10	0.641313	1.15524e-09	-4.48875e-10	-0.279303	1.88884e-05	-4.48875e-10	-0.303369
54353194	chr12:54353194:T:G	7.1993e-16	-4.48875e-10	-1.18329	5.10547e-10	-4.48875e-10	-1.09588	8.39527e-06	-4.48875e-10	-1.11425
54353309	chr12:54353309:C:T	1.92603e-15	-4.48875e-10	-0.199229	3.99763e-10	-4.48875e-10	-1.3405	6.67353e-06	-4.48875e-10	-1.34377
54353322	chr12:54353322:A:G	5.46337e-16	-1.87928	0.420068	3.23137e-09	1.16247	-0.41317	1.12184e-05	-0.599469	-0.224895
54354536	chr12:54354536:G:A	6.69414e-16	-4.48875e-10	-1.25604	4.67983e-10	-4.48875e-10	-1.18294	7.71702e-06	-4.48875e-10	-1.19849
54354557	chr12:54354557:C:T	7.11747e-16	-4.48875e-10	-1.19472	4.19943e-10	-4.48875e-10	-1.29125	7.16173e-06	-4.48875e-10	-1.27316
54354842	chr12:54354842:G:A	4.5483e-16	-1.84591	0.203385	2.27156e-09	0.854451	-0.457596	8.56103e-06	-0.798313	-0.296382
54355050	chr12:54355050:A:G	5.23431e-16	-1.91833	0.416289	3.64968e-09	1.28872	-0.417688	1.21499e-05	-0.51412	-0.230478
54355265	chr12:54355265:G:T	5.82593e-16	-4.48875e-10	-1.39496	3.70966e-10	-4.48875e-10	-1.41526	6.22583e-06	-4.48875e-10	-1.41321
54355409	chr12:54355409:A:AT	7.40356e-16	0.169225	-1.32454	0.157901	18.2284	0.225482	7.02638e-07	-2.24291	-1.35192
54355501	chr12:54355501:A:G	5.23416e-16	-1.92888	0.426811	3.79416e-09	1.3198	-0.409946	1.25617e-05	-0.488791	-0.222474
54356030	chr12:54356030:T:A	5.08353e-16	-1.9805	0.44923	4.43751e-09	1.45893	-0.392444	1.4199e-05	-0.384118	-0.204626
54356128	chr12:54356128:G:A	5.78138e-16	-4.48875e-10	-1.40263	3.70778e-10	-4.48875e-10	-1.41576	6.21184e-06	-4.48875e-10	-1.41546
54356670	chr12:54356670:C:T	5.71694e-16	-4.48875e-10	-1.41384	3.77539e-10	-4.48875e-10	-1.39769	6.26308e-06	-4.48875e-10	-1.40724
54356685	chr12:54356685:TG:T	7.89386e-16	-4.48875e-10	-1.09119	6.11444e-10	-4.48875e-10	-0.915544	1.02582e-05	-4.48875e-10	-0.913841
54356696	chr12:54356696:G:GA	5.87086e-16	-4.48875e-10	-1.38728	3.70812e-10	-4.48875e-10	-1.41567	6.21188e-06	-4.48875e-10	-1.41545
54357282	chr12:54357282:T:C	6.87572e-16	-4.48875e-10	-1.22928	4.19876e-10	-4.48875e-10	-1.29141	7.10734e-06	-4.48875e-10	-1.28079
54358181	chr12:54358181:T:C	5.71078e-16	-4.48875e-10	-1.41492	3.91706e-10	-4.48875e-10	-1.36085	6.53254e-06	-4.48875e-10	-1.36512
54358696	chr12:54358696:C:T	7.43911e-16	-4.48875e-10	-1.15053	4.36598e-10	-4.48875e-10	-1.25236	7.40999e-06	-4.48875e-10	-1.23909
54358769	chr12:54358769:T:C	1.04963e-16	-1.77585	-1.33298	4.04523e-11	-2.24592	-1.38533	6.62576e-07	-2.24822	-1.40531
54358788	chr12:54358788:C:CT	3.49917e-14	4.11201	-1.41159	4.08829e-10	0.0977663	-1.41584	1.95433e-05	1.14667	-1.41595
54359199	chr12:54359199:G:C	5.70474e-16	-4.48875e-10	-1.41598	3.74643e-10	-4.48875e-10	-1.40539	6.26007e-06	-4.48875e-10	-1.40772
54359620	chr12:54359620:G:A	1.66806e-15	-4.48875e-10	-0.343028	8.51087e-10	-4.48875e-10	-0.584854	1.4539e-05	-4.48875e-10	-0.565083
54360269	chr12:54360269:AAG:A	6.06895e-16	-4.48875e-10	-1.35409	4.5092e-10	-4.48875e-10	-1.22008	7.48721e-06	-4.48875e-10	-1.22872
54360358	chr12:54360358:AGT:A	1.01927e-07	16.6155	0.96962	5.03611e-11	-2.16907	-1.24308	1.09747e-06	-1.88926	-1.25964
54360506	chr12:54360506:C:G	5.73099e-16	-4.48875e-10	-1.41139	4.3438e-10	-4.48875e-10	-1.25745	6.93458e-06	-4.48875e-10	-1.30539
54360540	chr12:54360540:C:T	5.73281e-16	-4.48875e-10	-1.41107	4.35118e-10	-4.48875e-10	-1.25575	6.94514e-06	-4.48875e-10	-1.30387
54360846	chr12:54360846:T:C	6.48485e-16	-4.48875e-10	-1.28781	3.72862e-10	-4.48875e-10	-1.41016	6.32173e-06	-4.48875e-10	-1.39792
54360967	chr12:54360967:G:T	5.70468e-16	-4.48875e-10	-1.41599	3.81329e-10	-4.48875e-10	-1.38771	6.39177e-06	-4.48875e-10	-1.3869
54361080	chr12:54361080:T:A	5.76789e-16	-4.48875e-10	-1.40497	3.81477e-10	-4.48875e-10	-1.38732	6.28821e-06	-4.48875e-10	-1.40324
54361229	chr12:54361229:C:T	3.29599e-16	-1.96457	-4.00186e-10	1.88821e-10	-2.09057	-4.00186e-10	2.88902e-06	-2.181	-4.00186e-10
54362013	chr12:54362013:A:G	5.75588e-16	-4.48875e-10	-1.40705	3.8363e-10	-4.48875e-10	-1.38169	6.38766e-06	-4.48875e-10	-1.38755
54362018	chr12:54362018:T:A	1.68353e-09	14.8965	-1.41479	4.91413e-11	-2.1314	-1.30527	1.09542e-06	-1.92821	-1.22257
54364198	chr12:54364198:C:A	8.03306e-16	-4.48875e-10	-1.07371	4.79022e-10	-4.48875e-10	-1.15962	8.34117e-06	-4.48875e-10	-1.12071
54364546	chr12:54364546:A:G	2.02474e-08	17.3522	-1.38339	8.13282e-11	-1.72449	-1.20838	9.33543e-07	-2.21101	-1.09967
54365387	chr12:54365387:G:A	7.18739e-16	-4.48875e-10	-1.18495	5.03523e-10	-4.48875e-10	-1.10974	8.24147e-06	-4.48875e-10	-1.13274
54365598	chr12:54365598:A:G	9.02127e-09	16.555	-1.3946	6.12868e-11	-1.85672	-1.35909	8.04872e-07	-2.15879	-1.30019
54365749	chr12:54365749:G:A	6.64923e-16	-4.48875e-10	-1.26278	4.01081e-10	-4.48875e-10	-1.3372	6.78921e-06	-4.48875e-10	-1.32658
54366280	chr12:54366280:G:A	4.26238e-08	17.6465	-0.933291	7.46846e-11	-1.74081	-1.27728	7.36263e-07	-2.21142	-1.33666
54366449	chr12:54366449:C:T	7.66247e-16	-0.995212	-0.12573	1.9834e-10	-2.17575	0.134368	3.89688e-06	-1.96749	0.0857497
54366514	chr12:54366514:A:G	1.12721e-15	-4.48875e-10	-0.734948	9.23487e-10	-4.48875e-10	-0.503211	1.50105e-05	-4.48875e-10	-0.533165
54366629	chr12:54366629:G:A	5.96129e-16	-4.48875e-10	-1.37199	3.73379e-10	-4.48875e-10	-1.40877	6.28628e-06	-4.48875e-10	-1.40355
54366636	chr12:54366636:C:T	6.54471e-16	-4.48875e-10	-1.27862	3.83532e-10	-4.48875e-10	-1.38195	6.5028e-06	-4.48875e-10	-1.36968
54366783	chr12:54366783:CA:C	6.41171e-16	-4.48875e-10	-1.29915	4.83987e-10	-4.48875e-10	-1.14931	7.84976e-06	-4.48875e-10	-1.18143
54366943	chr12:54366943:G:A	4.88998e-15	1.67345	-0.940957	3.98898e-09	1.93035	-0.970429	3.31531e-06	-1.21821	-0.825151
54367371	chr12:54367371:C:T	6.4203e-16	-4.48875e-10	-1.29781	4.75846e-10	-4.48875e-10	-1.16627	7.7618e-06	-4.48875e-10	-1.1927
54368133	chr12:54368133:C:T	2.50516e-08	17.5867	-1.40499	8.27139e-11	-1.65813	-1.25785	8.5545e-07	-2.22557	-1.17247
54368147	chr12:54368147:T:C	3.5776e-08	17.9476	-1.40953	8.67011e-11	-1.68462	-1.18428	9.31299e-07	-2.22366	-1.08943
54368323	chr12:54368323:G:C	9.51916e-16	-4.48875e-10	-0.90397	5.82094e-10	-4.48875e-10	-0.964735	9.92952e-06	-4.48875e-10	-0.946404
54368366	chr12:54368366:C:A	5.74478e-10	13.762	-1.35545	5.81888e-11	-2.07587	-1.19181	1.20713e-06	-1.98348	-1.07019
54368617	chr12:54368617:CTATT:C	5.71893e-16	-4.48875e-10	-1.41349	3.73001e-10	-4.48875e-10	-1.40979	6.21959e-06	-4.48875e-10	-1.41421
54368726	chr12:54368726:C:T	8.71087e-16	-4.48875e-10	-0.992704	5.14379e-10	-4.48875e-10	-1.08841	8.97792e-06	-4.48875e-10	-1.04715
54368963	chr12:54368963:G:A	6.14789e-16	-4.48875e-10	-1.34117	3.75406e-10	-4.48875e-10	-1.40336	6.35459e-06	-4.48875e-10	-1.39274
54369418	chr12:54369418:C:CT	2.2596e-14	3.29083	-1.02775	5.79667e-09	2.08248	-0.74881	4.12415e-06	-0.773037	-1.05202
54369443	chr12:54369443:G:A	7.68061e-16	-4.48875e-10	-1.11858	4.59906e-10	-4.48875e-10	-1.20035	7.83247e-06	-4.48875e-10	-1.18364
54369661	chr12:54369661:C:T	1.22016e-15	-0.655711	-4.00186e-10	1.71305e-10	-2.18792	-4.00186e-10	3.88751e-06	-1.88415	-4.00186e-10
54370554	chr12:54370554:G:A	9.51372e-16	-4.48875e-10	-0.904541	7.84884e-10	-4.48875e-10	-0.665832	1.28014e-05	-4.48875e-10	-0.692358
54370562	chr12:54370562:C:T	1.13256e-15	-4.48875e-10	-0.730212	5.64775e-10	-4.48875e-10	-0.994939	1.00595e-05	-4.48875e-10	-0.933395
54370564	chr12:54370564:C:A	1.51154e-15	-4.48875e-10	-0.441564	8.55792e-10	-4.48875e-10	-0.57934	1.46334e-05	-4.48875e-10	-0.558606
54370834	chr12:54370834:T:C	5.81055e-16	-4.48875e-10	-1.3976	3.75509e-10	-4.48875e-10	-1.40308	6.29645e-06	-4.48875e-10	-1.40193
54370915	chr12:54370915:C:T	5.96202e-16	-4.48875e-10	-1.37187	3.70935e-10	-4.48875e-10	-1.41534	6.21295e-06	-4.48875e-10	-1.41528
54371178	chr12:54371178:G:T	1.77433e-14	2.66457	-0.643254	1.94164e-10	-2.21925	0.156591	3.23452e-06	-2.15035	0.0823094
54371221	chr12:54371221:TCTAA:T	3.44963e-14	3.25749	-0.571327	1.98287e-10	-2.24711	0.205458	3.24821e-06	-2.21541	0.151601
54371337	chr12:54371337:G:T	4.07065e-16	-1.75347	-4.00186e-10	1.64328e-10	-2.2295	-4.00186e-10	2.75173e-06	-2.22968	-4.00186e-10
54371702	chr12:54371702:A:G	7.68896e-16	-4.48875e-10	-1.11749	4.34652e-10	-4.48875e-10	-1.25682	7.38763e-06	-4.48875e-10	-1.24211
54372001	chr12:54372001:G:A	5.98256e-16	-4.48875e-10	-1.36843	4.13461e-10	-4.48875e-10	-1.3068	6.78896e-06	-4.48875e-10	-1.32662
54372335	chr12:54372335:C:A	2.51811e-15	1.47495	-1.40614	5.20255e-11	-2.04516	-1.33447	1.19394e-06	-1.71588	-1.34878
54372446	chr12:54372446:T:C	3.63225e-15	1.82749	-1.39232	4.67527e-11	-2.12124	-1.36526	1.02468e-06	-1.84111	-1.37642
54372607	chr12:54372607:G:A	2.62035e-16	-1.27457	-0.919401	4.78486e-11	-2.06904	-1.39428	6.9165e-07	-2.24619	-1.3644
54372842	chr12:54372842:C:T	6.10869e-16	-4.48875e-10	-1.34756	4.3773e-10	-4.48875e-10	-1.24977	7.27691e-06	-4.48875e-10	-1.25721
54373000	chr12:54373000:C:G	6.08387e-16	-4.48875e-10	-1.35164	3.75889e-10	-4.48875e-10	-1.40207	6.32267e-06	-4.48875e-10	-1.39777
54373026	chr12:54373026:G:A	6.03743e-16	-4.48875e-10	-1.3593	3.74657e-10	-4.48875e-10	-1.40536	6.29872e-06	-4.48875e-10	-1.40157
54373583	chr12:54373583:C:T	3.68634e-15	-4.48875e-10	0.449942	1.85726e-09	-4.48875e-10	0.195491	3.16979e-05	-4.48875e-10	0.214334
54373659	chr12:54373659:A:G	6.46214e-16	-4.48875e-10	-1.29132	7.54078e-10	-4.48875e-10	-0.705871	1.20741e-05	-4.48875e-10	-0.750853
54373782	chr12:54373782:T:G	8.9227e-16	-4.48875e-10	-0.968678	7.31817e-10	-4.48875e-10	-0.735838	1.17358e-05	-4.48875e-10	-0.779269
54373829	chr12:54373829:C:T	1.86264e-15	1.09709	-1.32978	5.5885e-11	-1.92127	-1.3868	1.37781e-06	-1.5261	-1.39532
54374028	chr12:54374028:G:A	9.00923e-16	0.0864232	-1.04545	1.13366e-10	-1.69946	-0.901287	3.43075e-06	-1.17742	-0.831719
54374848	chr12:54374848:T:C	1.66377e-15	-4.48875e-10	-0.345604	6.35476e-10	-4.48875e-10	-0.876993	1.17053e-05	-4.48875e-10	-0.781871
54374878	chr12:54374878:G:A	2.15756e-16	-1.1919	-1.1964	5.69409e-11	-2.16229	-1.12706	9.22085e-07	-2.22826	-1.09477
54376080	chr12:54376080:A:C	2.63407e-15	1.30978	-1.19594	8.41345e-11	-2.0669	-0.832054	1.97335e-06	-1.73085	-0.831332
54376590	chr12:54376590:G:A	1.33037e-16	-2.21053	-0.661287	2.37846e-09	0.895903	-0.453064	2.07176e-05	0.30269	-0.513623
54377257	chr12:54377257:T:C	1.26344e-16	-1.5086	-1.41484	4.32195e-11	-2.20665	-1.35842	7.24816e-07	-2.1865	-1.37725
54377432	chr12:54377432:C:T	3.26122e-16	-1.97518	-4.00186e-10	1.61277e-10	-2.24825	-4.00186e-10	2.75822e-06	-2.22733	-4.00186e-10
54377901	chr12:54377901:C:T	5.77639e-16	-4.48875e-10	-1.4035	4.25033e-10	-4.48875e-10	-1.2792	6.97691e-06	-4.48875e-10	-1.29931
54378106	chr12:54378106:G:A	5.70467e-16	-4.48875e-10	-1.41599	3.72466e-10	-4.48875e-10	-1.41122	6.22872e-06	-4.48875e-10	-1.41274
54378312	chr12:54378312:A:G	2.13872e-15	1.09574	-1.19022	8.95715e-11	-2.01135	-0.824976	2.19018e-06	-1.63541	-0.822526
54378354	chr12:54378354:C:T	2.66111e-16	-1.41311	-0.765418	4.67691e-11	-2.13452	-1.35162	7.45267e-07	-2.23182	-1.30411
54378375	chr12:54378375:C:T	6.96684e-16	-4.48875e-10	-1.21611	4.24743e-10	-4.48875e-10	-1.27988	7.31168e-06	-4.48875e-10	-1.25244
54378825	chr12:54378825:G:T	5.79155e-16	-4.48875e-10	-1.40088	3.7083e-10	-4.48875e-10	-1.41562	6.21054e-06	-4.48875e-10	-1.41567
54378971	chr12:54378971:C:A	6.02426e-16	-4.48875e-10	-1.36148	4.67089e-10	-4.48875e-10	-1.18485	7.57429e-06	-4.48875e-10	-1.21716
54379431	chr12:54379431:C:T	5.84748e-16	-4.48875e-10	-1.39127	3.91522e-10	-4.48875e-10	-1.36132	6.50841e-06	-4.48875e-10	-1.36882
54379541	chr12:54379541:A:G	5.74414e-16	-4.48875e-10	-1.4091	3.72594e-10	-4.48875e-10	-1.41088	6.23721e-06	-4.48875e-10	-1.41138
54379855	chr12:54379855:A:T	5.9978e-16	-4.48875e-10	-1.36588	4.12658e-10	-4.48875e-10	-1.30875	6.83295e-06	-4.48875e-10	-1.32016
54379981	chr12:54379981:C:T	3.46698e-15	-4.48875e-10	0.388594	1.76537e-09	-4.48875e-10	0.144751	3.06827e-05	-4.48875e-10	0.181784
54380595	chr12:54380595:A:G	4.57272e-15	1.47868	-0.813265	1.43272e-10	-2.09953	-0.26709	3.30765e-06	-1.78091	-0.264767
54380730	chr12:54380730:T:C	3.70677e-15	-4.48875e-10	0.45547	1.87783e-09	-4.48875e-10	0.206506	3.26585e-05	-4.48875e-10	0.244191
54381848	chr12:54381848:T:C	6.87226e-15	-4.48875e-10	1.0728	3.23524e-09	-4.48875e-10	0.750489	5.625e-05	-4.48875e-10	0.787891
54382128	chr12:54382128:C:T	8.24505e-16	-4.48875e-10	-1.04766	6.4889e-10	-4.48875e-10	-0.856104	1.02829e-05	-4.48875e-10	-0.911429
54382177	chr12:54382177:T:C	3.68435e-15	-4.48875e-10	0.449403	1.86725e-09	-4.48875e-10	0.200854	3.24754e-05	-4.48875e-10	0.238568
54382701	chr12:54382701:G:T	3.69245e-15	-4.48875e-10	0.451598	1.87106e-09	-4.48875e-10	0.202892	3.2539e-05	-4.48875e-10	0.240525
54382843	chr12:54382843:A:T	1.28195e-16	-1.66406	-1.24483	1.221e-10	-1.17079	-1.35574	0.000133378	3.03665	-1.38537
54382894	chr12:54382894:G:A	5.71167e-16	-4.48875e-10	-1.41476	3.83271e-10	-4.48875e-10	-1.38262	6.41877e-06	-4.48875e-10	-1.38269
54383055	chr12:54383055:A:G	3.52067e-15	-4.48875e-10	0.403961	1.78982e-09	-4.48875e-10	0.158502	3.11135e-05	-4.48875e-10	0.195727
54383620	chr12:54383620:T:C	4.64771e-16	-1.54974	-0.0711648	1.42146e-10	-2.24282	-0.131697	2.58886e-06	-2.17969	-0.111006
54383848	chr12:54383848:C:T	6.56588e-16	-4.48875e-10	-1.27539	4.08859e-10	-4.48875e-10	-1.318	6.88465e-06	-4.48875e-10	-1.31262
54383849	chr12:54383849:G:A	2.55004e-16	-2.22117	-4.00186e-10	1.96572e-10	-2.05034	-4.00186e-10	4.85877e-06	-1.66113	-4.00186e-10
54384220	chr12:54384220:T:C	3.73096e-15	-4.48875e-10	0.461974	1.9136e-09	-4.48875e-10	0.225373	3.29462e-05	-4.48875e-10	0.252962
54384600	chr12:54384600:G:T	1.44524e-15	-4.48875e-10	-0.486417	5.59721e-10	-4.48875e-10	-1.00393	9.90988e-06	-4.48875e-10	-0.948383
54384764	chr12:54384764:A:G	1.10098e-15	-4.48875e-10	-0.758489	5.93179e-10	-4.48875e-10	-0.945871	1.03542e-05	-4.48875e-10	-0.904521
54385034	chr12:54385034:A:G	6.49803e-16	-4.48875e-10	-1.28578	3.88573e-10	-4.48875e-10	-1.36889	6.5223e-06	-4.48875e-10	-1.36669
54385039	chr12:54385039:G:A	4.76058e-14	4.42354	-1.41527	4.39217e-11	-2.23549	-1.31347	7.29799e-07	-2.22792	-1.32899
54386205	chr12:54386205:CACACAG:C	1.19121e-15	-4.48875e-10	-0.679721	5.97317e-10	-4.48875e-10	-0.93892	1.01443e-05	-4.48875e-10	-0.925001
54386217	chr12:54386217:C:T	6.01366e-16	-4.48875e-10	-1.36324	3.73757e-10	-4.48875e-10	-1.40776	6.2732e-06	-4.48875e-10	-1.40563
54386292	chr12:54386292:C:T	6.0049e-16	-4.48875e-10	-1.3647	3.727e-10	-4.48875e-10	-1.41059	6.30641e-06	-4.48875e-10	-1.40035
54386339	chr12:54386339:G:A	9.2073e-16	-4.48875e-10	-0.937279	3.99494e-10	-4.48875e-10	-1.34117	6.68933e-06	-4.48875e-10	-1.3414
54386453	chr12:54386453:G:T	2.20432e-16	-1.26039	-1.10646	1.12164e-10	-1.80596	-0.805446	9.48277e-07	-2.24198	-1.05304
54386471	chr12:54386471:T:C	1.14924e-16	-2.02841	-0.989766	4.57208e-11	-2.17633	-1.33248	7.68751e-07	-2.21187	-1.29304
54386763	chr12:54386763:C:G	7.63872e-16	-4.48875e-10	-1.12405	4.62266e-10	-4.48875e-10	-1.19523	8.02928e-06	-4.48875e-10	-1.15882
54386928	chr12:54386928:A:C	1.04344e-14	-4.48875e-10	1.49042	5.79764e-09	-4.48875e-10	1.33384	9.9893e-05	-4.48875e-10	1.36218
54387027	chr12:54387027:C:T	2.78227e-14	3.34749	-0.876327	1.29793e-10	-1.17291	-1.29252	2.38855e-06	-1.11261	-1.25862
54387077	chr12:54387077:G:C	6.62993e-16	-4.48875e-10	-1.26568	4.02666e-10	-4.48875e-10	-1.33326	6.8105e-06	-4.48875e-10	-1.32345
54387408	chr12:54387408:G:A	5.73105e-16	-4.48875e-10	-1.41138	3.70926e-10	-4.48875e-10	-1.41537	6.20867e-06	-4.48875e-10	-1.41597
54387685	chr12:54387685:C:G	9.6007e-14	4.03982	-0.330087	3.33132e-10	-0.627836	-0.894992	5.90639e-06	-0.603833	-0.862047
54388423	chr12:54388423:G:A	2.50782e-15	-4.48875e-10	0.0647232	1.09318e-09	-4.48875e-10	-0.334526	1.89096e-05	-4.48875e-10	-0.302248
54388526	chr12:54388526:G:A	5.7046e-16	-4.48875e-10	-1.416	3.72338e-10	-4.48875e-10	-1.41156	6.22365e-06	-4.48875e-10	-1.41356
54388750	chr12:54388750:T:C	2.823e-16	-1.12488	-0.99459	5.08293e-11	-2.06015	-1.34275	9.21133e-07	-2.0066	-1.31747
54388777	chr12:54388777:T:C	4.12754e-15	1.85193	-1.28894	1.19378e-10	-1.29026	-1.25881	1.84627e-06	-1.32614	-1.30261
54389239	chr12:54389239:T:C	5.78643e-16	-4.48875e-10	-1.40176	3.86684e-10	-4.48875e-10	-1.37376	6.41406e-06	-4.48875e-10	-1.38342
54389518	chr12:54389518:G:T	1.2189e-16	-1.56141	-1.39792	5.29965e-11	-2.17451	-1.18663	8.90556e-07	-2.13948	-1.21835
54389714	chr12:54389714:A:T	7.71588e-16	-4.48875e-10	-1.114	4.20724e-10	-4.48875e-10	-1.28939	7.1366e-06	-4.48875e-10	-1.27668
54389990	chr12:54389990:G:C	5.96576e-16	-4.48875e-10	-1.37124	3.98636e-10	-4.48875e-10	-1.34332	6.62172e-06	-4.48875e-10	-1.35156
54390434	chr12:54390434:A:C	1.93763e-16	-1.5949	-0.900909	4.76078e-11	-2.21063	-1.25774	8.54264e-07	-2.19289	-1.20654
54391206	chr12:54391206:G:C	5.71746e-16	-4.48875e-10	-1.41375	3.71297e-10	-4.48875e-10	-1.41436	6.21005e-06	-4.48875e-10	-1.41575
54392311	chr12:54392311:C:T	8.33606e-16	-4.48875e-10	-1.03669	4.44373e-10	-4.48875e-10	-1.2347	7.57297e-06	-4.48875e-10	-1.21733
54392630	chr12:54392630:T:C	3.74595e-14	4.01398	-1.24541	1.47843e-10	-0.933438	-1.40178	4.24025e-06	-0.410814	-1.38648
54393242	chr12:54393242:AAAC:A	2.88314e-15	-4.48875e-10	0.204189	1.58577e-09	-4.48875e-10	0.0374569	2.76403e-05	-4.48875e-10	0.0773609
54393541	chr12:54393541:G:A	8.29996e-16	-4.48875e-10	-1.04103	5.14737e-10	-4.48875e-10	-1.08771	8.74958e-06	-4.48875e-10	-1.07291
54393681	chr12:54393681:G:A	4.71497e-16	-1.60653	-4.00186e-10	1.74604e-10	-2.16884	-4.00186e-10	3.53607e-06	-1.9789	-4.00186e-10
54393969	chr12:54393969:C:T	6.50214e-16	-4.48875e-10	-1.28514	3.76813e-10	-4.48875e-10	-1.39962	6.35887e-06	-4.48875e-10	-1.39206
54394922	chr12:54394922:C:A	8.35434e-16	-4.48875e-10	-1.03449	4.835e-10	-4.48875e-10	-1.15032	8.24051e-06	-4.48875e-10	-1.13285
54395119	chr12:54395119:G:A	1.40268e-15	-4.48875e-10	-0.516309	1.04315e-09	-4.48875e-10	-0.381366	1.67084e-05	-4.48875e-10	-0.426004
54395144	chr12:54395144:G:A	5.71646e-16	-4.48875e-10	-1.41393	3.75634e-10	-4.48875e-10	-1.40275	6.27829e-06	-4.48875e-10	-1.40482
54395189	chr12:54395189:A:G	5.70504e-16	-4.48875e-10	-1.41593	3.72025e-10	-4.48875e-10	-1.41241	6.21169e-06	-4.48875e-10	-1.41548
54395969	chr12:54395969:TC:T	1.44843e-15	-4.48875e-10	-0.484208	1.05105e-09	-4.48875e-10	-0.373827	1.68582e-05	-4.48875e-10	-0.417076
54396791	chr12:54396791:C:T	4.60241e-16	-1.6307	-4.00186e-10	1.87429e-10	-2.09797	-4.00186e-10	3.46564e-06	-1.99902	-4.00186e-10
54397213	chr12:54397213:T:C	1.83788e-15	-4.48875e-10	-0.246079	1.22418e-09	-4.48875e-10	-0.221344	1.95706e-05	-4.48875e-10	-0.267888
54397712	chr12:54397712:C:T	7.11318e-16	-4.48875e-10	-1.19533	4.01777e-10	-4.48875e-10	-1.33547	6.42743e-06	-4.48875e-10	-1.38134
54397924	chr12:54397924:G:T	6.6375e-16	-4.48875e-10	-1.26454	4.21544e-10	-4.48875e-10	-1.28744	7.09313e-06	-4.48875e-10	-1.28279
54398279	chr12:54398279:T:G	7.62273e-16	-4.48875e-10	-1.12614	4.44058e-10	-4.48875e-10	-1.23541	7.57087e-06	-4.48875e-10	-1.21761
54398294	chr12:54398294:C:T	5.80615e-16	-4.48875e-10	-1.39836	3.82492e-10	-4.48875e-10	-1.38466	6.38598e-06	-4.48875e-10	-1.38781
54399717	chr12:54399717:G:A	5.88102e-16	-4.48875e-10	-1.38555	3.72868e-10	-4.48875e-10	-1.41014	6.252e-06	-4.48875e-10	-1.40901
54400202	chr12:54400202:A:C	2.12947e-16	-1.70975	-0.691655	1.08516e-10	-2.12962	-0.514849	1.74e-06	-2.10217	-0.585857
54400457	chr12:54400457:C:T	2.86648e-16	-1.42751	-0.67668	1.24329e-10	-1.9653	-0.543129	2.0669e-06	-1.92749	-0.588374
54400801	chr12:54400801:C:T	5.74336e-16	-4.48875e-10	-1.40923	3.76337e-10	-4.48875e-10	-1.40088	6.2938e-06	-4.48875e-10	-1.40235
54400805	chr12:54400805:G:A	5.70459e-16	-4.48875e-10	-1.41601	3.72324e-10	-4.48875e-10	-1.4116	6.21376e-06	-4.48875e-10	-1.41515
54400806	chr12:54400806:A:G	5.70463e-16	-4.48875e-10	-1.416	3.72266e-10	-4.48875e-10	-1.41176	6.21334e-06	-4.48875e-10	-1.41522
54401049	chr12:54401049:A:G	1.87008e-16	-1.54787	-0.983431	8.56335e-11	-2.05825	-0.82304	1.40061e-06	-2.02413	-0.880878
54401483	chr12:54401483:G:GGAGGAGGGTGGTTTA	5.70583e-16	-4.48875e-10	-1.41579	3.72468e-10	-4.48875e-10	-1.41122	6.21671e-06	-4.48875e-10	-1.41467
54401626	chr12:54401626:A:G	9.67874e-17	-1.81987	-1.37006	4.07924e-11	-2.20845	-1.41443	6.97965e-07	-2.19318	-1.40832
54401935	chr12:54401935:G:A	5.70568e-16	-4.48875e-10	-1.41581	3.72291e-10	-4.48875e-10	-1.41169	6.21576e-06	-4.48875e-10	-1.41483
54402168	chr12:54402168:G:A	5.76462e-16	-4.48875e-10	-1.40554	3.71066e-10	-4.48875e-10	-1.41499	6.23829e-06	-4.48875e-10	-1.41121
54402513	chr12:54402513:GA:G	5.7058e-16	-4.48875e-10	-1.41579	3.74009e-10	-4.48875e-10	-1.40709	6.23336e-06	-4.48875e-10	-1.412
54402859	chr12:54402859:A:G	6.32836e-16	-4.48875e-10	-1.31223	3.70687e-10	-4.48875e-10	-1.41601	6.2084e-06	-4.48875e-10	-1.41601
54402973	chr12:54402973:C:T	4.36188e-14	3.54179	-0.620996	4.23666e-11	-2.21556	-1.36944	1.2948e-06	-1.6121	-1.37145
54403214	chr12:54403214:A:G	2.04909e-16	-1.65821	-0.78167	9.57026e-11	-2.14669	-0.623428	1.51399e-06	-2.13968	-0.687493
54403234	chr12:54403234:GGCC:G	6.4219e-16	-4.48875e-10	-1.29756	4.40872e-10	-4.48875e-10	-1.24261	7.33193e-06	-4.48875e-10	-1.24968
54403258	chr12:54403258:G:T	5.86835e-16	-4.48875e-10	-1.3877	3.74936e-10	-4.48875e-10	-1.40461	6.31239e-06	-4.48875e-10	-1.3994
54403544	chr12:54403544:T:C	3.30399e-16	-1.4909	-0.471245	1.48154e-10	-1.97277	-0.360351	2.46554e-06	-1.93513	-0.404372
54403787	chr12:54403787:C:G	1.384e-15	0.567863	-1.09758	7.13352e-11	-1.98005	-1.08393	1.47639e-06	-1.74821	-1.1041
54404225	chr12:54404225:A:G	6.35007e-16	-4.48875e-10	-1.30881	4.69078e-10	-4.48875e-10	-1.1806	7.55025e-06	-4.48875e-10	-1.22033
54404227	chr12:54404227:C:T	5.86752e-16	-4.48875e-10	-1.38784	4.01224e-10	-4.48875e-10	-1.33685	6.69408e-06	-4.48875e-10	-1.34069
54404228	chr12:54404228:G:A	6.2334e-16	-4.48875e-10	-1.32735	4.56026e-10	-4.48875e-10	-1.20882	7.35892e-06	-4.48875e-10	-1.246
54404264	chr12:54404264:G:A	2.85089e-16	-1.56003	-0.549615	1.30843e-10	-2.01191	-0.445466	2.17351e-06	-1.97692	-0.488647
54404380	chr12:54404380:C:T	5.70865e-16	-4.48875e-10	-1.41529	3.71357e-10	-4.48875e-10	-1.4142	6.20858e-06	-4.48875e-10	-1.41598
54404909	chr12:54404909:A:G	2.98003e-16	-1.56573	-0.499616	1.38267e-10	-2.01238	-0.389799	2.29734e-06	-1.97753	-0.432639
54405666	chr12:54405666:G:A	7.65452e-16	-4.48875e-10	-1.12198	4.6038e-10	-4.48875e-10	-1.19931	7.7742e-06	-4.48875e-10	-1.1911
54406080	chr12:54406080:A:G	5.71625e-16	-4.48875e-10	-1.41396	3.76782e-10	-4.48875e-10	-1.3997	6.26554e-06	-4.48875e-10	-1.40685
54406764	chr12:54406764:T:C	2.21175e-16	-1.52934	-0.834149	9.92501e-11	-1.99733	-0.736393	1.66437e-06	-1.96304	-0.76943
54406902	chr12:54406902:T:C	5.70499e-16	-4.48875e-10	-1.41594	3.72037e-10	-4.48875e-10	-1.41237	6.21177e-06	-4.48875e-10	-1.41547
54407076	chr12:54407076:G:T	2.89026e-16	-1.4982	-0.59773	1.26925e-10	-1.96524	-0.522531	2.12484e-06	-1.92697	-0.561252
54407420	chr12:54407420:G:A	2.08301e-16	-1.56785	-0.855609	9.46855e-11	-2.02117	-0.759634	1.58762e-06	-1.9876	-0.792078
54407591	chr12:54407591:C:T	8.03936e-16	-4.48875e-10	-1.07293	4.78243e-10	-4.48875e-10	-1.16125	8.30963e-06	-4.48875e-10	-1.1245
54407741	chr12:54407741:A:G	1.75005e-16	-1.63698	-0.960646	8.28881e-11	-2.09596	-0.817914	1.35641e-06	-2.06598	-0.871091
54408246	chr12:54408246:T:G	1.237e-16	-1.70639	-1.2382	5.79342e-11	-2.13547	-1.13659	9.58693e-07	-2.11031	-1.17379
54408306	chr12:54408306:C:A	7.26437e-17	-2.13001	-1.34687	4.47965e-11	-2.17622	-1.35301	7.08269e-07	-2.23969	-1.34715
54408666	chr12:54408666:T:C	9.32943e-17	-1.90823	-1.31846	4.90808e-11	-2.21214	-1.22576	8.10419e-07	-2.1945	-1.25762
54408796	chr12:54408796:G:A	1.21651e-16	-1.78024	-1.18105	6.05498e-11	-2.13307	-1.09483	1.01657e-06	-2.1064	-1.11908
54408854	chr12:54408854:A:G	1.30545e-16	-1.72077	-1.16996	6.32212e-11	-2.10191	-1.08282	1.06384e-06	-2.07259	-1.10745
54408886	chr12:54408886:C:G	1.29644e-16	-1.73815	-1.15951	6.35259e-11	-2.11004	-1.06988	1.06386e-06	-2.0847	-1.09531
54409067	chr12:54409067:G:C	1.40973e-15	0.794781	-1.30608	6.39701e-11	-1.87895	-1.294	1.36552e-06	-1.62282	-1.30756
54409088	chr12:54409088:G:C	1.46814e-16	-1.88955	-0.88373	7.85113e-11	-2.17764	-0.790486	1.3011e-06	-2.15641	-0.822293
54409843	chr12:54409843:C:T	5.71934e-16	-4.48875e-10	-1.41342	3.71567e-10	-4.48875e-10	-1.41364	6.21081e-06	-4.48875e-10	-1.41562
54409918	chr12:54409918:A:G	8.09141e-17	-2.22701	-1.14204	6.23595e-11	-2.03569	-1.16277	9.29607e-07	-2.16718	-1.14773
54409927	chr12:54409927:G:A	1.72554e-16	-1.79097	-0.820772	8.81908e-11	-2.1311	-0.720768	1.46665e-06	-2.10446	-0.754476
54409942	chr12:54409942:C:T	2.54438e-16	-2.22339	-4.00186e-10	1.73039e-10	-2.17785	-4.00186e-10	2.91116e-06	-2.17336	-4.00186e-10
54410014	chr12:54410014:A:G	7.52225e-17	-2.03123	-1.41077	4.11208e-11	-2.24523	-1.36962	6.81291e-07	-2.23963	-1.38605
54410234	chr12:54410234:C:T	1.12277e-16	-1.9299	-1.11158	6.29806e-11	-2.21695	-0.971591	1.02144e-06	-2.20149	-1.01921
54410898	chr12:54410898:T:A	1.2973e-15	-4.48875e-10	-0.594406	7.27372e-10	-4.48875e-10	-0.74193	1.25726e-05	-4.48875e-10	-0.710396
54411209	chr12:54411209:T:G	1.01684e-15	-4.48875e-10	-0.837994	5.2109e-10	-4.48875e-10	-1.07544	9.14241e-06	-4.48875e-10	-1.02899
54411590	chr12:54411590:T:C	7.8086e-16	-0.965704	-0.136346	2.1499e-10	-1.41322	-0.547554	2.40801e-06	-1.82691	-0.536209
54411981	chr12:54411981:C:T	8.85168e-17	-1.90392	-1.37533	4.06621e-11	-2.21012	-1.41595	6.56689e-07	-2.24809	-1.41437
54412158	chr12:54412158:G:A	8.72238e-16	-4.48875e-10	-0.991384	4.77329e-10	-4.48875e-10	-1.16316	8.05212e-06	-4.48875e-10	-1.15598
54412253	chr12:54412253:T:C	2.71804e-16	-2.15737	-4.00186e-10	1.70422e-10	-2.19309	-4.00186e-10	2.76581e-06	-2.22458	-4.00186e-10
54412283	chr12:54412283:C:A	5.71151e-16	-4.48875e-10	-1.41479	3.9354e-10	-4.48875e-10	-1.35619	6.52095e-06	-4.48875e-10	-1.36689
54412985	chr12:54412985:C:T	8.83535e-17	-2.20901	-1.07209	6.40114e-11	-2.08028	-1.09203	9.72148e-07	-2.19407	-1.07609
54413169	chr12:54413169:A:G	1.4698e-15	-4.48875e-10	-0.469562	8.4024e-10	-4.48875e-10	-0.59768	1.40488e-05	-4.48875e-10	-0.599377
54413261	chr12:54413261:C:T	1.42602e-15	-4.48875e-10	-0.499807	8.14763e-10	-4.48875e-10	-0.62847	1.3656e-05	-4.48875e-10	-0.627735
54413420	chr12:54413420:T:C	2.52045e-16	-2.23284	-4.00186e-10	1.86832e-10	-2.10116	-4.00186e-10	2.93207e-06	-2.16621	-4.00186e-10
54413646	chr12:54413646:C:T	1.00221e-15	-4.48875e-10	-0.852485	8.21714e-10	-4.48875e-10	-0.619975	1.32901e-05	-4.48875e-10	-0.654896
54414557	chr12:54414557:G:T	1.54966e-15	-4.48875e-10	-0.416653	8.81188e-10	-4.48875e-10	-0.550096	1.4773e-05	-4.48875e-10	-0.549113
54414635	chr12:54414635:A:G	8.70021e-16	-4.48875e-10	-0.993929	5.99914e-10	-4.48875e-10	-0.934582	9.80276e-06	-4.48875e-10	-0.959251
54414640	chr12:54414640:A:T	9.37785e-16	-4.48875e-10	-0.918925	6.4317e-10	-4.48875e-10	-0.864958	1.05236e-05	-4.48875e-10	-0.88829
54414650	chr12:54414650:T:G	5.74218e-16	-4.48875e-10	-1.40944	3.71353e-10	-4.48875e-10	-1.41421	6.22731e-06	-4.48875e-10	-1.41297
54414829	chr12:54414829:G:C	6.19193e-16	-4.48875e-10	-1.33403	4.43862e-10	-4.48875e-10	-1.23586	7.3006e-06	-4.48875e-10	-1.25396
54415401	chr12:54415401:G:A	1.53149e-15	-4.48875e-10	-0.428452	8.76381e-10	-4.48875e-10	-0.555566	1.46614e-05	-4.48875e-10	-0.556699
54415513	chr12:54415513:C:T	8.05797e-16	-4.48875e-10	-1.07061	4.89811e-10	-4.48875e-10	-1.13735	8.21072e-06	-4.48875e-10	-1.13647
54415615	chr12:54415615:T:C	7.42912e-17	-2.17773	-1.27673	5.01098e-11	-2.13162	-1.28553	7.73698e-07	-2.22236	-1.27613
54415711	chr12:54415711:G:A	2.13492e-16	-0.998666	-1.40018	6.31849e-11	-1.87294	-1.31237	1.08956e-06	-1.8186	-1.33754
54415800	chr12:54415800:T:C	2.25436e-16	-0.943488	-1.40092	6.50267e-11	-1.84248	-1.31409	1.12419e-06	-1.78584	-1.339
54416195	chr12:54416195:G:A	2.8127e-16	-1.86021	-0.262923	1.47373e-10	-2.16663	-0.171773	2.41778e-06	-2.14448	-0.214586
54416546	chr12:54416546:C:CTTAAAGAAT	2.03742e-16	-1.11523	-1.33036	6.76831e-11	-1.9461	-1.17043	1.14384e-06	-1.89644	-1.21108
54416850	chr12:54416850:C:T	2.80192e-15	-4.48875e-10	0.175613	2.17116e-09	-4.48875e-10	0.351651	3.76026e-05	-4.48875e-10	0.385158
54417331	chr12:54417331:G:A	1.16654e-15	-4.48875e-10	-0.700651	9.8447e-10	-4.48875e-10	-0.439264	1.57904e-05	-4.48875e-10	-0.482511
54417425	chr12:54417425:C:T	3.95582e-16	-1.78209	-4.00186e-10	1.76483e-10	-2.15815	-4.00186e-10	3.18949e-06	-2.08205	-4.00186e-10
54417924	chr12:54417924:C:T	6.89015e-17	-2.20079	-1.32898	4.82637e-11	-2.0997	-1.35499	7.33991e-07	-2.20478	-1.34639
54418585	chr12:54418585:G:C	1.29741e-15	-4.48875e-10	-0.594325	7.24988e-10	-4.48875e-10	-0.745212	1.25439e-05	-4.48875e-10	-0.712679
54418691	chr12:54418691:C:T	6.8329e-16	-4.48875e-10	-1.23553	4.08093e-10	-4.48875e-10	-1.31987	6.89016e-06	-4.48875e-10	-1.31182
54419907	chr12:54419907:T:C	8.32426e-16	-4.48875e-10	-1.0381	5.04649e-10	-4.48875e-10	-1.1075	8.45965e-06	-4.48875e-10	-1.10661
54419977	chr12:54419977:C:G	5.772e-16	-4.48875e-10	-1.40426	3.85752e-10	-4.48875e-10	-1.37617	6.48563e-06	-4.48875e-10	-1.37233
54420292	chr12:54420292:T:G	1.71411e-16	-1.29441	-1.32397	6.32583e-11	-2.04681	-1.13734	1.05362e-06	-2.00685	-1.18283
54420324	chr12:54420324:G:A	1.56076e-16	-1.35517	-1.35693	5.79148e-11	-2.07421	-1.19818	9.66705e-07	-2.03723	-1.23855
54420363	chr12:54420363:A:C	6.25257e-16	-4.48875e-10	-1.32428	4.88259e-10	-4.48875e-10	-1.14052	7.81447e-06	-4.48875e-10	-1.18594
54420467	chr12:54420467:C:A	5.70455e-16	-4.48875e-10	-1.41601	3.90497e-10	-4.48875e-10	-1.36395	6.46492e-06	-4.48875e-10	-1.37552
54420495	chr12:54420495:A:G	1.66768e-16	-1.35005	-1.29579	6.46603e-11	-2.07214	-1.09008	1.07048e-06	-2.03455	-1.13927
54420584	chr12:54420584:T:C	5.86805e-16	-1.38775	-4.00186e-10	2.22609e-10	-1.92595	-4.00186e-10	3.60079e-06	-1.96076	-4.00186e-10
54420855	chr12:54420855:C:T	2.48266e-16	-2.24794	-4.00186e-10	1.65598e-10	-2.2218	-4.00186e-10	2.70239e-06	-2.24778	-4.00186e-10
54421611	chr12:54421611:C:T	1.74968e-15	-4.48875e-10	-0.295256	1.47846e-09	-4.48875e-10	-0.0326101	2.38915e-05	-4.48875e-10	-0.0683929
54421943	chr12:54421943:T:C	2.92951e-16	-2.08244	-4.00186e-10	2.11154e-10	-1.97878	-4.00186e-10	3.56546e-06	-1.97062	-4.00186e-10
54421949	chr12:54421949:C:T	7.70005e-16	-4.48875e-10	-1.11605	4.45929e-10	-4.48875e-10	-1.23121	7.62942e-06	-4.48875e-10	-1.2099
54422100	chr12:54422100:G:C	1.89756e-15	-4.48875e-10	-0.214123	1.68908e-09	-4.48875e-10	0.100569	2.70937e-05	-4.48875e-10	0.0573877
54423066	chr12:54423066:C:T	8.54428e-16	-4.48875e-10	-1.01201	4.90479e-10	-4.48875e-10	-1.13598	8.40893e-06	-4.48875e-10	-1.11262
54423399	chr12:54423399:TC:T	5.93426e-16	-4.48875e-10	-1.37653	3.73726e-10	-4.48875e-10	-1.40784	6.27521e-06	-4.48875e-10	-1.40531
54423414	chr12:54423414:C:T	6.65101e-16	-4.48875e-10	-1.26251	4.69681e-10	-4.48875e-10	-1.17931	7.80084e-06	-4.48875e-10	-1.18768
54423502	chr12:54423502:C:T	9.74382e-16	-4.48875e-10	-0.880643	7.29982e-10	-4.48875e-10	-0.738347	1.20782e-05	-4.48875e-10	-0.750512
54423615	chr12:54423615:A:G	1.61381e-15	-4.48875e-10	-0.376095	7.88432e-10	-4.48875e-10	-0.661321	1.37261e-05	-4.48875e-10	-0.622615
54423929	chr12:54423929:A:C	6.05875e-16	-4.48875e-10	-1.35577	3.82351e-10	-4.48875e-10	-1.38503	6.42104e-06	-4.48875e-10	-1.38234
54424427	chr12:54424427:A:G	7.29387e-16	-2.24824	1.078	3.96255e-09	-1.41932	2.37259	1.69164e-05	-1.53082	1.11719
54425483	chr12:54425483:G:A	3.39237e-16	-1.93575	-4.00186e-10	1.83966e-10	-2.11662	-4.00186e-10	2.83848e-06	-2.19865	-4.00186e-10
54425931	chr12:54425931:C:T	8.08808e-16	-4.48875e-10	-1.06689	4.91017e-10	-4.48875e-10	-1.13489	8.28278e-06	-4.48875e-10	-1.12774
54426022	chr12:54426022:A:C	5.9703e-16	-4.48875e-10	-1.37048	4.02023e-10	-4.48875e-10	-1.33486	6.61829e-06	-4.48875e-10	-1.35208
54426333	chr12:54426333:G:A	7.56657e-16	-4.48875e-10	-1.13354	4.39622e-10	-4.48875e-10	-1.24545	7.51747e-06	-4.48875e-10	-1.22469
54426353	chr12:54426353:A:G	6.29296e-16	-4.48875e-10	-1.31785	4.29109e-10	-4.48875e-10	-1.26966	7.02728e-06	-4.48875e-10	-1.29212
54426538	chr12:54426538:A:C	1.15319e-16	-2.03032	-0.984423	6.5529e-11	-2.21943	-0.929447	1.08418e-06	-2.2058	-0.955285
54426540	chr12:54426540:C:G	5.95057e-16	-4.48875e-10	-1.37379	4.03903e-10	-4.48875e-10	-1.33019	6.64363e-06	-4.48875e-10	-1.34826
54427285	chr12:54427285:AG:A	1.30099e-16	-1.96777	-0.926383	7.23111e-11	-2.19761	-0.852777	1.20669e-06	-2.17896	-0.875066
54427397	chr12:54427397:C:CATGGAATGTTTTG	2.54024e-16	-2.22502	-4.00186e-10	2.75116e-10	-1.71418	-4.00186e-10	3.08984e-06	-2.1138	-4.00186e-10
54427399	chr12:54427399:C:A	2.5153e-16	-2.23489	-4.00186e-10	2.90521e-10	-1.65969	-4.00186e-10	3.17906e-06	-2.08533	-4.00186e-10
54427441	chr12:54427441:G:A	8.25708e-16	-4.48875e-10	-1.04621	5.00977e-10	-4.48875e-10	-1.11481	8.39817e-06	-4.48875e-10	-1.1139
54427674	chr12:54427674:G:GT	5.7858e-16	-4.48875e-10	-1.40187	3.70772e-10	-4.48875e-10	-1.41578	6.20975e-06	-4.48875e-10	-1.41579
54427921	chr12:54427921:T:C	8.11925e-16	-4.48875e-10	-1.06304	5.93886e-10	-4.48875e-10	-0.94468	9.85466e-06	-4.48875e-10	-0.953971
54428015	chr12:54428015:ATGAAGGCTGC:A	9.80423e-17	-2.19372	-0.983329	6.5707e-11	-2.16914	-0.977022	1.03366e-06	-2.2371	-0.971703
54428143	chr12:54428143:T:G	7.1042e-17	-2.08578	-1.4134	4.31365e-11	-2.1864	-1.3806	6.7501e-07	-2.2432	-1.39174
54428254	chr12:54428254:T:C	6.7413e-17	-2.15032	-1.40129	4.53162e-11	-2.15283	-1.36488	6.92531e-07	-2.23166	-1.37765
54428626	chr12:54428626:C:T	1.47127e-16	-1.96556	-0.805596	8.50615e-11	-2.20077	-0.687226	1.40642e-06	-2.18278	-0.718085
54429021	chr12:54429021:C:T	6.13006e-16	-4.48875e-10	-1.34407	4.14736e-10	-4.48875e-10	-1.30373	6.81164e-06	-4.48875e-10	-1.32328
54429137	chr12:54429137:C:T	6.13006e-16	-4.48875e-10	-1.34407	4.14736e-10	-4.48875e-10	-1.30373	6.81164e-06	-4.48875e-10	-1.32328
54429409	chr12:54429409:G:A	7.71167e-16	-4.48875e-10	-1.11454	4.71262e-10	-4.48875e-10	-1.17595	7.89902e-06	-4.48875e-10	-1.17518
54429815	chr12:54429815:T:G	1.10158e-15	-4.48875e-10	-0.757944	6.25281e-10	-4.48875e-10	-0.893167	1.07503e-05	-4.48875e-10	-0.86698
54429951	chr12:54429951:C:T	7.08584e-16	-4.48875e-10	-1.19918	4.99529e-10	-4.48875e-10	-1.1177	8.11145e-06	-4.48875e-10	-1.14864
54430345	chr12:54430345:C:A	6.33823e-16	-4.48875e-10	-1.31068	4.32077e-10	-4.48875e-10	-1.26276	7.17074e-06	-4.48875e-10	-1.27191
54430990	chr12:54430990:A:G	8.50513e-16	-4.48875e-10	-1.01661	5.14586e-10	-4.48875e-10	-1.088	8.62303e-06	-4.48875e-10	-1.08748
54431013	chr12:54431013:G:A	7.42248e-16	-4.48875e-10	-1.15276	5.18991e-10	-4.48875e-10	-1.07948	8.5167e-06	-4.48875e-10	-1.09989
54431397	chr12:54431397:G:A	5.71018e-16	-4.48875e-10	-1.41503	3.71803e-10	-4.48875e-10	-1.413	6.21403e-06	-4.48875e-10	-1.41511
54431616	chr12:54431616:A:G	1.09873e-15	-4.48875e-10	-0.760536	6.25587e-10	-4.48875e-10	-0.892677	1.07098e-05	-4.48875e-10	-0.870753
54431718	chr12:54431718:T:C	6.63894e-16	-4.48875e-10	-1.26432	4.56324e-10	-4.48875e-10	-1.20816	7.56236e-06	-4.48875e-10	-1.21873
54432166	chr12:54432166:AG:A	3.8012e-16	-1.82196	-4.00186e-10	2.89695e-10	-1.66254	-4.00186e-10	4.97368e-06	-1.63775	-4.00186e-10
54432361	chr12:54432361:T:C	4.50179e-16	-1.6528	-4.00186e-10	6.35901e-10	-0.876324	-4.00186e-10	8.1937e-06	-1.13855	-4.00186e-10
54432416	chr12:54432416:G:A	1.20024e-15	-4.48875e-10	-0.672174	6.71922e-10	-4.48875e-10	-0.821226	1.15062e-05	-4.48875e-10	-0.799028
54432852	chr12:54432852:T:C	6.87099e-17	-2.20332	-1.32923	6.38975e-11	-1.80192	-1.37216	1.07923e-06	-1.77376	-1.3919
54433326	chr12:54433326:T:C	7.16257e-17	-2.10437	-1.38663	4.47087e-11	-2.1269	-1.4043	8.73667e-07	-1.96383	-1.41314
54433399	chr12:54433399:C:T	6.63894e-16	-4.48875e-10	-1.26432	4.56324e-10	-4.48875e-10	-1.20816	7.56236e-06	-4.48875e-10	-1.21873
54433478	chr12:54433478:T:C	6.2867e-16	-4.48875e-10	-1.31884	4.32381e-10	-4.48875e-10	-1.26206	7.10535e-06	-4.48875e-10	-1.28107
54433784	chr12:54433784:C:T	6.20581e-17	-2.21906	-1.41531	4.39037e-11	-2.15342	-1.39595	6.77732e-07	-2.22953	-1.40138
54433936	chr12:54433936:TGCCCA:T	6.98528e-16	-4.48875e-10	-1.21347	4.91477e-10	-4.48875e-10	-1.13395	7.98487e-06	-4.48875e-10	-1.16437
54434038	chr12:54434038:C:T	5.70489e-16	-4.48875e-10	-1.41595	3.72907e-10	-4.48875e-10	-1.41004	6.22519e-06	-4.48875e-10	-1.41331
54434163	chr12:54434163:A:G	2.48669e-16	-2.24633	-4.00186e-10	1.64115e-10	-2.2308	-4.00186e-10	2.70793e-06	-2.24573	-4.00186e-10
54434171	chr12:54434171:C:T	2.48835e-16	-2.24566	-4.00186e-10	1.63821e-10	-2.23259	-4.00186e-10	2.70998e-06	-2.24497	-4.00186e-10
54434288	chr12:54434288:C:T	8.27996e-15	1.25915	-4.00186e-10	2.93635e-10	-1.64903	-4.00186e-10	6.12779e-06	-1.42908	-4.00186e-10
54434340	chr12:54434340:G:A	6.9761e-16	-4.48875e-10	-1.21479	4.90758e-10	-4.48875e-10	-1.13542	7.97355e-06	-4.48875e-10	-1.16579
54434483	chr12:54434483:T:C	6.21338e-17	-2.21874	-1.41442	6.1212e-11	-1.80113	-1.4159	1.08897e-06	-1.74465	-1.41204
54434591	chr12:54434591:G:A	6.86704e-16	-4.48875e-10	-1.23054	5.08235e-10	-4.48875e-10	-1.10042	8.21597e-06	-4.48875e-10	-1.13584
54434785	chr12:54434785:G:T	6.70022e-16	-4.48875e-10	-1.25514	4.60186e-10	-4.48875e-10	-1.19974	7.63078e-06	-4.48875e-10	-1.20972
54435069	chr12:54435069:A:G	5.76107e-16	-4.48875e-10	-1.40615	3.81184e-10	-4.48875e-10	-1.38809	6.31966e-06	-4.48875e-10	-1.39825
54435863	chr12:54435863:A:C	5.70595e-16	-4.48875e-10	-1.41577	3.74446e-10	-4.48875e-10	-1.40592	6.24346e-06	-4.48875e-10	-1.41038
54436165	chr12:54436165:G:A	7.27846e-17	-2.09046	-1.38448	4.53862e-11	-2.11316	-1.403	8.57307e-07	-1.98341	-1.41247
54437204	chr12:54437204:T:C	2.51485e-16	-2.23506	-4.00186e-10	3.18874e-10	-1.56657	-4.00186e-10	7.21416e-06	-1.26587	-4.00186e-10
54437494	chr12:54437494:T:G	7.3117e-17	-2.11958	-1.3508	4.4254e-11	-2.14858	-1.39284	9.10858e-07	-1.9304	-1.40489
54437793	chr12:54437793:G:A	6.11194e-17	-2.23443	-1.41518	4.5547e-11	-2.11604	-1.39659	6.89567e-07	-2.2117	-1.4019
54438245	chr12:54438245:A:G	1.44394e-15	-4.48875e-10	-0.487314	7.30334e-10	-4.48875e-10	-0.737866	1.24566e-05	-4.48875e-10	-0.719666
54438274	chr12:54438274:T:C	1.13357e-15	-4.48875e-10	-0.729318	6.43203e-10	-4.48875e-10	-0.864908	1.10197e-05	-4.48875e-10	-0.842235
54438282	chr12:54438282:C:T	5.763e-16	-4.48875e-10	-1.40582	3.81398e-10	-4.48875e-10	-1.38752	6.32256e-06	-4.48875e-10	-1.39779
54438632	chr12:54438632:G:A	6.6615e-16	-4.48875e-10	-1.26093	4.56962e-10	-4.48875e-10	-1.20677	7.57915e-06	-4.48875e-10	-1.21651
54439174	chr12:54439174:C:A	6.58828e-16	0.136743	-1.40873	6.71128e-11	-2.08367	-1.04132	4.34582e-06	-0.795571	-0.977131
54439230	chr12:54439230:T:A	8.96007e-16	-4.48875e-10	-0.964499	6.64066e-10	-4.48875e-10	-0.832986	1.10078e-05	-4.48875e-10	-0.843311
54439380	chr12:54439380:C:T	6.1721e-17	-2.22783	-1.41199	4.62621e-11	-2.13424	-1.3628	7.04068e-07	-2.22111	-1.37169
54439506	chr12:54439506:C:T	8.26353e-16	-4.48875e-10	-1.04542	6.05256e-10	-4.48875e-10	-0.925717	9.98187e-06	-4.48875e-10	-0.941145
54439552	chr12:54439552:T:C	6.41399e-16	-4.48875e-10	-1.2988	4.38638e-10	-4.48875e-10	-1.24769	7.27311e-06	-4.48875e-10	-1.25773
54439881	chr12:54439881:A:G	6.14531e-17	-2.23218	-1.412	4.67813e-11	-2.12326	-1.36262	7.08114e-07	-2.21563	-1.37144
54440669	chr12:54440669:T:C	7.35736e-16	-4.48875e-10	-1.16157	5.30336e-10	-4.48875e-10	-1.05786	8.82594e-06	-4.48875e-10	-1.06422
54440784	chr12:54440784:T:C	6.84549e-17	-2.20425	-1.33202	7.06966e-11	-1.75467	-1.3183	1.19166e-06	-1.80708	-1.25949
54441601	chr12:54441601:T:C	1.31367e-15	-4.48875e-10	-0.581864	7.35551e-10	-4.48875e-10	-0.730747	1.26284e-05	-4.48875e-10	-0.705968
54441724	chr12:54441724:C:T	6.13528e-16	-2.24792	0.904697	2.35519e-09	-1.67397	2.10698	1.35362e-05	-1.6746	1.03805
54442473	chr12:54442473:C:T	6.29958e-17	-2.20626	-1.41312	6.02185e-11	-1.82862	-1.40476	1.09598e-06	-1.76762	-1.38265
54442498	chr12:54442498:C:T	3.95574e-16	-1.78211	-4.00186e-10	1.6291e-10	-2.23817	-4.00186e-10	3.18998e-06	-2.0819	-4.00186e-10
54442708	chr12:54442708:A:G	6.35223e-16	-4.48875e-10	-1.30847	3.707e-10	-4.48875e-10	-1.41597	6.2084e-06	-4.48875e-10	-1.41601
54442755	chr12:54442755:A:G	7.84421e-16	-4.48875e-10	-1.0975	4.77932e-10	-4.48875e-10	-1.1619	8.01058e-06	-4.48875e-10	-1.16115
54442778	chr12:54442778:C:T	5.89258e-16	-4.48875e-10	-1.38358	3.98875e-10	-4.48875e-10	-1.34272	6.6256e-06	-4.48875e-10	-1.35097
54442808	chr12:54442808:G:A	6.51859e-17	-2.19721	-1.388	7.62262e-11	-1.66012	-1.33754	9.75739e-07	-1.87375	-1.39272
54443046	chr12:54443046:G:C	6.60015e-16	-4.48875e-10	-1.27018	4.52444e-10	-4.48875e-10	-1.2167	7.50313e-06	-4.48875e-10	-1.22659
54443112	chr12:54443112:G:C	4.14423e-16	-1.73556	-4.00186e-10	1.64122e-10	-2.23076	-4.00186e-10	3.27585e-06	-2.05534	-4.00186e-10
54443686	chr12:54443686:G:A	7.89216e-16	-4.48875e-10	-1.09141	5.06173e-10	-4.48875e-10	-1.10449	8.33197e-06	-4.48875e-10	-1.12181
54443801	chr12:54443801:A:C	7.87855e-16	-4.48875e-10	-1.09313	4.7979e-10	-4.48875e-10	-1.15802	8.0413e-06	-4.48875e-10	-1.15732
54443811	chr12:54443811:T:A	5.75859e-16	-4.48875e-10	-1.40658	3.86302e-10	-4.48875e-10	-1.37475	6.38374e-06	-4.48875e-10	-1.38816
54443891	chr12:54443891:G:A	1.26847e-15	-4.48875e-10	-0.616878	7.138e-10	-4.48875e-10	-0.760765	1.22468e-05	-4.48875e-10	-0.736653
54443897	chr12:54443897:C:T	6.56806e-16	-4.48875e-10	-1.27506	4.49859e-10	-4.48875e-10	-1.22243	7.46147e-06	-4.48875e-10	-1.23216
54443987	chr12:54443987:A:G	4.39419e-16	-1.67699	-4.00186e-10	1.64133e-10	-2.23069	-4.00186e-10	2.74389e-06	-2.23254	-4.00186e-10
54444278	chr12:54444278:T:C	8.83874e-16	0.362797	-1.34093	6.58592e-11	-1.73307	-1.41078	6.94296e-07	-2.19143	-1.41534
54444288	chr12:54444288:C:G	5.8141e-16	-4.48875e-10	-1.39699	3.80494e-10	-4.48875e-10	-1.3899	6.30721e-06	-4.48875e-10	-1.40022
54445645	chr12:54445645:C:T	6.59807e-16	-1.2705	-4.00186e-10	3.86407e-10	-1.37448	-4.00186e-10	5.69959e-06	-1.50152	-4.00186e-10
54445752	chr12:54445752:A:G	6.82527e-17	-2.12446	-1.41477	7.17189e-11	-1.6431	-1.41552	8.99013e-07	-1.94588	-1.40249
54446131	chr12:54446131:G:A	4.16862e-16	-2.13318	0.403493	2.4961e-10	-2.24822	0.436753	3.95007e-06	-2.24536	0.377177
54446359	chr12:54446359:TG:T	5.76516e-16	-4.48875e-10	-1.40544	3.82489e-10	-4.48875e-10	-1.38467	6.3742e-06	-4.48875e-10	-1.38966
54446573	chr12:54446573:C:T	6.6616e-16	-4.48875e-10	-1.26092	4.52626e-10	-4.48875e-10	-1.2163	7.47854e-06	-4.48875e-10	-1.22988
54446576	chr12:54446576:G:A	6.08881e-17	-2.24003	-1.41338	4.77794e-11	-2.09635	-1.36842	7.14475e-07	-2.20145	-1.37667
54446871	chr12:54446871:G:A	7.44653e-17	-2.08152	-1.3706	9.22353e-11	-1.47824	-1.32879	8.4273e-07	-2.02886	-1.38417
54447521	chr12:54447521:ACT:A	1.10064e-15	-4.48875e-10	-0.7588	5.80545e-10	-4.48875e-10	-0.9674	9.90845e-06	-4.48875e-10	-0.948527
54447770	chr12:54447770:T:C	8.68721e-16	-4.48875e-10	-0.995425	6.49553e-10	-4.48875e-10	-0.855083	1.06612e-05	-4.48875e-10	-0.875303
54448204	chr12:54448204:A:C	7.09283e-16	-4.48875e-10	-1.19819	4.40252e-10	-4.48875e-10	-1.24402	7.40792e-06	-4.48875e-10	-1.23937
54448884	chr12:54448884:A:G	8.61588e-16	-4.48875e-10	-1.00367	6.11122e-10	-4.48875e-10	-0.916071	1.02341e-05	-4.48875e-10	-0.916189
54449019	chr12:54449019:C:T	6.49427e-16	-4.48875e-10	-1.28636	3.84025e-10	-4.48875e-10	-1.38066	6.49301e-06	-4.48875e-10	-1.37119
54449245	chr12:54449245:T:C	9.00144e-16	-4.48875e-10	-0.959891	6.38028e-10	-4.48875e-10	-0.872985	1.06942e-05	-4.48875e-10	-0.872212
54449271	chr12:54449271:T:TC	6.14728e-16	-4.48875e-10	-1.34127	3.8943e-10	-4.48875e-10	-1.36668	6.5468e-06	-4.48875e-10	-1.36294
54449852	chr12:54449852:G:A	9.26605e-16	-2.23493	1.30401	4.24948e-09	-1.62494	2.64812	2.61728e-05	-1.31692	1.33973
54449950	chr12:54449950:C:T	1.27081e-15	-4.48875e-10	-0.615036	1.03761e-09	-4.48875e-10	-0.386697	1.67291e-05	-4.48875e-10	-0.424768
54450033	chr12:54450033:T:C	1.19568e-15	-4.48875e-10	-0.675979	6.21706e-10	-4.48875e-10	-0.898901	1.0621e-05	-4.48875e-10	-0.879085
54450320	chr12:54450320:T:C	6.43518e-16	-4.48875e-10	-1.2955	4.0328e-10	-4.48875e-10	-1.33174	6.79307e-06	-4.48875e-10	-1.32601
54450340	chr12:54450340:C:T	5.79513e-16	-4.48875e-10	-1.40026	3.71835e-10	-4.48875e-10	-1.41292	6.23348e-06	-4.48875e-10	-1.41198
54450948	chr12:54450948:T:C	5.70647e-16	-4.48875e-10	-1.41568	3.73833e-10	-4.48875e-10	-1.40756	6.24196e-06	-4.48875e-10	-1.41062
54451069	chr12:54451069:A:T	9.57484e-16	-4.48875e-10	-0.898138	6.81755e-10	-4.48875e-10	-0.806697	1.12082e-05	-4.48875e-10	-0.825274
54451465	chr12:54451465:A:G	8.63776e-16	-4.48875e-10	-1.00113	6.09512e-10	-4.48875e-10	-0.918709	1.00794e-05	-4.48875e-10	-0.931418
54451498	chr12:54451498:G:C	6.0064e-16	-4.48875e-10	-1.36445	3.73753e-10	-4.48875e-10	-1.40777	6.26703e-06	-4.48875e-10	-1.40661
54451808	chr12:54451808:C:T	5.85677e-16	-4.48875e-10	-1.38968	3.73682e-10	-4.48875e-10	-1.40796	6.26852e-06	-4.48875e-10	-1.40638
54452196	chr12:54452196:G:A	7.77913e-17	-2.12735	-1.28106	8.00006e-11	-1.66128	-1.28805	9.65617e-07	-1.93709	-1.33981
54452424	chr12:54452424:C:T	7.37829e-17	-2.08367	-1.37765	6.99607e-11	-1.6724	-1.41103	8.83496e-07	-1.95011	-1.41567
54453165	chr12:54453165:A:G	7.64568e-17	-2.05532	-1.3704	7.37815e-11	-1.62174	-1.40852	8.53874e-07	-1.98512	-1.41477
54453482	chr12:54453482:T:C	5.7064e-16	-4.48875e-10	-1.41569	3.71649e-10	-4.48875e-10	-1.41342	6.21012e-06	-4.48875e-10	-1.41573
54453787	chr12:54453787:A:G	5.77049e-16	-4.48875e-10	-1.40452	3.709e-10	-4.48875e-10	-1.41544	6.24463e-06	-4.48875e-10	-1.41019
54454011	chr12:54454011:C:T	7.61028e-17	-2.06289	-1.36747	7.28962e-11	-1.63504	-1.40729	8.61951e-07	-1.97623	-1.41424
54454690	chr12:54454690:T:C	4.41159e-16	-1.67304	-4.00186e-10	1.82864e-10	-2.12263	-4.00186e-10	3.00433e-06	-2.14186	-4.00186e-10
54454996	chr12:54454996:A:G	6.437e-16	-4.48875e-10	-1.29521	4.03373e-10	-4.48875e-10	-1.33151	6.79466e-06	-4.48875e-10	-1.32578
54455457	chr12:54455457:A:C	6.66088e-16	-4.48875e-10	-1.26102	3.89368e-10	-4.48875e-10	-1.36684	6.59407e-06	-4.48875e-10	-1.35574
54455510	chr12:54455510:G:A	3.28665e-16	-1.96741	-4.00186e-10	1.99439e-10	-2.03586	-4.00186e-10	2.72434e-06	-2.23969	-4.00186e-10
54455834	chr12:54455834:C:T	5.73434e-16	-4.48875e-10	-1.4108	3.90195e-10	-4.48875e-10	-1.36472	6.46825e-06	-4.48875e-10	-1.37501
54455887	chr12:54455887:T:C	5.8664e-16	-4.48875e-10	-1.38804	3.71554e-10	-4.48875e-10	-1.41367	6.23202e-06	-4.48875e-10	-1.41221
54456092	chr12:54456092:T:G	6.23627e-17	-2.24711	-1.38237	1.00987e-10	-1.30152	-1.41486	9.86523e-07	-1.83977	-1.41571
54456133	chr12:54456133:C:G	1.2032e-16	-2.12229	-0.850007	1.00984e-10	-1.66346	-1.05295	1.28741e-06	-1.9719	-1.01738
54456352	chr12:54456352:T:C	6.07758e-17	-2.24399	-1.41127	4.95541e-11	-2.0685	-1.3598	7.31133e-07	-2.18563	-1.36944
54456449	chr12:54456449:G:A	7.37038e-17	-2.06179	-1.4006	7.40655e-11	-1.61055	-1.41586	8.52601e-07	-1.98732	-1.41406
54456683	chr12:54456683:C:G	5.7048e-16	-4.48875e-10	-1.41597	3.73473e-10	-4.48875e-10	-1.40852	6.24138e-06	-4.48875e-10	-1.41071
54456698	chr12:54456698:C:T	1.37534e-15	-4.48875e-10	-0.53599	1.07351e-09	-4.48875e-10	-0.352677	1.73748e-05	-4.48875e-10	-0.386893
54456893	chr12:54456893:T:G	2.66003e-16	-2.17894	-4.00186e-10	1.70336e-10	-2.19359	-4.00186e-10	2.77848e-06	-2.22001	-4.00186e-10
54457323	chr12:54457323:C:T	2.48216e-16	-2.24815	-4.00186e-10	1.61522e-10	-2.24673	-4.00186e-10	2.74857e-06	-2.23083	-4.00186e-10
54457415	chr12:54457415:A:G	7.43366e-17	-2.11487	-1.33897	8.96394e-11	-1.54919	-1.28638	9.02607e-07	-1.98757	-1.35682
54457787	chr12:54457787:T:TA	7.10487e-17	-2.0952	-1.40388	6.95166e-11	-1.67379	-1.41601	8.90965e-07	-1.94471	-1.41265
54458021	chr12:54458021:A:G	1.24047e-15	-4.48875e-10	-0.639202	9.58864e-10	-4.48875e-10	-0.465619	1.55496e-05	-4.48875e-10	-0.497878
54458073	chr12:54458073:G:A	6.93852e-17	-2.11733	-1.40544	6.65349e-11	-1.71771	-1.41593	9.2192e-07	-1.91142	-1.41179
54458373	chr12:54458373:A:T	6.24422e-16	-4.48875e-10	-1.32562	3.97303e-10	-4.48875e-10	-1.34667	6.60278e-06	-4.48875e-10	-1.35442
54458806	chr12:54458806:A:AACTT	6.84833e-16	-4.48875e-10	-1.23327	3.95534e-10	-4.48875e-10	-1.35113	6.70907e-06	-4.48875e-10	-1.33845
54458811	chr12:54458811:AG:A	6.93968e-16	-4.48875e-10	-1.22002	3.98703e-10	-4.48875e-10	-1.34315	6.76817e-06	-4.48875e-10	-1.32969
54458813	chr12:54458813:ATCTAG:A	6.9237e-16	-4.48875e-10	-1.22233	3.98134e-10	-4.48875e-10	-1.34458	6.75763e-06	-4.48875e-10	-1.33124
54459716	chr12:54459716:T:C	7.94582e-16	-4.48875e-10	-1.08463	5.59241e-10	-4.48875e-10	-1.00479	9.39933e-06	-4.48875e-10	-1.00128
54460815	chr12:54460815:C:T	5.71281e-16	-4.48875e-10	-1.41457	3.75857e-10	-4.48875e-10	-1.40216	6.27615e-06	-4.48875e-10	-1.40516
54461018	chr12:54461018:C:G	2.48491e-16	-2.24704	-4.00186e-10	2.13453e-10	-1.96795	-4.00186e-10	4.91775e-06	-1.64906	-4.00186e-10
54461027	chr12:54461027:T:C	6.52291e-16	-4.48875e-10	-1.28196	4.608e-10	-4.48875e-10	-1.1984	7.62673e-06	-4.48875e-10	-1.21026
54461049	chr12:54461049:G:C	5.8675e-16	-4.48875e-10	-1.38785	3.75938e-10	-4.48875e-10	-1.40194	6.30223e-06	-4.48875e-10	-1.40101
54461078	chr12:54461078:A:G	3.12989e-16	-1.99863	-0.0176455	1.69409e-10	-2.19445	-0.00459733	2.77203e-06	-2.17138	-0.0509542
54461080	chr12:54461080:G:A	3.16113e-16	-1.98258	-0.0237682	1.69657e-10	-2.18707	-0.0105215	2.78081e-06	-2.16229	-0.0568884
54461306	chr12:54461306:A:G	1.91999e-15	1.04253	-1.2449	7.89325e-11	-1.77256	-1.19021	1.63191e-06	-1.56877	-1.18339
54461794	chr12:54461794:G:A	3.09594e-16	-2.00622	-0.0209649	1.68318e-10	-2.19791	-0.00760097	2.75187e-06	-2.1755	-0.0541335
54462153	chr12:54462153:G:A	1.44076e-15	-4.48875e-10	-0.489523	8.11964e-10	-4.48875e-10	-0.631911	1.38973e-05	-4.48875e-10	-0.610224
54462268	chr12:54462268:A:G	5.9059e-16	-4.48875e-10	-1.38133	4.15928e-10	-4.48875e-10	-1.30086	6.87408e-06	-4.48875e-10	-1.31416
54462303	chr12:54462303:TCCTG:T	7.29116e-17	-2.07401	-1.39919	7.23523e-11	-1.63412	-1.4157	8.64011e-07	-1.97357	-1.41452
54462574	chr12:54462574:T:C	7.11875e-17	-2.096	-1.40112	6.93948e-11	-1.67565	-1.41591	8.89968e-07	-1.9446	-1.41388
54463011	chr12:54463011:A:C	5.75707e-16	-4.48875e-10	-1.40685	3.89853e-10	-4.48875e-10	-1.3656	6.48493e-06	-4.48875e-10	-1.37243
54464080	chr12:54464080:T:G	7.50759e-17	-2.04363	-1.40031	7.63605e-11	-1.58007	-1.41584	8.35907e-07	-2.007	-1.41416
54464108	chr12:54464108:T:C	5.18978e-16	-1.51059	-4.00186e-10	1.3153e-09	-0.149547	-4.00186e-10	2.87482e-06	-2.18593	-4.00186e-10
54464132	chr12:54464132:T:A	5.75696e-16	-4.48875e-10	-1.40687	3.89841e-10	-4.48875e-10	-1.36563	6.48473e-06	-4.48875e-10	-1.37246
54464610	chr12:54464610:C:T	7.19418e-17	-2.08016	-1.40643	7.12125e-11	-1.64989	-1.41581	8.75817e-07	-1.96347	-1.41104
54465597	chr12:54465597:A:G	7.22609e-17	-2.07925	-1.40291	7.13933e-11	-1.64716	-1.41601	8.73665e-07	-1.96388	-1.4131
54465833	chr12:54465833:A:G	8.12786e-17	-2.06434	-1.30022	7.38647e-11	-1.65419	-1.37494	8.90797e-07	-1.96526	-1.3923
54465861	chr12:54465861:T:C	7.52845e-17	-2.06152	-1.37965	7.25554e-11	-1.63529	-1.41172	8.60267e-07	-1.97659	-1.41583
54465947	chr12:54465947:T:C	1.10489e-15	-4.48875e-10	-0.754944	8.81899e-10	-4.48875e-10	-0.54929	1.43034e-05	-4.48875e-10	-0.581419
54466204	chr12:54466204:G:C	1.23958e-15	-4.48875e-10	-0.639923	9.58082e-10	-4.48875e-10	-0.466434	1.55373e-05	-4.48875e-10	-0.498674
54466868	chr12:54466868:T:TGAA	1.3565e-15	-4.48875e-10	-0.549786	7.66851e-10	-4.48875e-10	-0.689075	1.31305e-05	-4.48875e-10	-0.666978
54466985	chr12:54466985:T:C	7.69673e-17	-2.08323	-1.33584	9.60358e-11	-1.48443	-1.28222	8.71133e-07	-2.02588	-1.354
54467089	chr12:54467089:A:C	5.32762e-15	1.96766	-1.14944	4.12453e-11	-2.20166	-1.41017	2.19669e-06	-1.05665	-1.39831
54467106	chr12:54467106:T:C	2.50718e-16	-2.23812	-4.00186e-10	1.6219e-10	-2.2426	-4.00186e-10	2.73114e-06	-2.2372	-4.00186e-10
54467275	chr12:54467275:G:A	7.5208e-17	-2.04495	-1.39724	7.61108e-11	-1.58379	-1.41539	8.369e-07	-2.00492	-1.41504
54467355	chr12:54467355:T:C	7.53791e-17	-2.03338	-1.40654	7.77311e-11	-1.56232	-1.4158	8.30313e-07	-2.01687	-1.411
54467377	chr12:54467377:C:T	5.70947e-16	-4.48875e-10	-1.41515	3.7497e-10	-4.48875e-10	-1.40452	6.25962e-06	-4.48875e-10	-1.4078
54468445	chr12:54468445:A:G	5.70728e-16	-4.48875e-10	-1.41553	3.72203e-10	-4.48875e-10	-1.41193	6.21793e-06	-4.48875e-10	-1.41448
54469110	chr12:54469110:C:T	8.06389e-16	-4.48875e-10	-1.06988	6.33438e-10	-4.48875e-10	-0.880206	1.01645e-05	-4.48875e-10	-0.923016
54469152	chr12:54469152:T:C	7.3582e-17	-2.05956	-1.40449	7.41144e-11	-1.60977	-1.41599	8.5322e-07	-1.98833	-1.41232
54469324	chr12:54469324:G:A	7.61537e-17	-2.09354	-1.33615	9.39697e-11	-1.50595	-1.28245	8.81641e-07	-2.01375	-1.35414
54469357	chr12:54469357:C:A	8.234e-17	-2.0923	-1.25929	4.49647e-11	-2.17252	-1.35297	9.60228e-07	-1.9129	-1.3696
54469366	chr12:54469366:C:T	5.78529e-16	-4.48875e-10	-1.40196	4.13372e-10	-4.48875e-10	-1.30702	6.79707e-06	-4.48875e-10	-1.32542
54469369	chr12:54469369:A:G	7.24513e-17	-2.07677	-1.40276	7.17954e-11	-1.64154	-1.416	8.70756e-07	-1.96716	-1.41315
54469846	chr12:54469846:G:A	7.24584e-17	-2.0972	-1.38223	6.83446e-11	-1.69554	-1.41126	9.28202e-07	-1.90054	-1.41588
54469926	chr12:54469926:A:G	5.70589e-16	-4.48875e-10	-1.41578	3.71966e-10	-4.48875e-10	-1.41256	6.21823e-06	-4.48875e-10	-1.41443
54470227	chr12:54470227:T:G	5.70743e-16	-4.48875e-10	-1.41551	3.74421e-10	-4.48875e-10	-1.40599	6.25193e-06	-4.48875e-10	-1.40903
54470719	chr12:54470719:TG:T	2.48458e-16	-2.24717	-4.00186e-10	2.02352e-10	-2.02136	-4.00186e-10	4.57544e-06	-1.72121	-4.00186e-10
54471088	chr12:54471088:T:A	5.92797e-16	-4.48875e-10	-1.37759	3.76676e-10	-4.48875e-10	-1.39998	6.32115e-06	-4.48875e-10	-1.39801
54471585	chr12:54471585:C:T	1.43935e-15	-4.48875e-10	-0.4905	8.11209e-10	-4.48875e-10	-0.632841	1.38841e-05	-4.48875e-10	-0.61117
54471667	chr12:54471667:C:A	7.11868e-17	-2.09166	-1.40548	6.96191e-11	-1.6724	-1.41593	8.8887e-07	-1.94797	-1.41174
54471741	chr12:54471741:T:C	6.89913e-17	-2.12215	-1.40632	6.55459e-11	-1.73279	-1.41583	9.31603e-07	-1.90161	-1.41115
54472069	chr12:54472069:T:C	1.02047e-15	-4.48875e-10	-0.834426	7.58937e-10	-4.48875e-10	-0.699449	1.24661e-05	-4.48875e-10	-0.718904
54472423	chr12:54472423:G:A	5.71496e-16	-4.48875e-10	-1.41419	3.71159e-10	-4.48875e-10	-1.41474	6.21069e-06	-4.48875e-10	-1.41564
54472501	chr12:54472501:G:A	7.41432e-17	-2.13022	-1.32623	8.72973e-11	-1.59166	-1.27039	9.35102e-07	-1.96357	-1.34545
54473185	chr12:54473185:T:G	7.11025e-17	-2.1012	-1.39712	6.84874e-11	-1.68933	-1.41539	8.96515e-07	-1.93609	-1.41507
54473207	chr12:54473207:T:C	6.19034e-17	-2.23505	-1.40182	6.14895e-11	-1.79919	-1.41331	8.17448e-07	-2.02791	-1.41557
54473400	chr12:54473400:A:C	7.55338e-17	-2.047	-1.39086	7.55601e-11	-1.59249	-1.41395	8.35913e-07	-2.00525	-1.41589
54473491	chr12:54473491:T:C	5.94964e-16	-4.48875e-10	-1.37395	4.21592e-10	-4.48875e-10	-1.28733	6.95861e-06	-4.48875e-10	-1.30193
54473644	chr12:54473644:C:T	1.26797e-15	-4.48875e-10	-0.617276	7.28305e-10	-4.48875e-10	-0.740648	1.2716e-05	-4.48875e-10	-0.699058
54473792	chr12:54473792:G:C	8.26739e-17	-1.99634	-1.3512	7.55155e-11	-1.59744	-1.40959	8.26405e-07	-2.01825	-1.41433
54473813	chr12:54473813:G:A	1.12883e-15	-4.48875e-10	-0.733506	6.5274e-10	-4.48875e-10	-0.850189	1.1359e-05	-4.48875e-10	-0.811905
54473842	chr12:54473842:T:G	7.69613e-17	-2.08898	-1.33016	9.50922e-11	-1.50008	-1.27644	8.78477e-07	-2.02155	-1.34993
54473857	chr12:54473857:T:C	7.43463e-17	-2.0603	-1.39341	7.33149e-11	-1.62195	-1.41466	8.51184e-07	-1.98737	-1.41567
54473989	chr12:54473989:G:C	9.76769e-16	-4.48875e-10	-0.878197	7.33354e-10	-4.48875e-10	-0.733739	1.19305e-05	-4.48875e-10	-0.76282
54474419	chr12:54474419:G:GT	7.68584e-17	-2.02286	-1.39762	7.83569e-11	-1.55457	-1.41552	8.18722e-07	-2.02705	-1.41487
54474486	chr12:54474486:G:A	7.55583e-17	-2.0344	-1.40314	7.69336e-11	-1.57241	-1.41601	8.29512e-07	-2.01594	-1.41289
54474549	chr12:54474549:G:A	1.25516e-15	-4.48875e-10	-0.627428	7.14971e-10	-4.48875e-10	-0.759125	1.22157e-05	-4.48875e-10	-0.739194
54475365	chr12:54475365:T:C	5.83316e-16	-4.48875e-10	-1.39372	3.77815e-10	-4.48875e-10	-1.39696	6.23912e-06	-4.48875e-10	-1.41108
54475695	chr12:54475695:C:T	1.52021e-16	-1.63669	-1.10174	5.00422e-11	-2.16438	-1.25412	8.98087e-07	-2.06046	-1.28894
54476794	chr12:54476794:C:G	9.07431e-17	-1.98159	-1.27282	9.65507e-11	-1.41262	-1.34868	7.03659e-07	-2.22858	-1.36479
54477063	chr12:54477063:C:T	6.95294e-16	-4.48875e-10	-1.21811	4.37039e-10	-4.48875e-10	-1.25134	7.30819e-06	-4.48875e-10	-1.25292
54477142	chr12:54477142:C:T	6.63817e-17	-2.16534	-1.40169	5.38374e-11	-2.13515	-1.21025	1.02436e-06	-1.92675	-1.29109
54477329	chr12:54477329:A:G	2.54444e-16	-2.22336	-4.00186e-10	2.63561e-10	-1.75708	-4.00186e-10	6.77957e-06	-1.328	-4.00186e-10
54477622	chr12:54477622:T:A	5.89206e-16	-4.48875e-10	-1.38367	4.21685e-10	-4.48875e-10	-1.28711	6.91278e-06	-4.48875e-10	-1.30854
54478137	chr12:54478137:G:T	5.89921e-16	-4.48875e-10	-1.38246	4.22812e-10	-4.48875e-10	-1.28444	6.92859e-06	-4.48875e-10	-1.30626
54478847	chr12:54478847:C:T	6.83768e-17	-2.15356	-1.38386	5.77658e-11	-2.12204	-1.15293	1.09596e-06	-1.90464	-1.24564
54478942	chr12:54478942:CTG:C	3.03104e-16	-2.04837	-4.00186e-10	1.89195e-10	-2.08859	-4.00186e-10	2.70543e-06	-2.24665	-4.00186e-10
54479186	chr12:54479186:C:T	5.70526e-16	-4.48875e-10	-1.41589	3.79876e-10	-4.48875e-10	-1.39152	6.31274e-06	-4.48875e-10	-1.39935
54479300	chr12:54479300:C:T	7.26583e-16	-4.48875e-10	-1.17409	3.94352e-10	-4.48875e-10	-1.35412	6.62706e-06	-4.48875e-10	-1.35075
54479335	chr12:54479335:A:G	1.65072e-16	-1.24226	-1.41381	4.28894e-11	-2.20537	-1.36738	7.04138e-07	-2.21148	-1.38121
54479676	chr12:54479676:C:T	1.04501e-15	-4.48875e-10	-0.810668	7.89066e-10	-4.48875e-10	-0.660517	1.3226e-05	-4.48875e-10	-0.659728
54479806	chr12:54479806:T:C	6.90528e-17	-2.1162	-1.41137	5.2323e-11	-2.13872	-1.23521	1.13301e-06	-1.79028	-1.32676
54480060	chr12:54480060:G:A	1.61074e-16	-1.26548	-1.4151	4.40571e-11	-2.20836	-1.33752	7.21021e-07	-2.21358	-1.35542
54480423	chr12:54480423:A:G	6.91902e-17	-2.11652	-1.40907	5.29884e-11	-2.13907	-1.22223	1.14189e-06	-1.79168	-1.31755
54480686	chr12:54480686:C:T	1.24739e-16	-1.87937	-1.05685	1.45243e-10	-1.28213	-1.07083	9.75332e-07	-2.14045	-1.12644
54480972	chr12:54480972:C:A	6.85214e-17	-2.12493	-1.41037	5.21894e-11	-2.147	-1.22949	1.11717e-06	-1.80841	-1.32271
54481055	chr12:54481055:T:C	5.71437e-16	-4.48875e-10	-1.41429	3.8936e-10	-4.48875e-10	-1.36686	6.41343e-06	-4.48875e-10	-1.38352
54481196	chr12:54481196:T:C	6.75683e-17	-2.13734	-1.41197	5.11645e-11	-2.15757	-1.23875	1.08542e-06	-1.83039	-1.32956
54481586	chr12:54481586:G:A	1.02949e-16	-1.8211	-1.30712	1.03001e-10	-1.31955	-1.37707	7.49898e-07	-2.146	-1.38373
54481671	chr12:54481671:C:T	1.15325e-16	-1.73904	-1.27565	1.17964e-10	-1.20365	-1.35734	7.9531e-07	-2.10553	-1.36541
54481862	chr12:54481862:T:A	6.48731e-16	-1.28743	-4.00186e-10	1.02538e-09	-0.398544	-4.00186e-10	1.5108e-05	-0.526693	-4.00186e-10
54481981	chr12:54481981:C:G	5.46745e-16	-1.45846	-4.00186e-10	2.14173e-10	-1.96458	-4.00186e-10	3.56983e-06	-1.9694	-4.00186e-10
54482103	chr12:54482103:G:A	6.65383e-17	-2.15028	-1.41439	5.11121e-11	-2.15233	-1.24502	1.05932e-06	-1.84858	-1.33571
54482365	chr12:54482365:G:A	5.78099e-16	-4.48875e-10	-1.4027	3.9276e-10	-4.48875e-10	-1.35817	6.52691e-06	-4.48875e-10	-1.36598
54482446	chr12:54482446:G:A	6.91466e-17	-2.1172	-1.40901	5.29761e-11	-2.13952	-1.222	1.14147e-06	-1.79221	-1.31739
54482644	chr12:54482644:A:T	1.40937e-16	-1.39853	-1.4156	4.46798e-11	-2.16964	-1.3622	7.30252e-07	-2.17859	-1.37769
54482747	chr12:54482747:A:C	5.70681e-16	-4.48875e-10	-1.41562	3.80977e-10	-4.48875e-10	-1.38863	6.32796e-06	-4.48875e-10	-1.39694
54482780	chr12:54482780:C:A	7.18225e-17	-2.20561	-1.28264	5.7941e-11	-2.04714	-1.2248	8.12827e-07	-2.15764	-1.29151
54483075	chr12:54483075:G:A	5.74021e-16	-4.48875e-10	-1.40978	3.83212e-10	-4.48875e-10	-1.38278	6.34768e-06	-4.48875e-10	-1.39383
54483079	chr12:54483079:C:A	6.79841e-17	-2.12718	-1.41599	4.91788e-11	-2.14599	-1.28991	1.07855e-06	-1.80205	-1.36424
54483097	chr12:54483097:T:C	5.70514e-16	-4.48875e-10	-1.41591	3.79597e-10	-4.48875e-10	-1.39226	6.3094e-06	-4.48875e-10	-1.39987
54483230	chr12:54483230:G:T	6.94979e-17	-2.10697	-1.41418	4.64956e-11	-2.13708	-1.35493	9.86047e-07	-1.88593	-1.37003
54483316	chr12:54483316:C:T	5.74163e-16	-4.48875e-10	-1.40953	3.70913e-10	-4.48875e-10	-1.4154	6.2157e-06	-4.48875e-10	-1.41484
54483417	chr12:54483417:T:A	1.2497e-16	-1.85449	-1.07988	1.48061e-10	-1.24025	-1.09349	9.68523e-07	-2.12673	-1.14717
54483468	chr12:54483468:T:C	1.18763e-16	-1.6704	-1.31492	4.23903e-11	-2.1905	-1.39394	8.09293e-07	-2.04844	-1.40507
54483598	chr12:54483598:G:C	6.59785e-16	-4.48875e-10	-1.27053	4.08357e-10	-4.48875e-10	-1.31923	6.90766e-06	-4.48875e-10	-1.30928
54483645	chr12:54483645:C:T	1.25015e-16	-1.89139	-1.04263	1.44648e-10	-1.30018	-1.05689	9.81524e-07	-2.14691	-1.11365
54483689	chr12:54483689:T:C	6.78359e-17	-2.13323	-1.41213	5.13101e-11	-2.15346	-1.24002	1.09401e-06	-1.82197	-1.3301
54483968	chr12:54483968:T:C	1.81892e-15	0.619626	-0.876074	7.22435e-11	-1.65518	-1.39614	4.0832e-06	-0.437676	-1.39736
54484051	chr12:54484051:C:T	5.82933e-16	-4.48875e-10	-1.39437	3.75578e-10	-4.48875e-10	-1.4029	6.3014e-06	-4.48875e-10	-1.40114
54485258	chr12:54485258:C:T	5.85512e-16	-4.48875e-10	-1.38996	3.71703e-10	-4.48875e-10	-1.41327	6.23698e-06	-4.48875e-10	-1.41142
54485788	chr12:54485788:T:G	5.81109e-16	-4.48875e-10	-1.39751	3.8798e-10	-4.48875e-10	-1.37041	6.46487e-06	-4.48875e-10	-1.37553
54485970	chr12:54485970:T:C	6.97936e-17	-2.1046	-1.41231	5.25702e-11	-2.12805	-1.24117	1.15214e-06	-1.76936	-1.33093
54486133	chr12:54486133:G:A	6.87216e-17	-2.12107	-1.41131	5.21289e-11	-2.14294	-1.2347	1.1229e-06	-1.7996	-1.3264
54486581	chr12:54486581:T:C	6.96753e-17	-2.10663	-1.41197	5.26025e-11	-2.12969	-1.23891	1.15012e-06	-1.77269	-1.32936
54486692	chr12:54486692:T:G	6.96428e-17	-2.1075	-1.41156	5.26899e-11	-2.13062	-1.23632	1.15017e-06	-1.77446	-1.32754
54486752	chr12:54486752:G:A	7.00159e-17	-2.10182	-1.41191	5.28492e-11	-2.12545	-1.23848	1.16074e-06	-1.76381	-1.32905
54486865	chr12:54486865:G:T	6.75749e-17	-2.14632	-1.40289	5.47646e-11	-2.11336	-1.21497	1.05819e-06	-1.8906	-1.29475
54487710	chr12:54487710:C:T	6.07037e-16	-4.48875e-10	-1.35386	3.84245e-10	-4.48875e-10	-1.38009	6.46459e-06	-4.48875e-10	-1.37558
54487934	chr12:54487934:C:T	1.26646e-15	0.650186	-1.26865	6.92553e-11	-1.68439	-1.40918	3.85517e-06	-0.487322	-1.40518
54489049	chr12:54489049:C:T	7.43587e-17	-2.04008	-1.41347	5.5168e-11	-2.07127	-1.24972	1.27775e-06	-1.65996	-1.33685
54489596	chr12:54489596:T:C	1.1379e-16	-1.74322	-1.28487	4.21851e-11	-2.21005	-1.37925	8.5445e-07	-2.00524	-1.39397
54489754	chr12:54489754:C:T	5.87995e-16	-4.48875e-10	-1.38573	4.19766e-10	-4.48875e-10	-1.29167	6.88204e-06	-4.48875e-10	-1.313
54490125	chr12:54490125:G:A	1.02587e-15	-4.48875e-10	-0.829149	7.73517e-10	-4.48875e-10	-0.68042	1.25562e-05	-4.48875e-10	-0.711703
54490141	chr12:54490141:A:C	5.91857e-16	-4.48875e-10	-1.37918	4.25158e-10	-4.48875e-10	-1.27891	6.9626e-06	-4.48875e-10	-1.30136
54490231	chr12:54490231:A:G	1.48135e-16	-1.34884	-1.41548	4.47748e-11	-2.18881	-1.34092	7.31108e-07	-2.19582	-1.35929
54490418	chr12:54490418:A:C	3.24815e-16	-1.97919	-4.00186e-10	7.36762e-10	-0.729102	-4.00186e-10	9.70218e-06	-0.969564	-4.00186e-10
54490677	chr12:54490677:C:T	7.28527e-17	-2.06178	-1.41223	5.45334e-11	-2.09158	-1.24098	1.23853e-06	-1.69726	-1.33074
54490750	chr12:54490750:A:G	7.33205e-17	-2.05661	-1.411	5.50092e-11	-2.08615	-1.23771	1.2557e-06	-1.68683	-1.32739
54490751	chr12:54490751:G:A	7.29638e-17	-2.06129	-1.4112	5.46856e-11	-2.09089	-1.23888	1.24293e-06	-1.69623	-1.32822
54490800	chr12:54490800:C:G	6.70329e-16	-4.48875e-10	-1.25468	4.23111e-10	-4.48875e-10	-1.28373	7.07638e-06	-4.48875e-10	-1.28515
54491079	chr12:54491079:G:T	7.21478e-17	-2.07356	-1.41017	5.44024e-11	-2.10204	-1.23292	1.22242e-06	-1.71708	-1.324
54491149	chr12:54491149:T:G	5.76701e-16	-4.48875e-10	-1.40512	3.71014e-10	-4.48875e-10	-1.41513	6.21017e-06	-4.48875e-10	-1.41573
54491188	chr12:54491188:A:G	1.30219e-16	-1.59043	-1.30279	9.96626e-11	-1.3549	-1.37468	7.80629e-07	-2.10828	-1.38129
54491736	chr12:54491736:T:A	7.2336e-17	-2.06709	-1.41403	5.35168e-11	-2.09676	-1.25461	1.21454e-06	-1.70731	-1.34023
54491898	chr12:54491898:A:G	1.32642e-16	-1.57111	-1.30368	1.01704e-10	-1.33404	-1.37525	7.86948e-07	-2.09966	-1.38185
54491904	chr12:54491904:C:T	6.67221e-16	-4.48875e-10	-1.25933	3.98486e-10	-4.48875e-10	-1.3437	6.76424e-06	-4.48875e-10	-1.33027
54491968	chr12:54491968:TC:T	1.26149e-16	-1.86167	-1.06331	1.4852e-10	-1.25361	-1.07703	9.78739e-07	-2.13133	-1.13207
54492301	chr12:54492301:T:G	5.70455e-16	-4.48875e-10	-1.41601	3.7861e-10	-4.48875e-10	-1.39486	6.29555e-06	-4.48875e-10	-1.40207
54492318	chr12:54492318:A:T	1.21157e-16	-1.93419	-1.03118	1.36299e-10	-1.37097	-1.04554	9.6984e-07	-2.16935	-1.10319
54492413	chr12:54492413:C:T	6.27794e-16	-4.48875e-10	-1.32023	3.92519e-10	-4.48875e-10	-1.35878	6.60626e-06	-4.48875e-10	-1.3539
54492624	chr12:54492624:T:C	1.25204e-16	-1.68042	-1.25208	4.41089e-11	-2.18977	-1.35493	8.34333e-07	-2.04784	-1.37519
54492625	chr12:54492625:G:A	5.70505e-16	-4.48875e-10	-1.41592	3.77631e-10	-4.48875e-10	-1.39745	6.28242e-06	-4.48875e-10	-1.40416
54492905	chr12:54492905:C:T	1.56725e-16	-1.29244	-1.41551	4.40827e-11	-2.20367	-1.34163	7.21193e-07	-2.20925	-1.35952
54493064	chr12:54493064:C:G	1.30877e-16	-1.80852	-1.07967	1.1242e-10	-1.51473	-1.0944	9.26237e-07	-2.17138	-1.14716
54493404	chr12:54493404:T:G	6.78661e-17	-2.13562	-1.40929	5.16976e-11	-2.15778	-1.22817	1.09524e-06	-1.83037	-1.32057
54493509	chr12:54493509:T:A	6.85548e-17	-2.12478	-1.41003	5.19344e-11	-2.14936	-1.23202	1.11341e-06	-1.81109	-1.3234
54493777	chr12:54493777:A:G	6.97772e-17	-2.10678	-1.41036	5.27061e-11	-2.1326	-1.23403	1.15069e-06	-1.77677	-1.32479
54493792	chr12:54493792:T:C	1.14402e-16	-1.69177	-1.33096	4.19295e-11	-2.19429	-1.40108	8.12195e-07	-2.04	-1.40993
54493920	chr12:54493920:A:C	7.06586e-17	-2.09337	-1.41121	5.30881e-11	-2.12052	-1.2389	1.17464e-06	-1.75276	-1.32819
54494060	chr12:54494060:A:G	7.11247e-17	-2.09037	-1.40764	5.42838e-11	-2.11767	-1.21947	1.19813e-06	-1.74669	-1.31446
54494355	chr12:54494355:G:A	1.24771e-16	-1.64407	-1.2919	4.30644e-11	-2.18072	-1.38795	8.016e-07	-2.06377	-1.39929
54494411	chr12:54494411:A:G	6.81527e-16	-4.48875e-10	-1.23811	4.29471e-10	-4.48875e-10	-1.26881	7.18103e-06	-4.48875e-10	-1.27047
54495236	chr12:54495236:T:G	8.74376e-17	-2.19162	-1.0999	7.68631e-11	-2.14699	-0.842348	1.13595e-06	-2.11296	-1.00149
54495296	chr12:54495296:G:A	6.05311e-17	-2.24824	-1.41105	1.93526e-10	-0.651029	-1.41493	2.47409e-06	-0.923457	-1.41259
54495394	chr12:54495394:A:G	1.27207e-16	-1.74703	-1.1696	1.08093e-10	-1.46806	-1.18032	8.16442e-07	-2.20641	-1.2383
54495567	chr12:54495567:C:T	8.39727e-16	-4.48875e-10	-1.02937	4.69811e-10	-4.48875e-10	-1.17904	8.05705e-06	-4.48875e-10	-1.15537
54495603	chr12:54495603:C:G	1.23486e-16	-1.66865	-1.27767	9.37356e-11	-1.52419	-1.2667	8.07483e-07	-2.15192	-1.30383
54495902	chr12:54495902:G:A	9.1909e-16	-4.48875e-10	-0.939063	6.98998e-10	-4.48875e-10	-0.781719	1.13811e-05	-4.48875e-10	-0.809964
54495914	chr12:54495914:T:A	6.81136e-17	-2.15839	-1.38288	6.22253e-11	-2.05725	-1.14335	1.06369e-06	-1.9935	-1.18667
54496155	chr12:54496155:A:G	1.93638e-16	-1.10081	-1.39565	4.6726e-11	-2.23284	-1.25423	7.58394e-07	-2.23698	-1.28149
54496717	chr12:54496717:T:C	7.27079e-17	-2.13403	-1.34197	6.35944e-11	-2.15666	-1.02218	1.28559e-06	-1.82715	-1.16355
54496953	chr12:54496953:T:C	1.02147e-15	0.417821	-1.25127	7.51548e-11	-1.59612	-1.4157	4.3091e-06	-0.367115	-1.41407
54497401	chr12:54497401:G:A	5.70462e-16	-4.48875e-10	-1.416	3.72262e-10	-4.48875e-10	-1.41177	6.21714e-06	-4.48875e-10	-1.4146
54498104	chr12:54498104:A:T	1.00347e-16	-1.78202	-1.37179	7.40604e-11	-1.71809	-1.3084	4.14103e-06	-0.470975	-1.35
54498335	chr12:54498335:G:C	1.28378e-16	-1.49153	-1.41594	5.126e-11	-1.98191	-1.41254	1.24205e-06	-1.61398	-1.41117
54498457	chr12:54498457:G:C	7.66253e-16	-4.48875e-10	-1.12093	4.35529e-10	-4.48875e-10	-1.25481	7.45779e-06	-4.48875e-10	-1.23266
54498953	chr12:54498953:T:A	7.60859e-16	-4.48875e-10	-1.128	4.34975e-10	-4.48875e-10	-1.25608	7.43168e-06	-4.48875e-10	-1.23616
54499184	chr12:54499184:G:A	2.50604e-16	-2.23857	-4.00186e-10	2.95674e-10	-1.64211	-4.00186e-10	2.9074e-06	-2.17466	-4.00186e-10
54499194	chr12:54499194:G:A	6.95462e-17	-2.10606	-1.41439	4.95251e-11	-2.13771	-1.29118	1.03447e-06	-1.89115	-1.31687
54499216	chr12:54499216:G:A	2.47741e-16	-0.866051	-1.38401	4.78438e-11	-2.24318	-1.22025	7.71045e-07	-2.24814	-1.25378
54499243	chr12:54499243:G:A	6.39233e-17	-2.18932	-1.41545	1.6327e-10	-0.82528	-1.41068	4.44079e-06	-0.336556	-1.41453
54500650	chr12:54500650:A:G	5.89744e-16	-4.48875e-10	-1.38276	3.95193e-10	-4.48875e-10	-1.35199	6.56622e-06	-4.48875e-10	-1.35998
54501654	chr12:54501654:G:T	8.31733e-17	-2.13895	-1.20257	8.08275e-11	-2.15976	-0.779286	1.56253e-06	-1.83998	-0.955627
54501694	chr12:54501694:T:C	6.75953e-16	-4.48875e-10	-1.24632	3.98612e-10	-4.48875e-10	-1.34338	6.76867e-06	-4.48875e-10	-1.32961
54501889	chr12:54501889:T:C	2.41783e-14	-4.48875e-10	2.33076	1.24016e-08	-4.48875e-10	2.09421	0.000231132	-4.48875e-10	2.20108
54501902	chr12:54501902:T:C	6.40647e-17	-2.24417	-1.35838	5.74655e-10	0.438179	-1.41578	2.63111e-06	-0.859736	-1.41477
54502081	chr12:54502081:A:AT	5.71901e-16	-4.48875e-10	-1.41348	4.05511e-10	-4.48875e-10	-1.32622	6.68157e-06	-4.48875e-10	-1.34256
54502273	chr12:54502273:T:A	6.19347e-17	-2.24813	-1.38823	5.06349e-11	-2.10198	-1.30474	8.00056e-07	-2.14895	-1.31604
54502319	chr12:54502319:C:T	2.5097e-16	-2.23711	-4.00186e-10	1.62e-10	-2.24377	-4.00186e-10	2.70209e-06	-2.24789	-4.00186e-10
54502706	chr12:54502706:G:A	6.55249e-17	-2.16499	-1.41503	1.00442e-10	-1.31015	-1.41164	2.31529e-06	-0.988597	-1.41378
54502766	chr12:54502766:C:T	9.06327e-17	-2.13701	-1.11862	4.91712e-11	-2.24811	-1.18795	9.32751e-07	-2.10735	-1.20418
54503020	chr12:54503020:G:A	6.49025e-17	-2.21914	-1.37042	6.50692e-11	-2.04774	-1.10818	8.00585e-07	-2.18197	-1.28236
54503267	chr12:54503267:T:C	6.60164e-16	-4.48875e-10	-1.26996	3.92565e-10	-4.48875e-10	-1.35866	6.65641e-06	-4.48875e-10	-1.34633
54503428	chr12:54503428:A:T	7.10119e-17	-2.13674	-1.36286	5.64999e-11	-1.95284	-1.34429	6.95684e-07	-2.22573	-1.37905
54503633	chr12:54503633:T:A	5.79597e-16	-4.48875e-10	-1.40011	3.7167e-10	-4.48875e-10	-1.41336	6.24896e-06	-4.48875e-10	-1.4095
54503638	chr12:54503638:C:T	5.80653e-16	-4.48875e-10	-1.39829	3.71938e-10	-4.48875e-10	-1.41264	6.25593e-06	-4.48875e-10	-1.40838
54503767	chr12:54503767:T:C	8.61272e-16	-4.48875e-10	-1.00404	4.55701e-10	-4.48875e-10	-1.20953	7.88387e-06	-4.48875e-10	-1.1771
54503774	chr12:54503774:G:T	6.72637e-16	-4.48875e-10	-1.25124	3.97374e-10	-4.48875e-10	-1.34649	6.74583e-06	-4.48875e-10	-1.33299
54503786	chr12:54503786:G:A	6.31043e-17	-2.24821	-1.36945	5.24313e-11	-2.09837	-1.2735	8.2721e-07	-2.14666	-1.28495
54503795	chr12:54503795:C:T	3.34481e-16	-0.53651	-1.41336	4.331e-11	-2.2431	-1.31988	7.18502e-07	-2.23082	-1.34169
54504225	chr12:54504225:C:G	7.13205e-16	-4.48875e-10	-1.19268	5.18057e-10	-4.48875e-10	-1.08128	8.49927e-06	-4.48875e-10	-1.10193
54504260	chr12:54504260:T:C	7.46101e-16	-4.48875e-10	-1.14759	4.35168e-10	-4.48875e-10	-1.25563	7.43301e-06	-4.48875e-10	-1.23598
54504874	chr12:54504874:C:T	1.25926e-14	1.67842	-4.00186e-10	2.19714e-09	0.363542	-4.00186e-10	6.881e-05	0.989433	-4.00186e-10
54504930	chr12:54504930:G:A	6.6811e-16	-4.48875e-10	-1.25799	4.91818e-10	-4.48875e-10	-1.13326	7.946e-06	-4.48875e-10	-1.16925
54505164	chr12:54505164:C:T	6.23444e-17	-2.24781	-1.38196	5.14438e-11	-2.09577	-1.2951	7.99871e-07	-2.16034	-1.30488
54505449	chr12:54505449:T:C	7.12311e-16	-4.48875e-10	-1.19393	5.17246e-10	-4.48875e-10	-1.08285	8.48633e-06	-4.48875e-10	-1.10346
54505745	chr12:54505745:A:C	6.07849e-17	-2.24806	-1.40705	4.91091e-11	-2.08991	-1.34741	7.64015e-07	-2.15615	-1.35493
54505851	chr12:54505851:G:A	6.00691e-16	-4.48875e-10	-1.36437	3.71127e-10	-4.48875e-10	-1.41482	6.20846e-06	-4.48875e-10	-1.416
54505961	chr12:54505961:C:T	5.70458e-16	-4.48875e-10	-1.41601	3.74109e-10	-4.48875e-10	-1.40682	6.2406e-06	-4.48875e-10	-1.41084
54506197	chr12:54506197:A:G	3.11972e-16	-2.01953	-4.00186e-10	6.6076e-10	-0.837976	-4.00186e-10	8.85242e-06	-1.06122	-4.00186e-10
54506602	chr12:54506602:A:T	7.77578e-17	-2.17473	-1.23412	4.95087e-11	-2.1997	-1.22952	7.93393e-07	-2.24106	-1.23229
54509188	chr12:54509188:T:C	1.65374e-15	-0.351652	-4.00186e-10	1.84316e-10	-2.11472	-4.00186e-10	3.43777e-06	-2.00709	-4.00186e-10
54509452	chr12:54509452:G:A	6.42208e-16	-4.48875e-10	-1.29753	3.99284e-10	-4.48875e-10	-1.34169	6.72519e-06	-4.48875e-10	-1.33605
54509524	chr12:54509524:T:C	6.44147e-17	-2.24289	-1.35422	1.39899e-10	-1.01431	-1.37613	4.25858e-06	-0.429453	-1.36353
54510108	chr12:54510108:T:C	1.61161e-15	-4.48875e-10	-0.377458	1.16795e-09	-4.48875e-10	-0.268361	1.92892e-05	-4.48875e-10	-0.282371
54510571	chr12:54510571:C:T	3.12721e-16	-2.01714	-4.00186e-10	1.77421e-10	-2.15284	-4.00186e-10	2.74838e-06	-2.2309	-4.00186e-10
54510984	chr12:54510984:T:C	5.80756e-16	-4.48875e-10	-1.39812	3.94249e-10	-4.48875e-10	-1.35438	6.59586e-06	-4.48875e-10	-1.35547
54510994	chr12:54510994:T:C	6.95372e-17	-2.24799	-1.2726	4.46105e-11	-2.14347	-1.38993	6.83106e-07	-2.23231	-1.39071
54511237	chr12:54511237:G:A	4.38264e-16	-0.26975	-1.40987	4.54883e-11	-2.2202	-1.29372	7.6031e-07	-2.19691	-1.31904
54512795	chr12:54512795:TGTGA:T	5.84877e-16	-4.48875e-10	-1.39105	3.73847e-10	-4.48875e-10	-1.40752	6.27509e-06	-4.48875e-10	-1.40533
54512798	chr12:54512798:GAGTAAT:G	5.89632e-16	-4.48875e-10	-1.38295	4.006e-10	-4.48875e-10	-1.33841	6.61276e-06	-4.48875e-10	-1.35291
54512827	chr12:54512827:T:C	5.75934e-16	-4.48875e-10	-1.40645	3.70824e-10	-4.48875e-10	-1.41564	6.20892e-06	-4.48875e-10	-1.41593
54513293	chr12:54513293:C:T	5.93623e-16	-4.48875e-10	-1.3762	4.07278e-10	-4.48875e-10	-1.32187	6.74065e-06	-4.48875e-10	-1.33376
54513670	chr12:54513670:T:C	9.62642e-17	-2.05018	-1.14517	5.73784e-11	-2.01561	-1.26609	7.57218e-07	-2.2431	-1.27692
54514100	chr12:54514100:A:G	5.55597e-16	-1.4424	-4.00186e-10	3.15487e-10	-1.57725	-4.00186e-10	6.7667e-06	-1.3299	-4.00186e-10
54514103	chr12:54514103:A:G	6.50508e-16	-4.48875e-10	-1.28469	4.69059e-10	-4.48875e-10	-1.18064	7.80022e-06	-4.48875e-10	-1.18776
54514197	chr12:54514197:G:A	6.66066e-17	-2.24151	-1.32214	4.99047e-11	-2.12735	-1.29391	8.09167e-07	-2.16916	-1.28451
54514393	chr12:54514393:T:C	1.25726e-15	-4.48875e-10	-0.625757	7.19026e-10	-4.48875e-10	-0.75347	1.24238e-05	-4.48875e-10	-0.7223
54514412	chr12:54514412:G:C	3.23595e-16	-0.993821	-0.989134	1.38089e-10	-1.58255	-0.820917	1.66165e-06	-1.89619	-0.837913
54514624	chr12:54514624:T:C	7.97284e-16	-4.48875e-10	-1.08124	6.14878e-10	-4.48875e-10	-0.909943	9.86801e-06	-4.48875e-10	-0.952617
54514891	chr12:54514891:G:A	3.91413e-16	-1.09322	-0.699464	1.38557e-10	-2.09022	-0.30987	1.97734e-06	-2.11272	-0.447442
54515128	chr12:54515128:G:C	6.01423e-16	-4.48875e-10	-1.36315	3.79736e-10	-4.48875e-10	-1.39189	6.30446e-06	-4.48875e-10	-1.40066
54515321	chr12:54515321:TGTG:T	1.82264e-15	-0.254405	-4.00186e-10	4.75893e-10	-1.16618	-4.00186e-10	6.17295e-06	-1.42174	-4.00186e-10
54515505	chr12:54515505:A:G	6.28674e-16	-4.48875e-10	-1.31883	4.83697e-10	-4.48875e-10	-1.14991	8.20731e-06	-4.48875e-10	-1.13689
54515640	chr12:54515640:G:A	1.51068e-15	0.899384	-1.34151	1.23667e-10	-1.33435	-1.17942	2.35987e-06	-1.12378	-1.25953
54516014	chr12:54516014:A:AT	7.30616e-17	-2.06352	-1.40762	4.46216e-11	-2.16522	-1.36793	7.87969e-07	-2.10013	-1.38009
54516041	chr12:54516041:T:C	2.48426e-16	-2.2473	-4.00186e-10	2.03987e-10	-2.01331	-4.00186e-10	4.18561e-06	-1.81026	-4.00186e-10
54516052	chr12:54516052:G:T	5.7992e-16	-4.48875e-10	-1.39956	3.70847e-10	-4.48875e-10	-1.41558	6.21949e-06	-4.48875e-10	-1.41423
54516082	chr12:54516082:G:A	7.25629e-17	-2.06842	-1.40957	4.42634e-11	-2.16847	-1.37274	7.81281e-07	-2.10447	-1.38427
54516377	chr12:54516377:A:T	8.86811e-16	-4.48875e-10	-0.974815	6.97166e-10	-4.48875e-10	-0.784343	1.16654e-05	-4.48875e-10	-0.785284
54516494	chr12:54516494:T:G	7.01487e-17	-2.10498	-1.40685	4.34969e-11	-2.19245	-1.36623	7.60617e-07	-2.1368	-1.37874
54516999	chr12:54516999:G:A	5.7078e-16	-4.48875e-10	-1.41544	3.73908e-10	-4.48875e-10	-1.40736	6.24094e-06	-4.48875e-10	-1.41078
54517053	chr12:54517053:G:A	6.50553e-17	-2.20605	-1.38116	4.35875e-11	-2.21307	-1.34353	7.0511e-07	-2.24025	-1.35107
54517122	chr12:54517122:T:G	4.50673e-16	-1.65171	-4.00186e-10	1.61414e-10	-2.24739	-4.00186e-10	2.89678e-06	-2.17831	-4.00186e-10
54517592	chr12:54517592:C:T	3.10587e-16	-2.02398	-4.00186e-10	1.62435e-10	-2.24109	-4.00186e-10	2.75531e-06	-2.22839	-4.00186e-10
54517642	chr12:54517642:C:T	2.27519e-16	-0.92137	-1.41384	8.01433e-11	-1.56087	-1.38668	2.1187e-06	-1.09258	-1.39853
54517984	chr12:54517984:C:T	2.45732e-15	1.30063	-1.25626	1.4766e-10	-1.27116	-1.06529	2.83259e-06	-1.04336	-1.15737
54518080	chr12:54518080:T:C	1.257e-16	-1.52152	-1.40703	3.91988e-11	-2.24824	-1.41448	7.09734e-07	-2.16894	-1.41584
54518090	chr12:54518090:A:C	1.25654e-16	-1.5238	-1.40511	3.91729e-11	-2.24825	-1.41514	7.09088e-07	-2.16969	-1.416
54518199	chr12:54518199:G:A	6.29022e-17	-2.2417	-1.37917	5.23501e-11	-1.9867	-1.38672	4.64373e-06	-0.294759	-1.41164
54519344	chr12:54519344:T:C	1.16543e-14	1.60099	-4.00186e-10	9.27133e-10	-0.499271	-4.00186e-10	1.15906e-05	-0.791722	-4.00186e-10
54519352	chr12:54519352:T:G	7.53976e-17	-2.10483	-1.33484	4.91202e-11	-2.19122	-1.24587	8.50879e-07	-2.13572	-1.26768
54519663	chr12:54519663:A:G	2.86805e-16	-2.10364	-4.00186e-10	1.75555e-10	-2.16342	-4.00186e-10	9.53659e-06	-0.986779	-4.00186e-10
54519821	chr12:54519821:G:A	6.07736e-16	-4.48875e-10	-1.35271	3.76601e-10	-4.48875e-10	-1.40018	6.34704e-06	-4.48875e-10	-1.39393
54520182	chr12:54520182:G:C	7.37472e-17	-2.1694	-1.2924	1.51981e-10	-0.97642	-1.33119	1.61073e-06	-1.4364	-1.32883
54520533	chr12:54520533:A:G	1.58642e-16	-1.50433	-1.19147	4.37101e-11	-2.24804	-1.30575	7.99231e-07	-2.18133	-1.28469
54520582	chr12:54520582:C:T	7.96335e-16	-4.48875e-10	-1.08243	4.94526e-10	-4.48875e-10	-1.12777	8.38488e-06	-4.48875e-10	-1.11548
54520867	chr12:54520867:A:G	1.36447e-16	-1.61729	-1.22923	4.54091e-11	-2.24687	-1.26879	8.19948e-07	-2.18597	-1.25446
54521148	chr12:54521148:C:T	6.60098e-16	-1.27006	-4.00186e-10	1.66741e-10	-2.21492	-4.00186e-10	3.37913e-06	-2.0243	-4.00186e-10
54521520	chr12:54521520:G:T	4.6925e-16	-1.61131	-4.00186e-10	1.43812e-09	-0.0602764	-4.00186e-10	4.58352e-06	-1.71945	-4.00186e-10
54522074	chr12:54522074:A:G	5.84357e-16	-4.48875e-10	-1.39193	3.94749e-10	-4.48875e-10	-1.35312	6.53069e-06	-4.48875e-10	-1.3654
54522583	chr12:54522583:A:G	2.49572e-16	-2.2427	-4.00186e-10	2.12304e-10	-1.97335	-4.00186e-10	4.24342e-06	-1.79655	-4.00186e-10
54522874	chr12:54522874:A:G	5.81624e-16	-4.48875e-10	-1.39662	3.9281e-10	-4.48875e-10	-1.35804	6.47653e-06	-4.48875e-10	-1.37373
54522875	chr12:54522875:C:T	5.74538e-16	-4.48875e-10	-1.40888	3.719e-10	-4.48875e-10	-1.41274	6.21167e-06	-4.48875e-10	-1.41549
54522906	chr12:54522906:C:T	6.12808e-16	-4.48875e-10	-1.34439	3.81851e-10	-4.48875e-10	-1.38634	6.4238e-06	-4.48875e-10	-1.38191
54524221	chr12:54524221:G:A	9.63329e-16	-4.48875e-10	-0.892052	5.64809e-10	-4.48875e-10	-0.99488	9.86639e-06	-4.48875e-10	-0.952782
54525263	chr12:54525263:C:T	9.47089e-17	-2.08051	-1.13113	5.3964e-11	-2.12329	-1.21976	8.16945e-07	-2.23368	-1.21042
54525640	chr12:54525640:GC:G	5.71071e-16	-4.48875e-10	-1.41493	3.71119e-10	-4.48875e-10	-1.41485	6.20901e-06	-4.48875e-10	-1.41591
54525655	chr12:54525655:C:T	7.19569e-16	-4.48875e-10	-1.18379	4.37819e-10	-4.48875e-10	-1.24956	7.41927e-06	-4.48875e-10	-1.23783
54525672	chr12:54525672:C:T	7.36777e-15	2.55671	-1.41429	5.63179e-11	-1.93956	-1.3608	7.0266e-07	-2.24822	-1.34658
54525793	chr12:54525793:T:G	2.77318e-16	-2.13728	-4.00186e-10	4.26224e-10	-1.2764	-4.00186e-10	2.8914e-06	-2.18017	-4.00186e-10
54525868	chr12:54525868:A:G	1.63374e-16	-1.37327	-1.29314	2.84683e-10	-0.440961	-1.23903	4.26404e-06	-0.540141	-1.25156
54525966	chr12:54525966:C:A	8.39674e-17	-2.05801	-1.27401	5.44992e-11	-1.98065	-1.35253	9.19719e-07	-2.00126	-1.32434
54526039	chr12:54526039:A:G	6.80591e-16	-4.48875e-10	-1.23949	4.86996e-10	-4.48875e-10	-1.14311	8.06044e-06	-4.48875e-10	-1.15495
54526782	chr12:54526782:T:C	7.02638e-17	-2.13797	-1.37222	4.77273e-11	-2.06041	-1.40546	7.94265e-07	-2.07718	-1.39507
54526860	chr12:54526860:T:C	6.0753e-16	-4.48875e-10	-1.35304	4.10379e-10	-4.48875e-10	-1.31429	6.80449e-06	-4.48875e-10	-1.32433
54526989	chr12:54526989:C:A	5.1746e-16	-1.51351	-4.00186e-10	7.48135e-10	-0.713784	-4.00186e-10	1.14133e-05	-0.807139	-4.00186e-10
54526995	chr12:54526995:T:C	6.45021e-17	-2.23586	-1.35988	3.93778e-11	-2.24594	-1.41222	6.67542e-07	-2.24651	-1.39956
54527352	chr12:54527352:C:T	7.33642e-16	-4.48875e-10	-1.16443	4.36444e-10	-4.48875e-10	-1.25271	7.54536e-06	-4.48875e-10	-1.22098
54527668	chr12:54527668:C:T	8.72929e-16	-4.48875e-10	-0.990592	6.84783e-10	-4.48875e-10	-0.802265	1.14015e-05	-4.48875e-10	-0.808169
54528556	chr12:54528556:A:G	1.10343e-16	-1.97825	-1.08061	4.58159e-11	-2.23619	-1.27055	8.49568e-07	-2.20557	-1.19938
54528702	chr12:54528702:C:T	9.22445e-17	-2.16355	-1.07445	5.98361e-11	-2.04432	-1.19544	1.00413e-06	-2.06987	-1.16792
54528713	chr12:54528713:C:T	7.868e-16	-4.48875e-10	-1.09447	4.7286e-10	-4.48875e-10	-1.17257	8.03103e-06	-4.48875e-10	-1.1586
54529118	chr12:54529118:G:A	5.81721e-16	-4.48875e-10	-1.39646	3.84199e-10	-4.48875e-10	-1.38021	6.44191e-06	-4.48875e-10	-1.37909
54529250	chr12:54529250:C:T	1.1231e-16	-2.1231	-0.918085	7.16182e-11	-1.97539	-1.08463	1.19818e-06	-2.00485	-1.05627
54529298	chr12:54529298:A:G	7.0483e-17	-2.14864	-1.35843	4.60805e-11	-2.09582	-1.40515	7.68735e-07	-2.11277	-1.39215
54529310	chr12:54529310:T:A	5.73077e-16	-4.48875e-10	-1.41143	3.71972e-10	-4.48875e-10	-1.41255	6.2391e-06	-4.48875e-10	-1.41108
54529316	chr12:54529316:G:C	7.76579e-16	-4.48875e-10	-1.10755	4.67315e-10	-4.48875e-10	-1.18436	7.93147e-06	-4.48875e-10	-1.17108
54529543	chr12:54529543:A:G	7.46553e-16	-4.48875e-10	-1.14698	4.89027e-10	-4.48875e-10	-1.13895	8.05045e-06	-4.48875e-10	-1.15619
54529908	chr12:54529908:T:A	4.16404e-16	-1.73079	-4.00186e-10	4.9794e-10	-1.12089	-4.00186e-10	7.91012e-06	-1.17377	-4.00186e-10
54530362	chr12:54530362:C:T	4.30899e-16	-2.00628	0.309704	2.22994e-10	-2.12989	0.205669	3.34304e-06	-2.24464	0.209607
54530396	chr12:54530396:G:A	2.84499e-16	-2.00617	-0.105543	1.5649e-10	-2.12152	-0.156852	2.29143e-06	-2.24324	-0.169497
54530606	chr12:54530606:A:G	6.70882e-16	-4.48875e-10	-1.25385	4.05357e-10	-4.48875e-10	-1.3266	6.8638e-06	-4.48875e-10	-1.31565
54530720	chr12:54530720:C:T	8.09465e-17	-2.16553	-1.20313	5.07461e-11	-2.06315	-1.34139	8.50663e-07	-2.08693	-1.31672
54530734	chr12:54530734:A:G	8.14374e-16	-4.48875e-10	-1.06003	4.87308e-10	-4.48875e-10	-1.14247	8.27882e-06	-4.48875e-10	-1.12822
54530767	chr12:54530767:C:T	3.53516e-16	-1.89452	-4.00186e-10	2.17719e-10	-1.94816	-4.00186e-10	4.31481e-06	-1.77986	-4.00186e-10
54530786	chr12:54530786:T:A	1.03559e-15	-4.48875e-10	-0.819721	6.16946e-10	-4.48875e-10	-0.906587	1.0617e-05	-4.48875e-10	-0.879456
54530988	chr12:54530988:G:A	7.07852e-17	-2.09214	-1.41066	4.04645e-11	-2.24825	-1.3827	6.81103e-07	-2.23028	-1.39567
54531087	chr12:54531087:A:T	9.89221e-16	-4.48875e-10	-0.865528	5.91601e-10	-4.48875e-10	-0.948534	1.0169e-05	-4.48875e-10	-0.922575
54531890	chr12:54531890:T:G	1.21372e-16	-2.05392	-0.909661	7.30849e-11	-2.09326	-0.946482	1.04669e-06	-2.23575	-0.960536
54532423	chr12:54532423:G:A	8.08502e-16	-4.48875e-10	-1.06726	4.84347e-10	-4.48875e-10	-1.14857	8.22571e-06	-4.48875e-10	-1.13465
54532424	chr12:54532424:C:T	3.64479e-16	-1.86398	-4.00186e-10	2.32004e-10	-1.88461	-4.00186e-10	2.93716e-06	-2.16447	-4.00186e-10
54532545	chr12:54532545:G:A	1.26634e-16	-1.50582	-1.41532	5.06216e-11	-2.01181	-1.39518	9.67195e-07	-1.86688	-1.40839
54533033	chr12:54533033:T:G	8.00577e-17	-1.96631	-1.41339	4.51674e-11	-2.15539	-1.36561	7.09196e-07	-2.2194	-1.36613
54533098	chr12:54533098:G:A	9.20778e-16	-4.48875e-10	-0.937228	5.46787e-10	-4.48875e-10	-1.02731	9.39121e-06	-4.48875e-10	-1.00214
54533250	chr12:54533250:G:C	2.77997e-16	-2.13484	-4.00186e-10	1.67314e-10	-2.2115	-4.00186e-10	2.70364e-06	-2.24732	-4.00186e-10
54533838	chr12:54533838:G:A	1.22735e-15	-4.48875e-10	-0.649836	7.19823e-10	-4.48875e-10	-0.752363	1.2647e-05	-4.48875e-10	-0.704495
54533944	chr12:54533944:T:C	5.90296e-16	-4.48875e-10	-1.38182	3.88397e-10	-4.48875e-10	-1.36934	6.59763e-06	-4.48875e-10	-1.3552
54534527	chr12:54534527:C:T	1.07438e-15	-4.48875e-10	-0.782945	6.38916e-10	-4.48875e-10	-0.871595	1.09949e-05	-4.48875e-10	-0.844486
54534813	chr12:54534813:T:A	1.28155e-16	-1.93457	-0.974633	2.19188e-10	-1.20672	-0.734722	3.33524e-06	-1.26386	-0.773511
54534850	chr12:54534850:C:T	8.58314e-17	-2.00874	-1.30132	4.47304e-11	-2.24659	-1.28413	8.09531e-07	-2.18331	-1.2699
54535488	chr12:54535488:C:G	1.16009e-16	-2.24196	-0.766821	5.05131e-11	-2.1975	-1.21163	8.82361e-07	-2.2476	-1.11947
54535580	chr12:54535580:C:T	1.06375e-16	-2.24073	-0.854741	4.82631e-11	-2.19596	-1.25874	8.33869e-07	-2.24741	-1.17618
54536642	chr12:54536642:G:A	2.50308e-16	-2.23976	-4.00186e-10	2.68163e-10	-1.73977	-4.00186e-10	2.70152e-06	-2.2481	-4.00186e-10
54536747	chr12:54536747:A:G	3.59616e-16	-1.96974	0.092334	1.29207e-10	-2.03812	-0.431825	1.98246e-06	-2.24539	-0.312182
54537130	chr12:54537130:A:G	2.50698e-16	-1.89873	-0.339467	8.69872e-11	-2.09093	-0.774679	1.39139e-06	-2.23532	-0.676288
54537142	chr12:54537142:G:A	7.80713e-16	-4.48875e-10	-1.10224	5.39856e-10	-4.48875e-10	-1.04007	8.8273e-06	-4.48875e-10	-1.06407
54537433	chr12:54537433:C:A	5.70844e-16	-4.48875e-10	-1.41533	3.76511e-10	-4.48875e-10	-1.40042	6.26562e-06	-4.48875e-10	-1.40684
54537521	chr12:54537521:G:A	1.1645e-16	-1.79356	-1.21142	6.54058e-11	-2.10773	-1.04302	9.97442e-07	-2.1918	-1.05268
54537691	chr12:54537691:G:T	7.0968e-16	-4.48875e-10	-1.19763	5.06081e-10	-4.48875e-10	-1.10467	8.19156e-06	-4.48875e-10	-1.13881
54537709	chr12:54537709:T:G	7.18036e-16	-4.48875e-10	-1.18593	4.40569e-10	-4.48875e-10	-1.2433	7.49916e-06	-4.48875e-10	-1.22712
54537771	chr12:54537771:A:G	2.46205e-16	-1.99713	-0.259151	7.46084e-11	-2.23906	-0.780051	1.56714e-06	-2.12765	-0.665011
54537829	chr12:54537829:G:A	1.54252e-16	-2.18192	-0.541942	5.88899e-11	-2.16405	-1.09165	1.01141e-06	-2.2465	-0.984076
54537922	chr12:54537922:A:G	2.66932e-16	-2.0466	-0.128852	8.32259e-11	-2.24565	-0.664163	1.72867e-06	-2.15592	-0.538644
54538033	chr12:54538033:C:T	6.65411e-16	-4.48875e-10	-1.26204	4.68287e-10	-4.48875e-10	-1.18229	7.62393e-06	-4.48875e-10	-1.21062
54538992	chr12:54538992:T:C	7.05636e-16	-4.48875e-10	-1.20335	4.27796e-10	-4.48875e-10	-1.27272	7.23817e-06	-4.48875e-10	-1.26255
54539004	chr12:54539004:T:C	6.12828e-17	-2.24573	-1.40121	4.18387e-11	-2.2197	-1.37784	7.80498e-07	-2.1122	-1.37754
54539525	chr12:54539525:T:C	4.04061e-16	-1.76088	-4.00186e-10	1.99573e-10	-2.03519	-4.00186e-10	3.27654e-06	-2.05513	-4.00186e-10
54539656	chr12:54539656:T:C	3.48032e-16	-1.91015	-4.00186e-10	4.06478e-10	-1.32384	-4.00186e-10	6.20796e-06	-1.41608	-4.00186e-10
54539780	chr12:54539780:C:T	1.07313e-15	-4.48875e-10	-0.78411	6.37865e-10	-4.48875e-10	-0.873241	1.06983e-05	-4.48875e-10	-0.871831
54539887	chr12:54539887:G:A	2.50765e-16	-2.23793	-4.00186e-10	3.02284e-10	-1.62	-4.00186e-10	3.08994e-06	-2.11376	-4.00186e-10
54539923	chr12:54539923:C:T	2.67838e-15	-4.48875e-10	0.130521	1.28979e-09	-4.48875e-10	-0.169137	2.22339e-05	-4.48875e-10	-0.140296
54540737	chr12:54540737:A:G	2.5007e-16	-2.2407	-4.00186e-10	1.77929e-10	-2.14998	-4.00186e-10	2.91624e-06	-2.17162	-4.00186e-10
54540964	chr12:54540964:G:T	5.70608e-16	-4.48875e-10	-1.41574	3.71959e-10	-4.48875e-10	-1.41258	6.21846e-06	-4.48875e-10	-1.41439
54541103	chr12:54541103:G:A	3.72492e-16	-1.84223	-4.00186e-10	1.89433e-10	-2.08733	-4.00186e-10	3.15995e-06	-2.09136	-4.00186e-10
54541148	chr12:54541148:A:G	2.51719e-16	-1.74866	-0.48547	7.08734e-11	-2.19137	-0.879106	1.19457e-06	-2.24801	-0.816121
54541891	chr12:54541891:G:A	6.55448e-16	-4.48875e-10	-1.27713	4.02547e-10	-4.48875e-10	-1.33356	6.83002e-06	-4.48875e-10	-1.32059
54543155	chr12:54543155:T:C	6.9771e-16	-4.48875e-10	-1.21464	4.24446e-10	-4.48875e-10	-1.28058	7.18553e-06	-4.48875e-10	-1.26985
54544257	chr12:54544257:G:A	8.02831e-17	-2.19484	-1.18205	6.33874e-11	-2.0898	-1.0923	8.8156e-07	-2.24805	-1.11993
54544553	chr12:54544553:A:T	9.23846e-16	-4.48875e-10	-0.933901	5.47116e-10	-4.48875e-10	-1.02671	9.55904e-06	-4.48875e-10	-0.984428
54545356	chr12:54545356:G:C	3.52963e-16	-1.89608	-4.00186e-10	1.7373e-10	-2.17386	-4.00186e-10	2.70113e-06	-2.24824	-4.00186e-10
54545850	chr12:54545850:C:T	8.40297e-16	-4.48875e-10	-1.02869	6.65106e-10	-4.48875e-10	-0.831422	1.12606e-05	-4.48875e-10	-0.820603
54545998	chr12:54545998:C:T	6.35876e-16	-4.48875e-10	-1.30744	3.93732e-10	-4.48875e-10	-1.3557	6.70416e-06	-4.48875e-10	-1.33919
54546251	chr12:54546251:T:C	2.51619e-16	-2.23453	-4.00186e-10	2.00517e-10	-2.03047	-4.00186e-10	4.08719e-06	-1.83406	-4.00186e-10
54547337	chr12:54547337:T:C	7.72313e-16	-4.48875e-10	-1.11306	5.31599e-10	-4.48875e-10	-1.05548	8.84984e-06	-4.48875e-10	-1.06152
54547432	chr12:54547432:T:C	2.77917e-16	-2.13512	-4.00186e-10	1.61863e-10	-2.24462	-4.00186e-10	2.70243e-06	-2.24776	-4.00186e-10
54547683	chr12:54547683:A:T	4.15351e-16	-1.73332	-4.00186e-10	1.06869e-09	-0.357181	-4.00186e-10	2.0561e-05	-0.218518	-4.00186e-10
54548055	chr12:54548055:G:A	1.28586e-15	-0.159279	-0.443986	1.60176e-10	-1.43004	-0.825057	1.90768e-06	-1.83223	-0.763794
54548058	chr12:54548058:AG:A	2.70736e-15	0.141283	-4.00186e-10	2.45485e-10	-1.82813	-4.00186e-10	6.48314e-06	-1.37271	-4.00186e-10
54548320	chr12:54548320:C:A	2.4182e-16	-1.53112	-0.743138	4.73358e-11	-2.20874	-1.26536	8.26645e-07	-2.24767	-1.18462
54548419	chr12:54548419:C:A	3.38196e-16	-1.93882	-4.00186e-10	1.686e-10	-2.20384	-4.00186e-10	2.76545e-06	-2.22471	-4.00186e-10
54548579	chr12:54548579:A:T	6.41294e-16	-4.48875e-10	-1.29896	4.45981e-10	-4.48875e-10	-1.23109	7.3613e-06	-4.48875e-10	-1.24568
54549102	chr12:54549102:G:A	6.08415e-17	-2.24505	-1.40912	7.34555e-11	-1.70166	-1.33303	7.77469e-07	-2.13566	-1.35797
54549696	chr12:54549696:G:A	6.61383e-16	-4.48875e-10	-1.26811	4.06372e-10	-4.48875e-10	-1.3241	6.86668e-06	-4.48875e-10	-1.31523
54549991	chr12:54549991:T:A	5.43977e-16	-1.46354	-4.00186e-10	7.32557e-10	-0.734827	-4.00186e-10	1.16918e-05	-0.783031	-4.00186e-10
54550511	chr12:54550511:A:G	9.01551e-17	-2.10033	-1.16058	7.13731e-11	-2.04933	-1.01412	9.39489e-07	-2.2477	-1.05664
54550525	chr12:54550525:T:G	1.12272e-16	-1.78062	-1.2609	1.37711e-10	-1.06807	-1.33814	2.20432e-06	-1.12322	-1.32827
54550562	chr12:54550562:G:C	5.34357e-16	-1.48138	-4.00186e-10	7.14478e-10	-0.759816	-4.00186e-10	1.13804e-05	-0.810023	-4.00186e-10
54550834	chr12:54550834:T:C	1.18082e-16	-2.24823	-0.742834	9.5806e-11	-1.731	-1.03804	1.09315e-06	-2.15815	-0.994707
54551281	chr12:54551281:G:T	6.27965e-17	-2.20732	-1.41522	7.2814e-11	-1.66374	-1.37972	7.59688e-07	-2.11911	-1.39765
54551659	chr12:54551659:A:C	6.61855e-17	-2.20662	-1.36336	7.96914e-11	-1.74349	-1.20972	9.22696e-07	-2.07242	-1.24995
54551775	chr12:54551775:T:A	5.70455e-16	-4.48875e-10	-1.41601	3.74048e-10	-4.48875e-10	-1.40698	6.24e-06	-4.48875e-10	-1.41094
54551927	chr12:54551927:G:A	5.06027e-16	-1.53586	-4.00186e-10	6.60997e-10	-0.837618	-4.00186e-10	1.05248e-05	-0.888186	-4.00186e-10
54552063	chr12:54552063:T:C	7.9142e-17	-1.98675	-1.40445	4.75793e-11	-2.13041	-1.33856	6.95083e-07	-2.24344	-1.3622
54552669	chr12:54552669:A:G	7.67787e-16	-4.48875e-10	-1.11893	4.40852e-10	-4.48875e-10	-1.24266	7.47611e-06	-4.48875e-10	-1.2302
54552940	chr12:54552940:T:A	1.36274e-16	-1.737	-1.11078	1.67119e-10	-1.11328	-1.09938	2.63681e-06	-1.162	-1.11035
54553022	chr12:54553022:A:G	5.74964e-16	-4.48875e-10	-1.40814	3.7104e-10	-4.48875e-10	-1.41506	6.22456e-06	-4.48875e-10	-1.41341
54553088	chr12:54553088:C:G	9.23785e-16	-4.48875e-10	-0.933968	5.59442e-10	-4.48875e-10	-1.00443	9.51805e-06	-4.48875e-10	-0.988725
54553174	chr12:54553174:AC:A	6.21378e-17	-2.2386	-1.39449	8.87837e-11	-1.52767	-1.31749	8.56749e-07	-2.05058	-1.34594
54554061	chr12:54554061:G:A	1.66335e-15	-4.48875e-10	-0.345856	1.03866e-09	-4.48875e-10	-0.385682	1.80844e-05	-4.48875e-10	-0.346865
54554236	chr12:54554236:T:C	1.5728e-16	-2.24624	-0.458173	1.09919e-10	-1.79494	-0.836683	1.31693e-06	-2.18246	-0.784149
54554408	chr12:54554408:C:A	5.23255e-16	-1.50238	-4.00186e-10	6.92458e-10	-0.79112	-4.00186e-10	1.10181e-05	-0.842376	-4.00186e-10
54554855	chr12:54554855:C:G	1.2265e-15	-4.48875e-10	-0.650529	7.69126e-10	-4.48875e-10	-0.686112	1.32752e-05	-4.48875e-10	-0.656014
54554970	chr12:54554970:T:C	8.57713e-16	-4.48875e-10	-1.00818	6.16405e-10	-4.48875e-10	-0.907463	1.01953e-05	-4.48875e-10	-0.919989
54554999	chr12:54554999:T:C	8.79548e-17	-2.24252	-1.04311	1.43266e-10	-1.53401	-0.832652	1.356e-06	-2.04329	-0.89409
54555483	chr12:54555483:A:G	6.32603e-17	-2.2367	-1.37849	8.26511e-11	-1.50297	-1.41377	8.18248e-07	-2.0266	-1.41591
54556244	chr12:54556244:C:G	6.00504e-16	-4.48875e-10	-1.36468	4.06761e-10	-4.48875e-10	-1.32314	6.73008e-06	-4.48875e-10	-1.33533
54556443	chr12:54556443:C:T	1.18767e-16	-2.10277	-0.882514	9.91138e-11	-1.88481	-0.850286	4.03657e-06	-1.06971	-0.776812
54556546	chr12:54556546:G:A	1.00026e-15	-0.782766	-0.0716658	2.88409e-10	-1.34189	-0.325102	3.38556e-06	-1.73516	-0.287236
54556954	chr12:54556954:T:C	7.78272e-16	-4.48875e-10	-1.10537	4.61897e-10	-4.48875e-10	-1.19603	7.91319e-06	-4.48875e-10	-1.17338
54557699	chr12:54557699:A:G	9.3586e-16	-4.48875e-10	-0.920981	6.67689e-10	-4.48875e-10	-0.827545	1.09852e-05	-4.48875e-10	-0.845363
54557704	chr12:54557704:C:T	7.73965e-17	-2.24293	-1.17058	4.14744e-11	-2.24448	-1.36181	8.12433e-07	-2.10407	-1.34557
54557733	chr12:54557733:G:T	6.71503e-17	-2.1446	-1.41091	5.42947e-11	-1.92394	-1.413	1.49503e-06	-1.42593	-1.41384
54557828	chr12:54557828:A:G	1.35755e-16	-2.2132	-0.638396	6.00514e-11	-2.23039	-1.00577	1.27516e-06	-2.07982	-0.919017
54557926	chr12:54557926:C:T	1.07729e-15	-4.48875e-10	-0.780243	5.92291e-10	-4.48875e-10	-0.947369	1.05698e-05	-4.48875e-10	-0.883913
54558268	chr12:54558268:C:T	5.83553e-16	-4.48875e-10	-1.39331	3.73747e-10	-4.48875e-10	-1.40779	6.27457e-06	-4.48875e-10	-1.40541
54559316	chr12:54559316:G:A	2.33751e-16	-1.89267	-0.415516	1.19008e-10	-1.78995	-0.762227	3.40906e-06	-1.3431	-0.672381
54560509	chr12:54560509:C:T	1.23871e-15	-4.48875e-10	-0.640621	6.54199e-10	-4.48875e-10	-0.847955	1.177e-05	-4.48875e-10	-0.776357
54560521	chr12:54560521:C:T	2.98768e-16	-2.06278	-4.00186e-10	1.79504e-10	-2.14117	-4.00186e-10	3.07116e-06	-2.11986	-4.00186e-10
54560522	chr12:54560522:C:T	6.92213e-17	-2.13657	-1.38857	5.37838e-11	-1.94593	-1.40046	1.41412e-06	-1.49984	-1.39556
54560709	chr12:54560709:C:T	5.87296e-16	-4.48875e-10	-1.38692	3.96405e-10	-4.48875e-10	-1.34893	6.57967e-06	-4.48875e-10	-1.35793
54560773	chr12:54560773:C:T	6.6081e-16	-4.48875e-10	-1.26898	3.96762e-10	-4.48875e-10	-1.34803	6.71542e-06	-4.48875e-10	-1.33751
54560864	chr12:54560864:T:C	1.70591e-15	-4.48875e-10	-0.320595	9.44114e-10	-4.48875e-10	-0.481121	1.60819e-05	-4.48875e-10	-0.464222
54560900	chr12:54560900:C:A	7.5476e-16	-4.48875e-10	-1.13605	4.36346e-10	-4.48875e-10	-1.25293	7.43262e-06	-4.48875e-10	-1.23604
54560912	chr12:54560912:C:T	6.56182e-17	-2.17143	-1.40716	5.13997e-11	-1.98665	-1.40509	1.3128e-06	-1.56717	-1.40259
54561316	chr12:54561316:A:G	5.77892e-16	-4.48875e-10	-1.40306	3.86093e-10	-4.48875e-10	-1.37529	6.41936e-06	-4.48875e-10	-1.3826
54561677	chr12:54561677:A:G	1.03087e-16	-1.99608	-1.13079	7.91504e-11	-1.76192	-1.1981	2.30675e-06	-1.22825	-1.17783
54561863	chr12:54561863:G:T	1.61071e-15	-4.48875e-10	-0.378017	8.90868e-10	-4.48875e-10	-0.539171	1.51691e-05	-4.48875e-10	-0.522655
54562326	chr12:54562326:G:A	7.43799e-17	-2.04018	-1.41308	6.41063e-11	-1.78402	-1.3868	1.16808e-06	-1.69076	-1.39579
54562960	chr12:54562960:A:G	1.89643e-16	-2.10147	-0.41583	8.29004e-11	-2.05044	-0.863284	2.22093e-06	-1.70742	-0.736572
54563089	chr12:54563089:C:T	6.38669e-16	-4.48875e-10	-1.30306	3.73278e-10	-4.48875e-10	-1.40904	6.31994e-06	-4.48875e-10	-1.39821
54563194	chr12:54563194:T:G	1.11078e-15	-4.48875e-10	-0.749631	6.32817e-10	-4.48875e-10	-0.881186	1.07413e-05	-4.48875e-10	-0.867821
54564170	chr12:54564170:G:A	2.57597e-16	-2.21105	-4.00186e-10	2.24646e-10	-1.91684	-4.00186e-10	4.23327e-06	-1.79894	-4.00186e-10
54564526	chr12:54564526:C:T	7.27842e-16	-4.48875e-10	-1.17236	5.05202e-10	-4.48875e-10	-1.10641	8.33513e-06	-4.48875e-10	-1.12144
54564528	chr12:54564528:G:A	4.67843e-15	-4.48875e-10	0.688271	2.05422e-09	-4.48875e-10	0.296284	3.70151e-05	-4.48875e-10	0.36941
54564622	chr12:54564622:A:G	1.18419e-15	-4.48875e-10	-0.685629	7.60971e-10	-4.48875e-10	-0.696772	1.28815e-05	-4.48875e-10	-0.686126
54564732	chr12:54564732:A:G	2.87154e-16	-2.10243	-4.00186e-10	2.18785e-10	-1.94328	-4.00186e-10	4.23155e-06	-1.79935	-4.00186e-10
54565907	chr12:54565907:T:C	6.09211e-16	-4.48875e-10	-1.35028	4.10709e-10	-4.48875e-10	-1.31348	6.81686e-06	-4.48875e-10	-1.32252
54566007	chr12:54566007:C:A	5.04364e-16	-2.18975	0.650602	7.75372e-10	-1.76264	1.08461	1.24733e-05	-1.73765	1.01933
54566153	chr12:54566153:A:G	5.28752e-15	-4.48875e-10	0.810658	1.83582e-09	-4.48875e-10	0.183881	3.52725e-05	-4.48875e-10	0.321188
54567685	chr12:54567685:C:A	8.38064e-16	-4.48875e-10	-1.03135	6.22181e-10	-4.48875e-10	-0.898137	1.00985e-05	-4.48875e-10	-0.929531
54567932	chr12:54567932:C:A	5.85047e-15	-4.48875e-10	0.911831	2.02104e-09	-4.48875e-10	0.279999	3.87985e-05	-4.48875e-10	0.416466
54568102	chr12:54568102:T:C	1.85402e-15	-1.92596	1.68862	4.36706e-09	-1.18313	2.23361	7.03056e-05	-1.11254	2.12347
54568696	chr12:54568696:T:C	2.61464e-16	-2.19615	-4.00186e-10	1.77759e-10	-2.15094	-4.00186e-10	3.04845e-06	-2.12728	-4.00186e-10
54568742	chr12:54568742:G:A	9.70748e-17	-2.2482	-0.938765	8.21602e-11	-1.54777	-1.37493	4.01076e-06	-0.503844	-1.34909
54568756	chr12:54568756:A:G	8.68885e-16	-4.48875e-10	-0.995236	6.56708e-10	-4.48875e-10	-0.844128	1.10166e-05	-4.48875e-10	-0.842509
54568760	chr12:54568760:C:T	6.20129e-16	-4.48875e-10	-1.33252	4.19759e-10	-4.48875e-10	-1.29169	6.96092e-06	-4.48875e-10	-1.3016
54568977	chr12:54568977:A:T	4.84524e-15	-4.48875e-10	0.723305	3.16748e-09	-4.48875e-10	0.729322	5.39987e-05	-4.48875e-10	0.747044
54569402	chr12:54569402:T:G	5.93571e-16	-4.48875e-10	-1.37629	3.83655e-10	-4.48875e-10	-1.38162	6.42143e-06	-4.48875e-10	-1.38227
54569410	chr12:54569410:C:A	7.82356e-16	-4.48875e-10	-1.10014	5.48025e-10	-4.48875e-10	-1.02505	9.01241e-06	-4.48875e-10	-1.04331
54569978	chr12:54569978:A:G	7.1396e-17	-2.24476	-1.24944	4.00549e-11	-2.22827	-1.41285	1.47353e-06	-1.44657	-1.40769
54570123	chr12:54570123:T:C	6.77981e-17	-2.24477	-1.30114	3.99277e-11	-2.22844	-1.41586	1.46294e-06	-1.44597	-1.4155
54570691	chr12:54570691:G:A	7.24068e-17	-2.11658	-1.36356	4.59539e-11	-2.09533	-1.4084	9.93507e-07	-1.84313	-1.40529
54571037	chr12:54571037:G:A	7.24573e-16	-4.48875e-10	-1.17686	4.98589e-10	-4.48875e-10	-1.11958	8.36434e-06	-4.48875e-10	-1.11794
54571071	chr12:54571071:G:A	9.82437e-16	-4.48875e-10	-0.872411	5.24065e-10	-4.48875e-10	-1.06975	9.37277e-06	-4.48875e-10	-1.00411
54571375	chr12:54571375:C:T	2.91842e-16	-2.08623	-4.00186e-10	1.84991e-10	-2.11106	-4.00186e-10	3.28027e-06	-2.05399	-4.00186e-10
54571413	chr12:54571413:C:A	1.91715e-16	-2.24721	-0.259221	2.71844e-10	-1.06215	-0.663987	2.88457e-06	-1.61848	-0.564062
54571910	chr12:54571910:C:A	8.29765e-16	-4.48875e-10	-1.0413	5.85528e-10	-4.48875e-10	-0.958854	9.61266e-06	-4.48875e-10	-0.978834
54572020	chr12:54572020:C:T	7.42323e-16	-1.15266	-4.00186e-10	2.04123e-10	-2.01264	-4.00186e-10	3.21381e-06	-2.07446	-4.00186e-10
54572761	chr12:54572761:T:C	6.18148e-16	-4.48875e-10	-1.33572	4.02479e-10	-4.48875e-10	-1.33372	6.73065e-06	-4.48875e-10	-1.33524
54572973	chr12:54572973:G:A	6.95711e-17	-2.11286	-1.40724	4.86117e-11	-2.07793	-1.36958	1.46664e-06	-1.4929	-1.36604
54573017	chr12:54573017:G:C	7.09117e-17	-2.24007	-1.26094	4.76445e-11	-2.1725	-1.2951	7.58679e-07	-2.23705	-1.28104
54573087	chr12:54573087:G:C	1.05482e-15	-4.48875e-10	-0.801325	6.27787e-10	-4.48875e-10	-0.889167	1.06812e-05	-4.48875e-10	-0.873428
54573095	chr12:54573095:G:A	1.83683e-14	-4.48875e-10	2.05593	6.50707e-09	-4.48875e-10	1.44928	0.000123975	-4.48875e-10	1.57817
54573754	chr12:54573754:G:T	7.14725e-16	-4.48875e-10	-1.19055	4.38618e-10	-4.48875e-10	-1.24774	7.47454e-06	-4.48875e-10	-1.23041
54573785	chr12:54573785:A:T	8.73961e-16	-4.48875e-10	-0.98941	6.19328e-10	-4.48875e-10	-0.902733	1.01519e-05	-4.48875e-10	-0.924257
54573882	chr12:54573882:T:A	3.11446e-16	-2.02122	-4.00186e-10	1.61585e-10	-2.24634	-4.00186e-10	2.81089e-06	-2.20841	-4.00186e-10
54573955	chr12:54573955:G:A	2.70654e-16	-2.12024	-0.0413648	1.73395e-10	-2.22858	0.0527866	3.18784e-06	-2.06706	-0.0155154
54574117	chr12:54574117:C:T	2.92651e-16	-1.91628	-0.167184	1.69878e-10	-2.12697	-0.0693123	3.73367e-06	-1.7831	-0.141424
54574126	chr12:54574126:T:C	1.74078e-15	-4.48875e-10	-0.300358	8.82887e-10	-4.48875e-10	-0.548171	1.61003e-05	-4.48875e-10	-0.463074
54574454	chr12:54574454:A:G	1.31719e-15	-4.48875e-10	-0.579188	7.71029e-10	-4.48875e-10	-0.683641	1.31479e-05	-4.48875e-10	-0.665653
54574527	chr12:54574527:C:T	7.35606e-16	-4.48875e-10	-1.16175	4.61211e-10	-4.48875e-10	-1.19751	7.82491e-06	-4.48875e-10	-1.1846
54574949	chr12:54574949:C:T	6.46906e-16	-4.48875e-10	-1.29025	4.47799e-10	-4.48875e-10	-1.22702	7.4214e-06	-4.48875e-10	-1.23755
54575457	chr12:54575457:A:G	1.68882e-14	-4.48875e-10	1.97193	5.96118e-09	-4.48875e-10	1.36166	0.000113322	-4.48875e-10	1.48832
54575717	chr12:54575717:C:T	5.70455e-16	-4.48875e-10	-1.41601	3.74289e-10	-4.48875e-10	-1.40634	6.24231e-06	-4.48875e-10	-1.41056
54576202	chr12:54576202:G:C	7.79895e-16	-4.48875e-10	-1.10329	4.99837e-10	-4.48875e-10	-1.11709	8.29669e-06	-4.48875e-10	-1.12606
54576207	chr12:54576207:G:A	2.6802e-16	-2.17138	-4.00186e-10	2.73675e-10	-1.71942	-4.00186e-10	4.08511e-06	-1.83457	-4.00186e-10
54576256	chr12:54576256:G:A	8.56272e-16	-4.48875e-10	-1.00986	6.06015e-10	-4.48875e-10	-0.924462	9.93593e-06	-4.48875e-10	-0.945758
54576452	chr12:54576452:G:A	1.5783e-16	-1.33408	-1.36685	3.99061e-11	-2.23399	-1.41084	6.58184e-07	-2.24721	-1.41297
54576670	chr12:54576670:T:C	9.7953e-16	-0.556439	-0.318934	4.61492e-10	-0.837948	-0.358956	1.75516e-05	-0.0409739	-0.335799
54576977	chr12:54576977:G:A	2.48258e-16	-2.24798	-4.00186e-10	1.90773e-10	-2.08028	-4.00186e-10	2.7012e-06	-2.24822	-4.00186e-10
54577042	chr12:54577042:G:A	6.78008e-16	-4.48875e-10	-1.24329	4.15038e-10	-4.48875e-10	-1.303	7.12684e-06	-4.48875e-10	-1.27805
54577518	chr12:54577518:C:T	1.52761e-15	-4.48875e-10	-0.430988	1.17119e-09	-4.48875e-10	-0.265589	1.92529e-05	-4.48875e-10	-0.284253
54577563	chr12:54577563:C:G	1.41124e-15	-0.664209	0.153985	7.43278e-10	-0.891066	0.170769	2.74863e-05	-0.111058	0.18283
54577598	chr12:54577598:T:C	7.19418e-17	-2.14051	-1.34608	3.99171e-11	-2.23519	-1.40937	6.77623e-07	-2.22401	-1.40707
54577631	chr12:54577631:G:A	7.75392e-16	-4.48875e-10	-1.10908	4.52393e-10	-4.48875e-10	-1.21682	7.79465e-06	-4.48875e-10	-1.18848
54577659	chr12:54577659:A:G	7.32591e-16	-4.48875e-10	-1.16586	4.71552e-10	-4.48875e-10	-1.17534	7.84272e-06	-4.48875e-10	-1.18233
54577670	chr12:54577670:C:G	8.3468e-17	-2.23926	-1.09872	8.21764e-11	-2.07453	-0.847969	1.40271e-06	-2.03834	-0.865168
54577799	chr12:54577799:A:G	1.86641e-14	-4.48875e-10	2.07191	5.66344e-09	-4.48875e-10	1.31042	0.000112874	-4.48875e-10	1.48436
54577813	chr12:54577813:G:A	1.39601e-16	-1.44842	-1.37523	3.95842e-11	-2.24514	-1.4078	6.5984e-07	-2.24723	-1.41045
54578515	chr12:54578515:C:T	4.1622e-16	-0.855537	-0.875695	2.3988e-10	-0.925306	-0.925922	2.37358e-06	-1.41138	-0.966135
54578781	chr12:54578781:C:T	2.49658e-16	-2.24236	-4.00186e-10	1.83608e-10	-2.11857	-4.00186e-10	2.70895e-06	-2.24536	-4.00186e-10
54578815	chr12:54578815:C:T	6.9189e-16	-1.84241	0.619386	2.61245e-10	-1.81826	0.0523527	3.52923e-06	-2.13122	0.15038
54578852	chr12:54578852:G:A	5.81947e-16	-4.48875e-10	-1.39607	3.86228e-10	-4.48875e-10	-1.37494	6.38921e-06	-4.48875e-10	-1.3873
54579059	chr12:54579059:A:G	4.08842e-16	-1.59692	-0.152202	1.08533e-10	-1.65632	-0.987997	4.38118e-06	-0.89614	-0.868457
54579624	chr12:54579624:G:A	6.20154e-16	-4.48875e-10	-1.33248	4.20263e-10	-4.48875e-10	-1.29049	6.97058e-06	-4.48875e-10	-1.30022
54579965	chr12:54579965:C:A	1.01421e-15	-4.48875e-10	-0.840579	6.44582e-10	-4.48875e-10	-0.862766	1.06702e-05	-4.48875e-10	-0.874459
54580034	chr12:54580034:C:T	1.13087e-14	-4.48875e-10	1.57088	4.15992e-09	-4.48875e-10	1.00188	7.80687e-05	-4.48875e-10	1.11567
54580184	chr12:54580184:G:C	1.34383e-15	-4.48875e-10	-0.559164	9.87098e-10	-4.48875e-10	-0.436598	1.61879e-05	-4.48875e-10	-0.457652
54580306	chr12:54580306:A:C	6.25676e-16	-4.48875e-10	-1.32361	3.77988e-10	-4.48875e-10	-1.3965	6.43364e-06	-4.48875e-10	-1.38037
54580616	chr12:54580616:C:A	5.9299e-16	-4.48875e-10	-1.37727	4.01787e-10	-4.48875e-10	-1.33545	6.70073e-06	-4.48875e-10	-1.3397
54580687	chr12:54580687:T:C	2.78807e-16	-0.99941	-1.13252	5.11593e-11	-2.15113	-1.24529	8.01681e-07	-2.1961	-1.26686
54581019	chr12:54581019:C:T	1.91611e-16	-2.21303	-0.293952	9.24874e-11	-1.86755	-0.936747	2.37855e-06	-1.51787	-0.857556
54581054	chr12:54581054:G:A	1.05618e-15	-4.48875e-10	-0.800028	8.01666e-10	-4.48875e-10	-0.644675	1.2905e-05	-4.48875e-10	-0.684299
54581950	chr12:54581950:T:A	8.85252e-16	-4.48875e-10	-0.976574	5.66175e-10	-4.48875e-10	-0.992464	9.37114e-06	-4.48875e-10	-1.00428
54582053	chr12:54582053:C:T	5.86348e-16	-4.48875e-10	-1.38853	3.85994e-10	-4.48875e-10	-1.37554	6.51906e-06	-4.48875e-10	-1.36718
54582328	chr12:54582328:C:T	1.74372e-16	-2.21376	-0.387491	8.61836e-11	-1.87446	-1.00043	2.20504e-06	-1.5251	-0.926069
54582379	chr12:54582379:G:T	5.94126e-16	-4.48875e-10	-1.37536	3.99599e-10	-4.48875e-10	-1.3409	6.64871e-06	-4.48875e-10	-1.34749
54582672	chr12:54582672:C:T	5.71684e-16	-4.48875e-10	-1.41386	3.80007e-10	-4.48875e-10	-1.39118	6.36111e-06	-4.48875e-10	-1.39171
54582870	chr12:54582870:C:T	6.74035e-16	-4.48875e-10	-1.24916	4.34874e-10	-4.48875e-10	-1.25631	7.25028e-06	-4.48875e-10	-1.26088
54583067	chr12:54583067:T:C	9.05341e-16	-4.48875e-10	-0.954135	6.32086e-10	-4.48875e-10	-0.882342	1.03826e-05	-4.48875e-10	-0.901787
54583253	chr12:54583253:AG:A	1.20705e-14	-4.48875e-10	1.63607	4.32912e-09	-4.48875e-10	1.04175	8.16288e-05	-4.48875e-10	1.16027
54583557	chr12:54583557:C:T	5.91429e-16	-4.48875e-10	-1.3799	3.90537e-10	-4.48875e-10	-1.36384	6.59195e-06	-4.48875e-10	-1.35607
54583812	chr12:54583812:C:T	5.7743e-16	-4.48875e-10	-1.40386	3.70774e-10	-4.48875e-10	-1.41577	6.20956e-06	-4.48875e-10	-1.41582
54584060	chr12:54584060:T:C	2.13509e-15	-4.48875e-10	-0.0961826	1.21939e-09	-4.48875e-10	-0.225264	2.13579e-05	-4.48875e-10	-0.180493
54584441	chr12:54584441:T:C	6.83335e-17	-2.15125	-1.3868	6.88791e-11	-1.68558	-1.41343	1.85472e-06	-1.20844	-1.41575
54584491	chr12:54584491:A:G	9.61792e-16	-4.48875e-10	-0.893649	6.14388e-10	-4.48875e-10	-0.910741	1.01617e-05	-4.48875e-10	-0.923285
54584536	chr12:54584536:T:C	9.65676e-16	-4.48875e-10	-0.889619	6.17209e-10	-4.48875e-10	-0.90616	1.02062e-05	-4.48875e-10	-0.918918
54584589	chr12:54584589:G:C	5.3811e-16	-1.47387	-0.000518352	1.31903e-10	-2.21745	-0.231851	2.45387e-06	-2.24186	-0.102386
54584790	chr12:54584790:C:T	5.8716e-16	-4.48875e-10	-1.38715	3.92375e-10	-4.48875e-10	-1.35915	6.52919e-06	-4.48875e-10	-1.36563
54585037	chr12:54585037:CA:C	9.6106e-17	-2.14514	-1.05186	5.88867e-11	-2.03499	-1.22076	8.26547e-07	-2.2332	-1.19921
54585039	chr12:54585039:A:G	9.75459e-16	-4.48875e-10	-0.879539	4.88368e-10	-4.48875e-10	-1.1403	8.50789e-06	-4.48875e-10	-1.10092
54585609	chr12:54585609:G:C	1.16018e-16	-1.74497	-1.26373	4.38337e-11	-2.24121	-1.30975	8.20081e-07	-2.13242	-1.30784
54585975	chr12:54585975:T:A	2.17162e-16	-1.47672	-0.905084	5.53265e-11	-2.24467	-1.07345	9.11543e-07	-2.24795	-1.08658
54586252	chr12:54586252:A:G	6.93918e-16	-4.48875e-10	-1.22009	4.22564e-10	-4.48875e-10	-1.28503	7.24315e-06	-4.48875e-10	-1.26186
54586388	chr12:54586388:A:C	2.57724e-16	-2.21056	-4.00186e-10	1.68081e-10	-2.20692	-4.00186e-10	2.79162e-06	-2.21529	-4.00186e-10
54586431	chr12:54586431:C:T	9.85687e-17	-2.03471	-1.13698	5.26821e-11	-2.18046	-1.18663	8.57698e-07	-2.22687	-1.16855
54586946	chr12:54586946:G:A	3.33236e-15	-1.42615	1.77514	4.23513e-10	-1.91158	0.628799	7.18046e-06	-2.11675	0.846201
54587254	chr12:54587254:C:T	2.53811e-15	-4.48875e-10	0.0767285	1.20348e-09	-4.48875e-10	-0.238394	2.2046e-05	-4.48875e-10	-0.148783
54587362	chr12:54587362:T:C	8.03389e-17	-2.21963	-1.15656	4.60119e-11	-2.17471	-1.32775	9.11472e-07	-2.10616	-1.22845
54587732	chr12:54587732:T:C	1.70406e-15	-4.48875e-10	-0.321679	8.59561e-10	-4.48875e-10	-0.574945	1.5066e-05	-4.48875e-10	-0.529472
54587828	chr12:54587828:C:A	3.54217e-16	-2.06965	0.177113	1.50524e-10	-1.6511	-0.666145	4.05518e-06	-1.30835	-0.53357
54587841	chr12:54587841:G:A	3.42443e-16	-2.07303	0.146685	1.46138e-10	-1.65974	-0.687072	3.9242e-06	-1.31847	-0.55628
54587866	chr12:54587866:G:A	1.06183e-16	-1.70469	-1.39259	4.27869e-11	-2.24628	-1.32885	7.38842e-07	-2.19758	-1.34701
54588679	chr12:54588679:G:T	6.50997e-16	-4.48875e-10	-1.28394	4.51894e-10	-4.48875e-10	-1.21792	7.52022e-06	-4.48875e-10	-1.22432
54588776	chr12:54588776:C:A	1.45772e-14	0.859205	0.965566	2.95886e-09	-0.167147	0.828338	0.00011237	0.589135	0.890749
54588977	chr12:54588977:T:C	2.65171e-16	-2.18207	-4.00186e-10	1.63762e-10	-2.23295	-4.00186e-10	2.87875e-06	-2.18456	-4.00186e-10
54589468	chr12:54589468:C:T	3.48308e-16	-1.90936	-4.00186e-10	3.0226e-10	-1.62008	-4.00186e-10	3.73448e-06	-1.92431	-4.00186e-10
54589553	chr12:54589553:A:G	5.8803e-16	-4.48875e-10	-1.38567	3.71203e-10	-4.48875e-10	-1.41462	6.23146e-06	-4.48875e-10	-1.4123
54589668	chr12:54589668:A:G	2.59551e-14	-4.48875e-10	2.40168	1.00372e-08	-4.48875e-10	1.88268	0.000195786	-4.48875e-10	2.03511
54589675	chr12:54589675:C:T	2.53975e-16	-2.22521	-4.00186e-10	1.69961e-10	-2.1958	-4.00186e-10	2.7573e-06	-2.22766	-4.00186e-10
54590189	chr12:54590189:C:T	7.69796e-16	-4.48875e-10	-1.11632	4.90357e-10	-4.48875e-10	-1.13623	8.15044e-06	-4.48875e-10	-1.14384
54590549	chr12:54590549:T:C	8.71088e-17	-1.8842	-1.41109	9.79428e-11	-1.34745	-1.39953	2.02832e-06	-1.12925	-1.40545
54590651	chr12:54590651:A:G	9.71706e-17	-1.77717	-1.40881	1.16956e-10	-1.17372	-1.39586	2.45098e-06	-0.943107	-1.40232
54590712	chr12:54590712:C:A	7.09389e-16	-4.48875e-10	-1.19804	4.78628e-10	-4.48875e-10	-1.16044	7.8428e-06	-4.48875e-10	-1.18232
54590778	chr12:54590778:G:C	1.27579e-16	-2.24601	-0.667697	2.76495e-10	-1.00225	-0.706923	2.98823e-06	-1.46329	-0.683945
54590972	chr12:54590972:A:G	2.59535e-16	-2.20355	-4.00186e-10	1.66115e-10	-2.21869	-4.00186e-10	2.81567e-06	-2.20671	-4.00186e-10
54591166	chr12:54591166:G:C	5.70457e-16	-4.48875e-10	-1.41601	3.71638e-10	-4.48875e-10	-1.41345	6.23606e-06	-4.48875e-10	-1.41157
54591262	chr12:54591262:G:C	2.00644e-15	-0.158329	-4.00186e-10	2.24312e-10	-1.91833	-4.00186e-10	5.6656e-06	-1.5075	-4.00186e-10
54591578	chr12:54591578:A:G	1.00263e-15	-0.239214	-0.612854	1.12745e-10	-1.62995	-0.97629	2.19097e-06	-1.57615	-0.88142
54591650	chr12:54591650:C:T	1.56023e-15	-4.48875e-10	-0.409855	9.14643e-10	-4.48875e-10	-0.512834	1.53289e-05	-4.48875e-10	-0.512176
54591658	chr12:54591658:G:T	2.61526e-16	-2.19591	-4.00186e-10	1.65203e-10	-2.22419	-4.00186e-10	2.83635e-06	-2.1994	-4.00186e-10
54591819	chr12:54591819:C:G	2.80312e-16	-2.12654	-4.00186e-10	1.99367e-10	-2.03622	-4.00186e-10	3.43892e-06	-2.00676	-4.00186e-10
54593761	chr12:54593761:T:C	6.81709e-16	-4.48875e-10	-1.23784	4.71853e-10	-4.48875e-10	-1.1747	7.73462e-06	-4.48875e-10	-1.19621
54593951	chr12:54593951:C:T	2.49315e-16	-2.24373	-4.00186e-10	1.664e-10	-2.21698	-4.00186e-10	2.86826e-06	-2.18821	-4.00186e-10
54595073	chr12:54595073:G:A	2.5714e-16	-2.21283	-4.00186e-10	1.67013e-10	-2.2133	-4.00186e-10	2.78716e-06	-2.21689	-4.00186e-10
54595441	chr12:54595441:C:A	5.70836e-16	-4.48875e-10	-1.41534	3.73522e-10	-4.48875e-10	-1.40839	6.24038e-06	-4.48875e-10	-1.41087
54595792	chr12:54595792:C:T	2.56414e-16	-2.21565	-4.00186e-10	1.67366e-10	-2.21118	-4.00186e-10	2.78086e-06	-2.21915	-4.00186e-10
54595882	chr12:54595882:C:T	2.58863e-16	-2.20615	-4.00186e-10	1.93769e-10	-2.0647	-4.00186e-10	3.49481e-06	-1.99064	-4.00186e-10
54596208	chr12:54596208:C:T	2.93078e-16	-2.08201	-4.00186e-10	1.61365e-10	-2.2477	-4.00186e-10	3.13874e-06	-2.09809	-4.00186e-10
54596339	chr12:54596339:T:C	1.51541e-16	-1.64714	-1.09445	1.50632e-10	-1.19595	-1.12058	3.70993e-06	-0.81473	-1.11617
54596494	chr12:54596494:A:G	6.51284e-16	-4.48875e-10	-1.2835	4.38002e-10	-4.48875e-10	-1.24915	7.18794e-06	-4.48875e-10	-1.26951
54596503	chr12:54596503:T:G	1.34665e-14	-4.48875e-10	1.74551	7.54677e-09	-4.48875e-10	1.59751	0.000125225	-4.48875e-10	1.5882
54596514	chr12:54596514:CTG:C	1.22891e-15	-4.48875e-10	-0.648567	7.39957e-10	-4.48875e-10	-0.724776	1.30365e-05	-4.48875e-10	-0.674164
54597165	chr12:54597165:A:T	1.79805e-16	-2.13572	-0.434855	2.40558e-10	-1.48409	-0.364321	4.35331e-06	-1.38271	-0.388269
54597504	chr12:54597504:G:T	2.65352e-16	-2.18139	-4.00186e-10	1.63981e-10	-2.23162	-4.00186e-10	2.8563e-06	-2.19239	-4.00186e-10
54598064	chr12:54598064:GA:G	9.13283e-17	-2.13814	-1.10985	1.25751e-10	-1.28727	-1.20979	2.34913e-06	-1.20316	-1.18471
54598177	chr12:54598177:A:G	9.59156e-16	-4.48875e-10	-0.896393	7.16186e-10	-4.48875e-10	-0.757427	1.18258e-05	-4.48875e-10	-0.771632
54598454	chr12:54598454:G:A	8.76346e-17	-2.17222	-1.11705	4.57279e-11	-2.12085	-1.38781	1.25235e-06	-1.63031	-1.38658
54598598	chr12:54598598:T:A	1.31507e-16	-2.03915	-0.84424	1.9687e-10	-1.15747	-0.891354	3.64907e-06	-1.0658	-0.881645
54598640	chr12:54598640:G:A	1.47722e-15	-4.48875e-10	-0.464529	8.54686e-10	-4.48875e-10	-0.580634	1.46599e-05	-4.48875e-10	-0.556801
54598669	chr12:54598669:C:T	8.13974e-16	-4.48875e-10	-1.06052	6.01128e-10	-4.48875e-10	-0.93256	9.68072e-06	-4.48875e-10	-0.971779
54598870	chr12:54598870:T:G	8.68293e-16	-4.48875e-10	-0.995917	6.47416e-10	-4.48875e-10	-0.858379	1.04013e-05	-4.48875e-10	-0.899982
54598879	chr12:54598879:A:G	6.18242e-16	-4.48875e-10	-1.33557	4.15071e-10	-4.48875e-10	-1.30292	6.96021e-06	-4.48875e-10	-1.30171
54599013	chr12:54599013:G:A	2.52392e-16	-2.23146	-4.00186e-10	1.71463e-10	-2.187	-4.00186e-10	2.73509e-06	-2.23575	-4.00186e-10
54599223	chr12:54599223:G:A	2.44092e-16	-1.84697	-0.41793	2.2248e-10	-0.976968	-0.949563	3.73395e-06	-1.08081	-0.843643
54599288	chr12:54599288:C:G	2.51548e-16	-2.23481	-4.00186e-10	1.72773e-10	-2.17939	-4.00186e-10	2.72691e-06	-2.23874	-4.00186e-10
54599384	chr12:54599384:G:C	1.88986e-16	-2.05225	-0.468525	3.05258e-10	-1.1624	-0.447807	5.55429e-06	-1.0673	-0.460048
54599398	chr12:54599398:T:C	6.03242e-17	-2.2467	-1.41601	4.52278e-11	-2.10625	-1.4134	6.58249e-07	-2.24713	-1.41296
54599426	chr12:54599426:T:C	7.33548e-16	-4.48875e-10	-1.16455	4.95993e-10	-4.48875e-10	-1.12481	8.14123e-06	-4.48875e-10	-1.14497
54599674	chr12:54599674:A:T	5.7752e-16	-4.48875e-10	-1.4037	3.70967e-10	-4.48875e-10	-1.41525	6.2086e-06	-4.48875e-10	-1.41598
54599924	chr12:54599924:G:A	5.78158e-16	-4.48875e-10	-1.4026	3.70886e-10	-4.48875e-10	-1.41547	6.20903e-06	-4.48875e-10	-1.41591
54600016	chr12:54600016:T:A	2.88741e-16	-2.04866	-0.0482523	4.91334e-10	-1.03043	-0.103817	9.17052e-06	-0.944124	-0.0817974
54600037	chr12:54600037:G:A	6.92758e-16	-4.48875e-10	-1.22177	4.20761e-10	-4.48875e-10	-1.2893	7.09161e-06	-4.48875e-10	-1.283
54600097	chr12:54600097:G:A	6.02073e-16	-4.48875e-10	-1.36207	4.0559e-10	-4.48875e-10	-1.32602	6.69885e-06	-4.48875e-10	-1.33998
54600172	chr12:54600172:CAGACGTGGGA:C	2.90807e-16	-2.08979	-4.00186e-10	3.81143e-10	-1.38819	-4.00186e-10	4.16763e-06	-1.81457	-4.00186e-10
54600495	chr12:54600495:C:T	8.09399e-17	-2.16419	-1.20455	1.1601e-10	-1.31423	-1.26346	2.2534e-06	-1.1849	-1.24458
54600654	chr12:54600654:T:C	1.5621e-15	-4.48875e-10	-0.408662	1.28019e-09	-4.48875e-10	-0.176608	2.03513e-05	-4.48875e-10	-0.228771
54600824	chr12:54600824:G:A	2.51401e-16	-2.2354	-4.00186e-10	1.62878e-10	-2.23837	-4.00186e-10	2.73081e-06	-2.23732	-4.00186e-10
54601229	chr12:54601229:A:G	2.41654e-16	-2.17617	-0.0987749	3.11014e-10	-1.41092	-0.180613	6.21302e-06	-1.26372	-0.151545
54601295	chr12:54601295:C:T	6.99591e-16	-4.48875e-10	-1.21195	4.71434e-10	-4.48875e-10	-1.17559	7.75585e-06	-4.48875e-10	-1.19347
54601351	chr12:54601351:G:A	1.82246e-16	-1.94828	-0.608815	1.72152e-10	-1.09542	-1.08757	2.94551e-06	-1.17337	-0.988265
54601387	chr12:54601387:G:A	1.00756e-15	-4.48875e-10	-0.847161	5.28935e-10	-4.48875e-10	-1.0605	9.35205e-06	-4.48875e-10	-1.00632
54601442	chr12:54601442:A:G	2.45503e-16	-2.15732	-0.101814	3.29066e-10	-1.35211	-0.183003	6.62359e-06	-1.19785	-0.153426
54601893	chr12:54601893:T:C	6.01239e-16	-4.48875e-10	-1.36345	3.77225e-10	-4.48875e-10	-1.39852	6.34036e-06	-4.48875e-10	-1.39498
54601984	chr12:54601984:C:T	1.93725e-16	-1.98192	-0.514089	1.72206e-10	-1.15674	-1.02593	2.97083e-06	-1.2345	-0.918579
54602032	chr12:54602032:C:T	1.32528e-16	-2.19022	-0.68543	1.57808e-10	-1.49098	-0.779011	3.07344e-06	-1.35551	-0.763612
54602088	chr12:54602088:C:T	1.92924e-16	-1.95315	-0.547002	1.78953e-10	-1.09881	-1.04543	3.0711e-06	-1.17891	-0.940966
54602111	chr12:54602111:G:A	3.52085e-16	-2.18307	0.284494	4.4026e-10	-1.51213	0.268126	8.45303e-06	-1.37222	0.264831
54602577	chr12:54602577:C:T	2.37183e-16	-1.83878	-0.454836	2.60277e-10	-0.841696	-0.927925	4.37699e-06	-0.935753	-0.829801
54602641	chr12:54602641:T:C	1.23062e-13	-4.48875e-10	3.958	2.73032e-08	-4.48875e-10	2.88339	0.000591356	-4.48875e-10	3.1405
54603060	chr12:54603060:A:G	1.65307e-15	-4.48875e-10	-0.352058	1.35183e-09	-4.48875e-10	-0.12215	2.14677e-05	-4.48875e-10	-0.175364
54603447	chr12:54603447:A:G	2.74925e-16	-2.14595	-4.00186e-10	1.89753e-10	-2.08564	-4.00186e-10	3.53123e-06	-1.98027	-4.00186e-10
54603588	chr12:54603588:T:C	1.04252e-16	-2.17069	-0.944951	1.35671e-10	-1.3478	-1.07333	2.68916e-06	-1.21171	-1.04098
54603605	chr12:54603605:G:A	5.74782e-16	-2.20437	0.795913	6.43607e-10	-1.61432	0.750046	1.20865e-05	-1.49121	0.741388
54603970	chr12:54603970:T:G	2.62763e-16	-2.19119	-4.00186e-10	2.34446e-10	-1.87414	-4.00186e-10	2.78767e-06	-2.21671	-4.00186e-10
54604050	chr12:54604050:G:A	6.56136e-16	-2.18552	0.909446	7.65587e-10	-1.54911	0.85839	1.46847e-05	-1.40683	0.851721
54604187	chr12:54604187:T:C	8.06103e-16	-4.48875e-10	-1.07024	5.4886e-10	-4.48875e-10	-1.02352	8.98561e-06	-4.48875e-10	-1.04629
54604254	chr12:54604254:G:A	1.77332e-16	-2.19339	-0.39103	2.0332e-10	-1.51044	-0.506145	3.97689e-06	-1.37484	-0.486573
54604338	chr12:54604338:A:G	1.19712e-16	-1.65074	-1.32662	5.46391e-11	-2.19356	-1.13706	8.87991e-07	-2.2393	-1.12141
54604756	chr12:54604756:C:T	1.74048e-16	-1.93534	-0.667775	1.71008e-10	-1.06882	-1.12084	2.92903e-06	-1.13959	-1.02765
54604888	chr12:54604888:T:C	5.32987e-16	-2.21313	0.729181	5.77858e-10	-1.65263	0.680592	1.09291e-05	-1.5239	0.673413
54605051	chr12:54605051:T:C	1.83681e-16	-2.19041	-0.358834	1.20951e-10	-2.03687	-0.499115	2.28456e-06	-1.93411	-0.481627
54605116	chr12:54605116:A:G	7.85454e-16	-4.48875e-10	-1.09619	5.33065e-10	-4.48875e-10	-1.05272	8.73325e-06	-4.48875e-10	-1.07478
54605152	chr12:54605152:C:T	6.84744e-16	-4.48875e-10	-1.2334	4.16841e-10	-4.48875e-10	-1.29866	7.00305e-06	-4.48875e-10	-1.29557
54605397	chr12:54605397:T:G	5.71906e-16	-4.48875e-10	-1.41347	3.71007e-10	-4.48875e-10	-1.41515	6.20912e-06	-4.48875e-10	-1.4159
54605603	chr12:54605603:G:A	1.03653e-15	-4.48875e-10	-0.818811	6.62847e-10	-4.48875e-10	-0.834823	1.10457e-05	-4.48875e-10	-0.839873
54606191	chr12:54606191:A:G	2.62671e-16	-2.19154	-4.00186e-10	2.33783e-10	-1.87698	-4.00186e-10	2.78504e-06	-2.21765	-4.00186e-10
54606505	chr12:54606505:C:T	1.76887e-16	-2.15754	-0.429401	1.05617e-10	-2.09922	-0.572329	1.96873e-06	-2.01117	-0.553359
54606529	chr12:54606529:A:C	1.14636e-14	-4.48875e-10	1.58449	4.62285e-09	-4.48875e-10	1.1074	8.55852e-05	-4.48875e-10	1.2076
54606609	chr12:54606609:A:G	7.95489e-16	-4.48875e-10	-1.08349	5.18057e-10	-4.48875e-10	-1.08128	8.64466e-06	-4.48875e-10	-1.08497
54606679	chr12:54606679:A:G	1.73687e-16	-2.14797	-0.457225	1.01696e-10	-2.11116	-0.598218	1.89005e-06	-2.02613	-0.579184
54606825	chr12:54606825:G:A	1.71761e-16	-2.15392	-0.462423	1.01947e-10	-2.1039	-0.603018	1.89904e-06	-2.01653	-0.584039
54606891	chr12:54606891:A:G	1.09937e-15	-4.48875e-10	-0.759958	7.02352e-10	-4.48875e-10	-0.776933	1.17025e-05	-4.48875e-10	-0.782113
54607122	chr12:54607122:C:T	1.72341e-16	-2.15446	-0.458511	1.02413e-10	-2.10294	-0.599406	1.90806e-06	-2.01544	-0.580385
54607460	chr12:54607460:G:A	9.1674e-17	-2.18392	-1.06029	6.3046e-11	-1.99487	-1.19264	1.19773e-06	-1.8978	-1.16368
54607807	chr12:54607807:A:G	1.89146e-16	-2.10872	-0.411209	1.02462e-10	-2.14254	-0.559336	1.87704e-06	-2.07555	-0.536666
54607918	chr12:54607918:A:G	1.80841e-16	-2.11118	-0.453645	9.85849e-11	-2.14149	-0.598964	1.81422e-06	-2.06937	-0.576891
54607931	chr12:54607931:A:G	1.75215e-16	-2.11655	-0.479887	9.65657e-11	-2.1368	-0.624345	1.77858e-06	-2.06339	-0.602708
54608052	chr12:54608052:G:A	2.60699e-16	-2.19908	-4.00186e-10	2.28761e-10	-1.89869	-4.00186e-10	2.76926e-06	-2.22333	-4.00186e-10
54608076	chr12:54608076:T:C	1.08e-16	-2.1659	-0.914415	6.93395e-11	-2.07021	-1.02214	1.29164e-06	-1.98102	-1.00498
54608230	chr12:54608230:C:T	1.2086e-16	-2.1976	-0.770211	7.72842e-11	-2.13034	-0.853543	1.46267e-06	-2.01406	-0.847596
54608269	chr12:54608269:C:G	9.30179e-17	-2.22869	-1.00097	5.9908e-11	-2.15377	-1.08479	1.17122e-06	-2.0125	-1.07137
54608281	chr12:54608281:A:G	6.31389e-16	-4.48875e-10	-1.31452	4.20802e-10	-4.48875e-10	-1.2892	6.96394e-06	-4.48875e-10	-1.30117
54608625	chr12:54608625:G:A	6.05788e-17	-2.24515	-1.41335	6.09325e-11	-1.80601	-1.41559	1.08374e-06	-1.74687	-1.41462
54608747	chr12:54608747:T:C	7.23513e-17	-2.13831	-1.34261	4.36513e-11	-2.13961	-1.41553	1.12189e-06	-1.71165	-1.41525
54608886	chr12:54608886:G:C	9.34071e-17	-1.86014	-1.36534	3.96975e-11	-2.24807	-1.40201	6.7776e-07	-2.23842	-1.39245
54609030	chr12:54609030:A:C	5.7065e-16	-4.48875e-10	-1.41567	3.74836e-10	-4.48875e-10	-1.40488	6.24297e-06	-4.48875e-10	-1.41046
54609398	chr12:54609398:T:A	3.71158e-16	-1.84582	-4.00186e-10	3.02587e-10	-1.619	-4.00186e-10	3.35621e-06	-2.0311	-4.00186e-10
54609502	chr12:54609502:G:A	6.01025e-16	-4.48875e-10	-1.36381	3.76908e-10	-4.48875e-10	-1.39937	6.34502e-06	-4.48875e-10	-1.39425
54609646	chr12:54609646:CTG:C	6.45541e-17	-2.18043	-1.41451	7.76403e-11	-1.57255	-1.40673	8.32424e-07	-2.01971	-1.40562
54609873	chr12:54609873:A:G	6.25347e-17	-2.21078	-1.41595	6.96726e-11	-1.6737	-1.41386	7.80437e-07	-2.0765	-1.41331
54610085	chr12:54610085:G:C	3.90779e-16	-1.7943	-4.00186e-10	3.22566e-10	-1.55506	-4.00186e-10	3.48895e-06	-1.99231	-4.00186e-10
54610093	chr12:54610093:C:A	3.89176e-16	-1.79841	-4.00186e-10	3.20923e-10	-1.56017	-4.00186e-10	3.47812e-06	-1.99542	-4.00186e-10
54610147	chr12:54610147:G:A	8.04083e-17	-2.06556	-1.30977	9.51559e-11	-1.36386	-1.41199	8.5337e-07	-1.99441	-1.40607
54610366	chr12:54610366:C:A	5.93575e-16	-4.48875e-10	-1.37628	3.70869e-10	-4.48875e-10	-1.41552	6.23671e-06	-4.48875e-10	-1.41146
54610708	chr12:54610708:T:C	8.23622e-16	-4.48875e-10	-1.04874	5.03803e-10	-4.48875e-10	-1.10918	8.45913e-06	-4.48875e-10	-1.10667
54610874	chr12:54610874:G:C	1.23366e-16	-1.53381	-1.41348	7.76861e-11	-1.57791	-1.40078	8.79384e-07	-1.96619	-1.40426
54610928	chr12:54610928:G:A	6.48588e-16	-4.48875e-10	-1.28765	4.02374e-10	-4.48875e-10	-1.33399	6.83623e-06	-4.48875e-10	-1.31968
54611159	chr12:54611159:T:C	7.38773e-16	-4.48875e-10	-1.15746	4.15994e-10	-4.48875e-10	-1.3007	7.19241e-06	-4.48875e-10	-1.26889
54611272	chr12:54611272:G:A	4.11052e-16	-1.74373	-4.00186e-10	3.47474e-10	-1.48068	-4.00186e-10	3.64401e-06	-1.94883	-4.00186e-10
54612193	chr12:54612193:A:G	6.9899e-16	-4.48875e-10	-1.21281	3.94568e-10	-4.48875e-10	-1.35358	6.7541e-06	-4.48875e-10	-1.33177
54612242	chr12:54612242:C:T	8.01774e-17	-2.03957	-1.33863	1.01871e-10	-1.2919	-1.41576	8.85948e-07	-1.94964	-1.41338
54613015	chr12:54613015:G:A	6.06685e-16	-4.48875e-10	-1.35444	3.82963e-10	-4.48875e-10	-1.38343	6.47585e-06	-4.48875e-10	-1.37384
54613332	chr12:54613332:G:A	6.9898e-17	-2.10802	-1.40739	9.98627e-11	-1.35296	-1.37461	8.83589e-07	-1.98554	-1.38014
54613462	chr12:54613462:C:T	4.26173e-16	-1.7076	-4.00186e-10	3.63393e-10	-1.43588	-4.00186e-10	3.75159e-06	-1.91973	-4.00186e-10
54613861	chr12:54613861:T:C	6.39805e-17	-2.21856	-1.38531	5.7982e-11	-1.86521	-1.40602	1.16116e-06	-1.67778	-1.41472
54614117	chr12:54614117:T:C	1.55624e-16	-1.89707	-0.817932	7.04315e-11	-1.93766	-1.13907	9.08163e-07	-2.22954	-1.10871
54614918	chr12:54614918:C:T	2.50001e-16	-2.24098	-4.00186e-10	1.89258e-10	-2.08826	-4.00186e-10	2.70217e-06	-2.24786	-4.00186e-10
54615029	chr12:54615029:G:A	8.2251e-17	-2.20664	-1.14603	1.29627e-10	-1.46375	-1.00295	1.20535e-06	-2.0289	-1.02625
54615578	chr12:54615578:G:A	2.5164e-16	-2.23445	-4.00186e-10	1.94626e-10	-2.06029	-4.00186e-10	2.70894e-06	-2.24536	-4.00186e-10
54615779	chr12:54615779:T:A	6.1502e-16	-4.48875e-10	-1.34079	3.8251e-10	-4.48875e-10	-1.38461	6.47287e-06	-4.48875e-10	-1.3743
54616159	chr12:54616159:C:T	6.4963e-16	-4.48875e-10	-1.28604	4.54343e-10	-4.48875e-10	-1.21251	7.54724e-06	-4.48875e-10	-1.22073
54616408	chr12:54616408:C:T	6.45712e-16	-4.48875e-10	-1.29209	4.14411e-10	-4.48875e-10	-1.30451	6.9429e-06	-4.48875e-10	-1.3042
54616765	chr12:54616765:T:C	5.92196e-16	-4.48875e-10	-1.37861	3.76587e-10	-4.48875e-10	-1.40022	6.33884e-06	-4.48875e-10	-1.39522
54617110	chr12:54617110:A:C	6.24191e-17	-2.22226	-1.40632	7.95663e-11	-1.54013	-1.41465	7.85539e-07	-2.0675	-1.4158
54617768	chr12:54617768:G:A	9.89215e-16	-0.865535	-4.00186e-10	3.18073e-10	-1.56909	-4.00186e-10	4.57751e-06	-1.72076	-4.00186e-10
54617776	chr12:54617776:G:A	1.22461e-16	-2.23003	-0.72462	6.26018e-11	-2.24791	-0.946663	1.65255e-06	-1.85897	-0.880626
54617943	chr12:54617943:T:C	5.70848e-16	-4.48875e-10	-1.41532	3.74096e-10	-4.48875e-10	-1.40686	6.25368e-06	-4.48875e-10	-1.40874
54618048	chr12:54618048:C:T	6.1144e-16	-4.48875e-10	-1.34663	3.81185e-10	-4.48875e-10	-1.38808	6.44809e-06	-4.48875e-10	-1.37813
54618186	chr12:54618186:T:C	5.92165e-16	-4.48875e-10	-1.37866	3.76151e-10	-4.48875e-10	-1.40138	6.32796e-06	-4.48875e-10	-1.39694
54618286	chr12:54618286:T:C	8.72642e-16	-4.48875e-10	-0.990921	5.23815e-10	-4.48875e-10	-1.07023	9.07699e-06	-4.48875e-10	-1.03617
54618289	chr12:54618289:C:A	5.92218e-16	-4.48875e-10	-1.37857	3.76172e-10	-4.48875e-10	-1.40132	6.32835e-06	-4.48875e-10	-1.39688
54618602	chr12:54618602:C:T	5.79776e-16	-4.48875e-10	-1.3998	3.72853e-10	-4.48875e-10	-1.41018	6.26158e-06	-4.48875e-10	-1.40748
54618647	chr12:54618647:C:T	5.92885e-16	-4.48875e-10	-1.37745	4.03108e-10	-4.48875e-10	-1.33216	6.71782e-06	-4.48875e-10	-1.33715
54618932	chr12:54618932:T:C	5.74896e-16	-4.48875e-10	-1.40826	3.70803e-10	-4.48875e-10	-1.4157	6.21925e-06	-4.48875e-10	-1.41427
54618963	chr12:54618963:T:C	5.91482e-16	-4.48875e-10	-1.37982	3.75879e-10	-4.48875e-10	-1.4021	6.32273e-06	-4.48875e-10	-1.39776
54619036	chr12:54619036:A:G	5.92165e-16	-4.48875e-10	-1.37866	3.76151e-10	-4.48875e-10	-1.40138	6.32796e-06	-4.48875e-10	-1.39694
54619282	chr12:54619282:T:C	5.80488e-16	-4.48875e-10	-1.39858	3.72101e-10	-4.48875e-10	-1.4122	6.25425e-06	-4.48875e-10	-1.40865
54620011	chr12:54620011:T:G	6.07223e-16	-4.48875e-10	-1.35355	3.79541e-10	-4.48875e-10	-1.39241	6.41553e-06	-4.48875e-10	-1.38319
54620032	chr12:54620032:T:G	6.06997e-17	-2.24721	-1.40929	6.11047e-11	-1.80338	-1.41539	7.37009e-07	-2.13259	-1.41448
54620248	chr12:54620248:T:C	4.11442e-16	-1.74278	-4.00186e-10	1.74857e-10	-2.1674	-4.00186e-10	4.50937e-06	-1.73576	-4.00186e-10
54620251	chr12:54620251:C:T	6.07989e-17	-2.24308	-1.41179	5.90684e-11	-1.85175	-1.40092	7.26228e-07	-2.15751	-1.4043
54620368	chr12:54620368:A:G	1.18845e-16	-1.58868	-1.39595	8.48743e-11	-1.59222	-1.29798	3.14196e-06	-0.797632	-1.29944
54620601	chr12:54620601:A:G	2.99006e-16	-2.06198	-4.00186e-10	1.79611e-10	-2.14058	-4.00186e-10	2.96172e-06	-2.15614	-4.00186e-10
54620758	chr12:54620758:A:C	5.96371e-16	-1.37158	-4.00186e-10	1.71092e-10	-2.18917	-4.00186e-10	3.08848e-06	-2.11424	-4.00186e-10
54621145	chr12:54621145:A:G	5.79637e-16	-4.48875e-10	-1.40005	3.88854e-10	-4.48875e-10	-1.36816	6.48899e-06	-4.48875e-10	-1.37181
54621184	chr12:54621184:G:T	5.70465e-16	-4.48875e-10	-1.41599	3.73298e-10	-4.48875e-10	-1.40899	6.23729e-06	-4.48875e-10	-1.41137
54621314	chr12:54621314:C:T	6.13092e-16	-4.48875e-10	-1.34393	3.85943e-10	-4.48875e-10	-1.37568	6.50531e-06	-4.48875e-10	-1.3693
54621328	chr12:54621328:T:A	1.24702e-15	-4.48875e-10	-0.633933	9.10707e-10	-4.48875e-10	-0.517146	1.50425e-05	-4.48875e-10	-0.531033
54622157	chr12:54622157:G:A	6.14248e-16	-1.34205	-4.00186e-10	9.72571e-10	-0.451425	-4.00186e-10	8.52166e-06	-1.0993	-4.00186e-10
54622178	chr12:54622178:C:T	6.21301e-16	-4.48875e-10	-1.33063	4.02971e-10	-4.48875e-10	-1.3325	6.80637e-06	-4.48875e-10	-1.32406
54622711	chr12:54622711:A:G	1.34147e-15	-4.48875e-10	-0.560922	1.16753e-09	-4.48875e-10	-0.268721	1.81797e-05	-4.48875e-10	-0.341611
54622923	chr12:54622923:C:T	1.93616e-16	-2.1285	-0.36807	8.49602e-11	-2.0585	-0.830688	1.78058e-06	-1.89541	-0.769559
54622986	chr12:54622986:T:C	5.77127e-16	-4.48875e-10	-1.40438	3.76877e-10	-4.48875e-10	-1.39945	6.28777e-06	-4.48875e-10	-1.40331
54623128	chr12:54623128:A:G	2.81742e-16	-1.88133	-0.24012	1.09933e-10	-2.14058	-0.490911	2.05677e-06	-2.12945	-0.39133
54623131	chr12:54623131:T:C	7.02442e-16	-4.48875e-10	-1.20788	4.29188e-10	-4.48875e-10	-1.26947	7.31129e-06	-4.48875e-10	-1.2525
54623236	chr12:54623236:G:A	6.52287e-17	-2.24817	-1.33637	7.48629e-11	-1.75699	-1.25872	8.14117e-07	-2.16673	-1.28084
54623268	chr12:54623268:C:G	2.55761e-16	-2.2182	-4.00186e-10	1.69524e-10	-2.19837	-4.00186e-10	3.06924e-06	-2.12049	-4.00186e-10
54623312	chr12:54623312:C:A	5.85444e-16	-4.48875e-10	-1.39008	3.95258e-10	-4.48875e-10	-1.35183	6.59172e-06	-4.48875e-10	-1.3561
54623349	chr12:54623349:G:A	5.75153e-16	-4.48875e-10	-1.40781	3.70847e-10	-4.48875e-10	-1.41558	6.22105e-06	-4.48875e-10	-1.41398
54623406	chr12:54623406:G:T	1.86286e-15	-4.48875e-10	-0.232581	1.63156e-09	-4.48875e-10	0.0659234	2.53823e-05	-4.48875e-10	-0.00786416
54623571	chr12:54623571:A:G	6.37361e-16	-4.48875e-10	-1.30511	4.44828e-10	-4.48875e-10	-1.23368	7.41354e-06	-4.48875e-10	-1.23861
54625366	chr12:54625366:G:C	6.19803e-16	-4.48875e-10	-1.33304	3.98606e-10	-4.48875e-10	-1.34339	6.67822e-06	-4.48875e-10	-1.34306
54625670	chr12:54625670:C:T	5.79651e-16	-4.48875e-10	-1.40002	3.78752e-10	-4.48875e-10	-1.39448	6.31622e-06	-4.48875e-10	-1.39879
54625873	chr12:54625873:G:A	6.08688e-17	-2.24699	-1.40674	6.20294e-11	-1.81278	-1.39097	7.49073e-07	-2.13501	-1.39582
54625922	chr12:54625922:A:G	5.73271e-16	-4.48875e-10	-1.41109	3.78283e-10	-4.48875e-10	-1.39572	6.30797e-06	-4.48875e-10	-1.4001
54626082	chr12:54626082:T:C	2.48247e-16	-2.24802	-4.00186e-10	1.62566e-10	-2.24028	-4.00186e-10	2.72067e-06	-2.24104	-4.00186e-10
54626128	chr12:54626128:G:A	1.03712e-15	-4.48875e-10	-0.818241	8.69502e-10	-4.48875e-10	-0.563447	1.35364e-05	-4.48875e-10	-0.636536
54626227	chr12:54626227:G:A	5.82549e-16	-4.48875e-10	-1.39503	3.79476e-10	-4.48875e-10	-1.39258	6.35558e-06	-4.48875e-10	-1.39258
54626237	chr12:54626237:G:A	6.4467e-17	-2.24803	-1.34827	7.31911e-11	-1.75995	-1.27835	8.00518e-07	-2.16633	-1.29808
54626374	chr12:54626374:A:G	2.62953e-16	-2.19047	-4.00186e-10	2.13964e-10	-1.96556	-4.00186e-10	3.83841e-06	-1.89686	-4.00186e-10
54626551	chr12:54626551:G:A	2.51513e-16	-2.23495	-4.00186e-10	1.94475e-10	-2.06107	-4.00186e-10	2.7103e-06	-2.24486	-4.00186e-10
54626565	chr12:54626565:G:C	2.52475e-16	-2.23114	-4.00186e-10	1.97225e-10	-2.04702	-4.00186e-10	2.71605e-06	-2.24274	-4.00186e-10
54626814	chr12:54626814:C:A	5.89743e-16	-4.48875e-10	-1.38276	3.73323e-10	-4.48875e-10	-1.40892	6.28721e-06	-4.48875e-10	-1.4034
54627130	chr12:54627130:G:A	1.83107e-15	-4.48875e-10	-0.249789	1.56977e-09	-4.48875e-10	0.0273169	2.45656e-05	-4.48875e-10	-0.0405672
54627267	chr12:54627267:A:G	6.0282e-17	-2.24792	-1.41549	6.51144e-11	-1.74058	-1.41464	7.6446e-07	-2.09496	-1.41554
54627702	chr12:54627702:T:C	5.77725e-16	-4.48875e-10	-1.40335	3.8368e-10	-4.48875e-10	-1.38156	6.3895e-06	-4.48875e-10	-1.38726
54627833	chr12:54627833:T:A	3.11899e-16	-1.83049	-0.189273	1.18244e-10	-2.11317	-0.445449	2.22085e-06	-2.10039	-0.343631
54628656	chr12:54628656:C:T	2.50843e-16	-2.23762	-4.00186e-10	1.92558e-10	-2.07097	-4.00186e-10	2.7069e-06	-2.24611	-4.00186e-10
54628879	chr12:54628879:C:G	6.05182e-17	-2.24824	-1.41127	6.48044e-11	-1.76102	-1.39897	7.64326e-07	-2.10779	-1.40289
54628902	chr12:54628902:G:A	3.28908e-16	-1.96667	-4.00186e-10	2.11884e-10	-1.97533	-4.00186e-10	4.2499e-06	-1.79502	-4.00186e-10
54629093	chr12:54629093:G:A	5.82679e-16	-4.48875e-10	-1.39481	3.72651e-10	-4.48875e-10	-1.41073	6.25839e-06	-4.48875e-10	-1.40799
54629378	chr12:54629378:C:T	1.48432e-15	-4.48875e-10	-0.459738	1.05518e-09	-4.48875e-10	-0.369899	1.68122e-05	-4.48875e-10	-0.419813
54629473	chr12:54629473:A:C	5.86249e-16	-4.48875e-10	-1.3887	3.72351e-10	-4.48875e-10	-1.41153	6.26473e-06	-4.48875e-10	-1.40698
54629474	chr12:54629474:A:C	8.09729e-16	-4.48875e-10	-1.06575	5.6621e-10	-4.48875e-10	-0.992403	9.27851e-06	-4.48875e-10	-1.01421
54629491	chr12:54629491:G:A	5.81332e-16	-4.48875e-10	-1.39712	3.72159e-10	-4.48875e-10	-1.41205	6.24823e-06	-4.48875e-10	-1.40962
54630686	chr12:54630686:C:T	5.71705e-16	-4.48875e-10	-1.41382	3.71321e-10	-4.48875e-10	-1.4143	6.2123e-06	-4.48875e-10	-1.41538
54631111	chr12:54631111:C:A	6.16814e-16	-4.48875e-10	-1.33788	3.94905e-10	-4.48875e-10	-1.35272	6.61959e-06	-4.48875e-10	-1.35188
54631521	chr12:54631521:G:A	6.12085e-16	-4.48875e-10	-1.34558	3.81446e-10	-4.48875e-10	-1.3874	6.45348e-06	-4.48875e-10	-1.3773
54632020	chr12:54632020:G:A	6.02224e-16	-4.48875e-10	-1.36182	3.77578e-10	-4.48875e-10	-1.39759	6.37702e-06	-4.48875e-10	-1.38921
54633036	chr12:54633036:A:G	5.80079e-16	-4.48875e-10	-1.39928	3.72e-10	-4.48875e-10	-1.41247	6.25218e-06	-4.48875e-10	-1.40898
54633428	chr12:54633428:G:A	8.19412e-16	-4.48875e-10	-1.05386	6.51563e-10	-4.48875e-10	-0.851994	1.02645e-05	-4.48875e-10	-0.913228
54633915	chr12:54633915:T:C	7.25633e-16	-4.48875e-10	-1.1754	5.63501e-10	-4.48875e-10	-0.997198	8.93928e-06	-4.48875e-10	-1.05146
54633927	chr12:54633927:C:T	5.9087e-16	-4.48875e-10	-1.38085	3.74233e-10	-4.48875e-10	-1.40649	6.2906e-06	-4.48875e-10	-1.40286
54634068	chr12:54634068:C:T	5.80694e-16	-4.48875e-10	-1.39822	3.90126e-10	-4.48875e-10	-1.3649	6.47569e-06	-4.48875e-10	-1.37386
54634090	chr12:54634090:C:T	1.31778e-15	-4.48875e-10	-0.578744	9.56523e-10	-4.48875e-10	-0.468062	1.58314e-05	-4.48875e-10	-0.479922
54634261	chr12:54634261:AT:A	6.23273e-16	-4.48875e-10	-1.32746	3.85842e-10	-4.48875e-10	-1.37594	6.54003e-06	-4.48875e-10	-1.36397
54634262	chr12:54634262:T:G	7.85986e-17	-2.23103	-1.16706	8.56141e-11	-1.94849	-0.933024	1.04358e-06	-2.21384	-0.985418
54635024	chr12:54635024:C:A	1.03e-16	-2.20463	-0.923085	1.2821e-10	-1.84009	-0.637614	1.4494e-06	-2.1721	-0.698666
54635172	chr12:54635172:C:T	4.61003e-16	-1.62904	-4.00186e-10	5.16059e-10	-1.08515	-4.00186e-10	5.62287e-06	-1.51507	-4.00186e-10
54635317	chr12:54635317:T:C	6.18561e-16	-4.48875e-10	-1.33505	3.83936e-10	-4.48875e-10	-1.38089	6.50336e-06	-4.48875e-10	-1.3696
54635548	chr12:54635548:C:A	1.60839e-15	-4.48875e-10	-0.379455	1.20268e-09	-4.48875e-10	-0.239057	1.98049e-05	-4.48875e-10	-0.255987
54636048	chr12:54636048:G:A	5.86917e-16	-4.48875e-10	-1.38756	3.96858e-10	-4.48875e-10	-1.34779	6.61729e-06	-4.48875e-10	-1.35223
54636210	chr12:54636210:A:G	6.24663e-16	-4.48875e-10	-1.32523	3.87168e-10	-4.48875e-10	-1.37251	6.5565e-06	-4.48875e-10	-1.36146
54636546	chr12:54636546:T:C	5.88978e-16	-4.48875e-10	-1.38406	3.75069e-10	-4.48875e-10	-1.40426	6.31904e-06	-4.48875e-10	-1.39835
54636699	chr12:54636699:T:C	1.20431e-15	-4.48875e-10	-0.668782	8.76839e-10	-4.48875e-10	-0.555044	1.44972e-05	-4.48875e-10	-0.567961
54636766	chr12:54636766:G:C	2.60792e-16	-2.19872	-4.00186e-10	1.9041e-10	-2.08219	-4.00186e-10	3.40478e-06	-2.01673	-4.00186e-10
54636772	chr12:54636772:G:C	2.58266e-16	-2.20846	-4.00186e-10	1.86961e-10	-2.10047	-4.00186e-10	3.33169e-06	-2.03843	-4.00186e-10
54636848	chr12:54636848:C:T	5.80147e-16	-4.48875e-10	-1.39917	3.75783e-10	-4.48875e-10	-1.40236	6.31584e-06	-4.48875e-10	-1.39885
54637170	chr12:54637170:T:G	8.7316e-16	-4.48875e-10	-0.990328	5.25085e-10	-4.48875e-10	-1.06781	8.85911e-06	-4.48875e-10	-1.06047
54637219	chr12:54637219:C:T	3.40141e-16	-1.84738	-0.0857029	1.28869e-10	-2.11968	-0.35289	2.4299e-06	-2.10788	-0.246188
54637401	chr12:54637401:G:C	1.16498e-15	-4.48875e-10	-0.701987	7.39888e-10	-4.48875e-10	-0.724869	1.24455e-05	-4.48875e-10	-0.720559
54637480	chr12:54637480:G:A	6.62965e-16	-4.48875e-10	-1.26572	4.04307e-10	-4.48875e-10	-1.32919	6.87784e-06	-4.48875e-10	-1.31361
54637534	chr12:54637534:G:A	6.98413e-17	-2.14937	-1.36685	8.67983e-11	-1.51861	-1.34917	8.80067e-07	-2.01134	-1.35833
54637975	chr12:54637975:A:G	6.30697e-16	-4.48875e-10	-1.31562	3.88939e-10	-4.48875e-10	-1.36794	6.60019e-06	-4.48875e-10	-1.35482
54638075	chr12:54638075:G:A	6.80313e-16	-4.48875e-10	-1.23989	4.23822e-10	-4.48875e-10	-1.28205	7.13712e-06	-4.48875e-10	-1.27661
54638197	chr12:54638197:A:G	6.67833e-17	-2.14632	-1.41467	8.14485e-11	-1.51539	-1.41601	8.33224e-07	-2.00874	-1.41563
54638301	chr12:54638301:A:G	3.1374e-16	-2.01388	-4.00186e-10	1.7507e-10	-2.16618	-4.00186e-10	2.72461e-06	-2.23959	-4.00186e-10
54638666	chr12:54638666:G:A	5.73757e-16	-4.48875e-10	-1.41024	3.79166e-10	-4.48875e-10	-1.39339	6.32146e-06	-4.48875e-10	-1.39796
54638934	chr12:54638934:G:A	1.06164e-15	-4.48875e-10	-0.794873	7.46022e-10	-4.48875e-10	-0.716612	1.20009e-05	-4.48875e-10	-0.756935
54639109	chr12:54639109:A:G	3.15106e-15	-4.48875e-10	0.293047	1.83378e-09	-4.48875e-10	0.182765	3.07477e-05	-4.48875e-10	0.183901
54639248	chr12:54639248:A:G	6.26656e-16	-4.48875e-10	-1.32205	4.36434e-10	-4.48875e-10	-1.25273	7.259e-06	-4.48875e-10	-1.25967
54639630	chr12:54639630:A:AT	7.77964e-16	-4.48875e-10	-1.10577	6.06621e-10	-4.48875e-10	-0.923463	9.60264e-06	-4.48875e-10	-0.979878
54639898	chr12:54639898:C:T	2.50676e-16	-2.23829	-4.00186e-10	1.61341e-10	-2.24785	-4.00186e-10	2.73706e-06	-2.23503	-4.00186e-10
54640027	chr12:54640027:A:T	7.29887e-16	-4.48875e-10	-1.16956	5.57401e-10	-4.48875e-10	-1.00808	8.87675e-06	-4.48875e-10	-1.05848
54640197	chr12:54640197:T:G	4.38865e-16	-1.67825	-4.00186e-10	1.83858e-10	-2.1172	-4.00186e-10	2.77507e-06	-2.22124	-4.00186e-10
54641124	chr12:54641124:G:A	1.04077e-16	-2.07473	-1.04258	1.12879e-10	-1.47438	-1.13067	2.46362e-06	-1.23376	-1.10653
54641450	chr12:54641450:T:C	1.0686e-15	-4.48875e-10	-0.788345	8.86394e-10	-4.48875e-10	-0.544206	1.38472e-05	-4.48875e-10	-0.613834
54641760	chr12:54641760:T:C	2.55326e-16	-2.21991	-4.00186e-10	1.61558e-10	-2.2465	-4.00186e-10	2.70118e-06	-2.24823	-4.00186e-10
54641963	chr12:54641963:TTC:T	1.1078e-15	-4.48875e-10	-0.752313	9.29581e-10	-4.48875e-10	-0.496634	1.44676e-05	-4.48875e-10	-0.570006
54642587	chr12:54642587:G:A	6.1614e-16	-4.48875e-10	-1.33897	3.82908e-10	-4.48875e-10	-1.38357	6.48335e-06	-4.48875e-10	-1.37268
54642651	chr12:54642651:C:T	1.15129e-15	-4.48875e-10	-0.713808	9.00559e-10	-4.48875e-10	-0.528352	1.42433e-05	-4.48875e-10	-0.585632
54642743	chr12:54642743:A:G	1.03084e-16	-2.11073	-1.01617	1.05031e-10	-1.55776	-1.11935	2.25985e-06	-1.33264	-1.09398
54642866	chr12:54642866:T:C	7.10022e-17	-2.21873	-1.28101	7.98754e-11	-1.91088	-1.04002	9.4568e-07	-2.19974	-1.09803
54643142	chr12:54643142:G:C	8.38134e-17	-2.22547	-1.10839	9.80572e-11	-1.9256	-0.820219	1.15676e-06	-2.20542	-0.890874
54643739	chr12:54643739:C:A	1.02488e-16	-2.10234	-1.03037	1.05955e-10	-1.53703	-1.13133	2.2835e-06	-1.30964	-1.10657
54644178	chr12:54644178:C:T	1.59992e-16	-2.24815	-0.439166	7.46634e-11	-2.2135	-0.804874	1.67076e-06	-2.04124	-0.687397
54644792	chr12:54644792:T:C	4.26853e-15	-4.48875e-10	0.596579	1.97051e-09	-4.48875e-10	0.254681	3.80165e-05	-4.48875e-10	0.396105
54645015	chr12:54645015:C:T	1.27317e-15	-4.48875e-10	-0.613179	7.97635e-10	-4.48875e-10	-0.649717	1.35893e-05	-4.48875e-10	-0.632633
54645067	chr12:54645067:C:T	6.74689e-16	-4.48875e-10	-1.24819	4.09916e-10	-4.48875e-10	-1.31541	6.80908e-06	-4.48875e-10	-1.32366
54645360	chr12:54645360:A:G	1.81638e-16	-1.35982	-1.20061	2.91831e-10	-0.278155	-1.37704	9.33757e-06	0.357395	-1.36526
54645878	chr12:54645878:A:C	1.4987e-16	-1.93382	-0.818856	6.54719e-11	-2.19039	-0.959356	1.18987e-06	-2.11548	-0.952589
54646033	chr12:54646033:TG:T	9.87679e-17	-1.76848	-1.4012	1.34403e-10	-1.02032	-1.41021	2.4596e-06	-0.930818	-1.4111
54646485	chr12:54646485:C:G	1.57921e-16	-1.97197	-0.728386	2.66868e-10	-0.839313	-0.905302	2.23356e-06	-1.52765	-0.910672
54646721	chr12:54646721:C:T	1.09868e-16	-1.98758	-1.07559	2.0728e-10	-0.852549	-1.14475	1.72104e-06	-1.53827	-1.16072
54647105	chr12:54647105:A:G	2.73631e-16	-2.15066	-4.00186e-10	2.31652e-10	-1.88613	-4.00186e-10	4.18899e-06	-1.80946	-4.00186e-10
54647295	chr12:54647295:T:A	6.9972e-17	-2.10577	-1.40858	3.98835e-11	-2.22943	-1.41598	6.56213e-07	-2.24743	-1.41575
54647301	chr12:54647301:G:A	5.81305e-16	-4.48875e-10	-1.39717	3.71953e-10	-4.48875e-10	-1.4126	6.25971e-06	-4.48875e-10	-1.40778
54647795	chr12:54647795:A:C	5.71512e-16	-4.48875e-10	-1.41416	3.75992e-10	-4.48875e-10	-1.4018	6.27658e-06	-4.48875e-10	-1.40509
54648334	chr12:54648334:A:G	8.61529e-17	-2.05096	-1.25537	4.33336e-11	-2.2331	-1.32934	7.6734e-07	-2.18606	-1.32068
54648425	chr12:54648425:C:T	5.75052e-16	-4.48875e-10	-1.40799	3.70686e-10	-4.48875e-10	-1.41601	6.20913e-06	-4.48875e-10	-1.41589
54648576	chr12:54648576:T:G	6.28485e-16	-1.59989	0.280752	5.19977e-10	-0.977192	-0.100391	5.8556e-06	-1.40032	-0.0741965
54649023	chr12:54649023:T:G	1.54707e-15	-1.5293	1.11097	1.18858e-09	-0.874893	0.624036	1.31739e-05	-1.31773	0.654056
54649174	chr12:54649174:T:C	1.18599e-16	-2.01826	-0.96844	6.49662e-11	-1.97535	-1.18215	9.24464e-07	-2.24744	-1.07301
54649251	chr12:54649251:A:G	9.11654e-17	-1.84123	-1.40854	1.20149e-10	-1.13383	-1.40881	2.23376e-06	-1.03359	-1.40464
54649294	chr12:54649294:A:C	1.82748e-15	-1.50899	1.25723	1.41081e-09	-0.841395	0.76195	1.55712e-05	-1.28858	0.792089
54649339	chr12:54649339:G:T	6.37736e-16	-4.48875e-10	-1.30452	3.95326e-10	-4.48875e-10	-1.35166	6.71594e-06	-4.48875e-10	-1.33743
54649449	chr12:54649449:T:G	1.79886e-15	-1.47674	1.2092	1.41609e-09	-0.79381	0.718096	1.54667e-05	-1.25073	0.747507
54649542	chr12:54649542:C:T	6.44828e-15	-4.48875e-10	1.00912	4.92043e-09	-4.48875e-10	1.16978	8.0637e-05	-4.48875e-10	1.14804
54649708	chr12:54649708:G:A	1.78637e-15	-1.53731	1.2628	1.35889e-09	-0.884384	0.767438	1.51428e-05	-1.32258	0.798195
54649814	chr12:54649814:T:C	1.89418e-15	-1.44154	1.22564	1.50662e-09	-0.747919	0.734175	1.63716e-05	-1.21087	0.764499
54649901	chr12:54649901:C:G	1.74183e-15	-1.55394	1.25418	1.3277e-09	-0.900758	0.760596	1.48164e-05	-1.33717	0.790989
54650450	chr12:54650450:G:A	1.63441e-16	-1.80849	-0.857505	9.29025e-11	-1.69886	-1.10095	1.07784e-06	-2.19419	-0.972772
54650618	chr12:54650618:C:A	2.71327e-16	-2.15912	-4.00186e-10	1.84615e-10	-2.11309	-4.00186e-10	3.50472e-06	-1.98781	-4.00186e-10
54650916	chr12:54650916:C:T	1.95855e-15	-4.48875e-10	-0.182486	1.40038e-09	-4.48875e-10	-0.0868652	2.31243e-05	-4.48875e-10	-0.10103
54651053	chr12:54651053:A:T	6.11476e-17	-2.23471	-1.41444	4.22245e-11	-2.18996	-1.3984	6.72083e-07	-2.23562	-1.40366
54651055	chr12:54651055:A:T	6.12238e-17	-2.23371	-1.4142	4.2176e-11	-2.19187	-1.39765	6.73137e-07	-2.23468	-1.40304
54651149	chr12:54651149:A:G	2.46262e-16	-1.99421	-0.26184	1.00494e-10	-2.21759	-0.503672	1.83366e-06	-2.1565	-0.479108
54651319	chr12:54651319:T:A	8.21409e-16	-4.48875e-10	-1.05142	5.72095e-10	-4.48875e-10	-0.982063	9.56091e-06	-4.48875e-10	-0.984232
54651387	chr12:54651387:C:T	1.07793e-16	-1.79176	-1.29047	1.36851e-10	-1.00483	-1.40764	3.90224e-06	-0.478386	-1.40198
54651423	chr12:54651423:G:A	6.37049e-15	-2.13863	3.13562	2.40177e-09	-2.24218	2.69477	5.02707e-05	-2.24092	2.91643
54652723	chr12:54652723:G:T	3.06897e-16	-1.86553	-0.170402	6.40601e-10	-0.455407	-0.413553	4.65009e-06	-1.30095	-0.404079
54652935	chr12:54652935:G:T	1.23622e-15	-4.48875e-10	-0.642637	9.75711e-10	-4.48875e-10	-0.448201	1.6245e-05	-4.48875e-10	-0.454128
54652943	chr12:54652943:C:T	1.01912e-16	-1.72343	-1.41491	1.36144e-10	-1.00749	-1.41016	2.53761e-06	-0.901607	-1.40909
54652957	chr12:54652957:T:G	6.07224e-16	-4.48875e-10	-1.35355	4.15197e-10	-4.48875e-10	-1.30261	6.92245e-06	-4.48875e-10	-1.30714
54653405	chr12:54653405:T:C	1.02181e-16	-1.83317	-1.30253	1.07481e-10	-1.29295	-1.3611	1.98254e-06	-1.19988	-1.35765
54653539	chr12:54653539:A:G	2.87085e-16	-2.1601	0.0574272	1.46939e-10	-1.9154	-0.425948	2.11978e-06	-2.24034	-0.25026
54653547	chr12:54653547:G:A	1.1269e-16	-2.11679	-0.921014	1.04747e-10	-1.55928	-1.12054	1.98985e-06	-1.48568	-1.06817
54653641	chr12:54653641:T:G	5.74783e-16	-4.48875e-10	-1.40845	3.70688e-10	-4.48875e-10	-1.41601	6.20883e-06	-4.48875e-10	-1.41594
54653866	chr12:54653866:C:T	1.91529e-16	-2.07784	-0.429568	8.44381e-11	-2.24209	-0.653263	1.50239e-06	-2.20509	-0.629768
54654172	chr12:54654172:T:A	6.91574e-17	-2.13013	-1.39594	3.96077e-11	-2.24208	-1.41026	6.71402e-07	-2.23132	-1.40898
54654776	chr12:54654776:G:A	6.52809e-16	-4.48875e-10	-1.28116	4.40814e-10	-4.48875e-10	-1.24274	7.37716e-06	-4.48875e-10	-1.24353
54654781	chr12:54654781:C:A	1.55372e-15	-4.48875e-10	-0.41404	1.17769e-09	-4.48875e-10	-0.260059	1.93245e-05	-4.48875e-10	-0.280541
54655606	chr12:54655606:A:G	2.28355e-16	-2.21617	-0.11538	1.53038e-10	-2.21309	-0.0875928	2.76685e-06	-2.19291	-0.0312945
54655631	chr12:54655631:T:C	3.25159e-16	-1.97813	-4.00186e-10	2.11401e-10	-1.97761	-4.00186e-10	3.14941e-06	-2.0947	-4.00186e-10
54655666	chr12:54655666:C:G	1.04249e-16	-2.18955	-0.926121	6.31919e-11	-2.15523	-1.02996	1.06079e-06	-2.22406	-0.958845
54656003	chr12:54656003:T:G	7.47398e-16	-4.48875e-10	-1.14585	4.49255e-10	-4.48875e-10	-1.22378	7.689e-06	-4.48875e-10	-1.20212
54656401	chr12:54656401:C:T	8.3419e-16	-1.03599	-4.00186e-10	2.83e-10	-1.68592	-4.00186e-10	1.08206e-05	-0.860465	-4.00186e-10
54656454	chr12:54656454:C:G	6.23044e-16	-4.48875e-10	-1.32783	3.89365e-10	-4.48875e-10	-1.36685	6.5927e-06	-4.48875e-10	-1.35595
54656712	chr12:54656712:C:G	1.51299e-16	-1.99367	-0.749513	6.55994e-11	-2.2174	-0.930406	1.18741e-06	-2.15652	-0.913626
54656979	chr12:54656979:C:T	1.21675e-16	-2.04682	-0.91427	2.74991e-10	-0.751517	-0.963113	2.10441e-06	-1.5235	-0.974377
54657034	chr12:54657034:G:T	1.56843e-15	-4.48875e-10	-0.404615	1.19061e-09	-4.48875e-10	-0.249148	1.95281e-05	-4.48875e-10	-0.270059
54657267	chr12:54657267:G:A	5.82106e-16	-4.48875e-10	-1.39579	3.73285e-10	-4.48875e-10	-1.40903	6.25638e-06	-4.48875e-10	-1.40831
54657863	chr12:54657863:T:C	7.60827e-17	-2.24264	-1.18799	5.63246e-11	-1.98792	-1.31231	7.74166e-07	-2.22054	-1.27734
54658009	chr12:54658009:G:A	6.173e-16	-4.48875e-10	-1.33709	3.85202e-10	-4.48875e-10	-1.3776	6.50393e-06	-4.48875e-10	-1.36951
54658881	chr12:54658881:C:T	1.68481e-16	-2.20777	-0.427857	9.67948e-11	-1.76923	-0.989546	1.9059e-06	-1.7155	-0.881459
54658899	chr12:54658899:C:T	7.91062e-16	-4.48875e-10	-1.08907	5.46339e-10	-4.48875e-10	-1.02813	9.14028e-06	-4.48875e-10	-1.02922
54659011	chr12:54659011:C:T	5.79206e-16	-4.48875e-10	-1.40079	3.71275e-10	-4.48875e-10	-1.41442	6.22026e-06	-4.48875e-10	-1.4141
54659390	chr12:54659390:C:T	1.87186e-16	-1.81084	-0.7195	1.47699e-10	-2.23509	-0.101099	2.29603e-06	-2.23918	-0.171557
54659525	chr12:54659525:A:G	6.10765e-17	-2.24594	-1.40438	4.72258e-11	-2.06883	-1.4076	9.33413e-07	-1.90052	-1.4103
54659543	chr12:54659543:C:T	2.14479e-15	-4.48875e-10	-0.0916513	1.1136e-09	-4.48875e-10	-0.316012	1.97872e-05	-4.48875e-10	-0.256881
54659601	chr12:54659601:G:C	2.5712e-16	-2.21291	-4.00186e-10	1.85433e-10	-2.10868	-4.00186e-10	3.36566e-06	-2.02829	-4.00186e-10
54659759	chr12:54659759:C:T	1.16871e-16	-2.21158	-0.789796	6.71601e-11	-2.18679	-0.937502	1.24855e-06	-2.18839	-0.831539
54659901	chr12:54659901:G:C	6.1862e-16	-4.48875e-10	-1.33495	4.17198e-10	-4.48875e-10	-1.29781	6.89147e-06	-4.48875e-10	-1.31163
54660187	chr12:54660187:G:T	2.4834e-16	-2.24765	-4.00186e-10	1.62494e-10	-2.24073	-4.00186e-10	3.2231e-06	-2.07157	-4.00186e-10
54660410	chr12:54660410:A:G	2.56544e-14	-1.59768	3.9877	6.55314e-09	-1.94146	3.39779	0.000157538	-1.92052	3.73827
54660478	chr12:54660478:A:G	2.49708e-16	-2.24215	-4.00186e-10	1.74785e-10	-2.16781	-4.00186e-10	2.88859e-06	-2.18115	-4.00186e-10
54660710	chr12:54660710:G:A	1.36472e-16	-2.01313	-0.833189	7.44862e-11	-1.94551	-1.07524	1.04817e-06	-2.24528	-0.949584
54661031	chr12:54661031:A:G	3.44385e-16	-1.92069	-4.00186e-10	4.24522e-10	-1.2804	-4.00186e-10	4.45474e-06	-1.74795	-4.00186e-10
54661397	chr12:54661397:G:A	1.13699e-14	-1.9284	3.50468	3.55552e-09	-2.11161	2.9565	7.86393e-05	-2.14569	3.26865
54661416	chr12:54661416:C:T	7.5202e-17	-2.11892	-1.32335	7.75506e-11	-1.70761	-1.27283	1.40062e-06	-1.6279	-1.2771
54661419	chr12:54661419:T:G	6.21266e-16	-4.48875e-10	-1.33069	4.02951e-10	-4.48875e-10	-1.33255	6.77678e-06	-4.48875e-10	-1.32841
54662040	chr12:54662040:A:G	5.71066e-16	-4.48875e-10	-1.41494	3.7262e-10	-4.48875e-10	-1.41081	6.2353e-06	-4.48875e-10	-1.41169
54662103	chr12:54662103:T:A	6.22267e-16	-4.48875e-10	-1.32908	3.89049e-10	-4.48875e-10	-1.36766	6.58785e-06	-4.48875e-10	-1.35669
54662227	chr12:54662227:A:G	6.21657e-17	-2.23766	-1.39499	4.69406e-11	-2.12689	-1.3556	8.42215e-07	-2.03255	-1.38109
54662513	chr12:54662513:T:C	5.73228e-16	-4.48875e-10	-1.41116	3.76084e-10	-4.48875e-10	-1.40156	6.27811e-06	-4.48875e-10	-1.40485
54663068	chr12:54663068:TA:T	1.68688e-16	-1.91668	-0.71771	5.36601e-10	-0.313893	-0.73222	3.15191e-06	-1.31849	-0.775418
54663658	chr12:54663658:C:G	1.46099e-16	-2.21688	-0.561281	8.19406e-11	-2.19395	-0.731424	1.57781e-06	-2.18029	-0.605583
54663775	chr12:54663775:A:G	6.99675e-16	-4.48875e-10	-1.21183	4.27885e-10	-4.48875e-10	-1.27251	7.30682e-06	-4.48875e-10	-1.25311
54663955	chr12:54663955:T:A	6.23214e-17	-2.23937	-1.39077	4.15392e-11	-2.20503	-1.3997	7.33149e-07	-2.14707	-1.40525
54664063	chr12:54664063:A:G	5.84544e-16	-4.48875e-10	-1.39161	3.72214e-10	-4.48875e-10	-1.4119	6.25848e-06	-4.48875e-10	-1.40798
54664320	chr12:54664320:A:G	9.07303e-16	-4.48875e-10	-0.95197	5.35149e-10	-4.48875e-10	-1.04882	9.13065e-06	-4.48875e-10	-1.03028
54664429	chr12:54664429:C:G	8.66653e-17	-2.08492	-1.21547	9.52133e-11	-1.60472	-1.17053	1.74272e-06	-1.51847	-1.168
54664448	chr12:54664448:C:T	5.98478e-16	-4.48875e-10	-1.36806	3.96907e-10	-4.48875e-10	-1.34767	6.61447e-06	-4.48875e-10	-1.35266
54664527	chr12:54664527:T:C	1.53755e-16	-1.9763	-0.750784	4.51211e-10	-0.44669	-0.772743	2.7679e-06	-1.41286	-0.810964
54664539	chr12:54664539:G:A	1.61647e-16	-1.94535	-0.731682	4.96928e-10	-0.368925	-0.753998	2.97337e-06	-1.35949	-0.792732
54664667	chr12:54664667:T:C	1.16026e-16	-2.24167	-0.766957	6.82278e-11	-2.23614	-0.872377	1.43703e-06	-2.10346	-0.775875
54664927	chr12:54664927:G:A	1.1446e-16	-2.12583	-0.896393	2.68029e-10	-0.762144	-0.978128	2.08889e-06	-1.61553	-0.889755
54665118	chr12:54665118:G:T	7.89702e-14	-1.63415	5.14853	1.95496e-08	-1.96098	4.51032	0.000485872	-1.94037	4.8844
54665122	chr12:54665122:A:G	6.46582e-17	-2.21548	-1.37785	9.0599e-11	-1.45464	-1.37029	1.77205e-06	-1.29787	-1.37191
54665259	chr12:54665259:C:A	2.67851e-16	-2.17202	-4.00186e-10	1.66143e-10	-2.21852	-4.00186e-10	2.85989e-06	-2.19113	-4.00186e-10
54665371	chr12:54665371:C:A	7.12723e-17	-2.14399	-1.35194	4.09064e-11	-2.20653	-1.41356	7.24847e-07	-2.17406	-1.38965
54665489	chr12:54665489:C:A	2.50241e-16	-2.07351	-0.166516	3.157e-10	-1.28801	-0.288563	8.79974e-06	-0.870336	-0.196857
54665524	chr12:54665524:C:T	7.46903e-17	-2.07802	-1.37107	7.70428e-11	-1.64863	-1.33837	1.39795e-06	-1.56484	-1.34207
54666202	chr12:54666202:C:T	3.45417e-15	-4.48875e-10	0.38489	2.71571e-09	-4.48875e-10	0.57544	4.42781e-05	-4.48875e-10	0.548574
54666264	chr12:54666264:G:A	8.07706e-16	-4.48875e-10	-1.06825	5.13097e-10	-4.48875e-10	-1.0909	8.61451e-06	-4.48875e-10	-1.08847
54666273	chr12:54666273:C:T	6.5085e-13	-4.48875e-10	5.62359	2.09857e-07	-4.48875e-10	4.92281	0.00520733	-4.48875e-10	5.31591
54666764	chr12:54666764:A:T	1.91366e-16	-1.90835	-0.599911	7.55414e-10	-0.0212901	-0.682811	5.65815e-06	-0.849112	-0.659706
54666803	chr12:54666803:A:T	5.71398e-16	-4.48875e-10	-1.41436	3.79209e-10	-4.48875e-10	-1.39328	6.32536e-06	-4.48875e-10	-1.39735
54666880	chr12:54666880:T:C	3.9875e-16	-1.77411	-4.00186e-10	1.66336e-10	-2.21736	-4.00186e-10	2.70267e-06	-2.24768	-4.00186e-10
54667224	chr12:54667224:C:T	9.98966e-17	-2.1158	-1.04252	4.9793e-11	-2.24699	-1.1765	8.66895e-07	-2.22147	-1.16328
54667423	chr12:54667423:C:T	1.65155e-16	-1.95732	-0.698241	4.78963e-10	-0.342825	-0.816919	2.96397e-06	-1.32734	-0.828049
54667687	chr12:54667687:A:T	3.56414e-16	-2.24248	0.356123	3.94741e-10	-1.94682	0.593682	8.11701e-06	-1.83721	0.689252
54667711	chr12:54667711:C:T	6.7777e-17	-2.22609	-1.32014	6.08024e-11	-2.0087	-1.21504	1.24291e-06	-1.80454	-1.21992
54667831	chr12:54667831:C:T	1.03584e-16	-2.11566	-1.00641	5.12619e-11	-2.24698	-1.14744	8.93186e-07	-2.22143	-1.13345
54667936	chr12:54667936:A:G	2.48435e-16	-2.24726	-4.00186e-10	1.78559e-10	-2.14645	-4.00186e-10	3.1059e-06	-2.10861	-4.00186e-10
54668147	chr12:54668147:A:G	1.26808e-16	-2.04701	-0.872762	6.95118e-11	-1.98627	-1.1036	1.0076e-06	-2.24779	-0.986552
54668248	chr12:54668248:C:T	6.67755e-17	-2.19448	-1.36663	5.42575e-11	-1.94188	-1.39575	1.1405e-06	-1.71539	-1.39506
54668684	chr12:54668684:G:A	2.69779e-16	-2.16484	-4.00186e-10	1.71389e-10	-2.18743	-4.00186e-10	3.05644e-06	-2.12466	-4.00186e-10
54668999	chr12:54668999:G:A	2.50381e-16	-2.23946	-4.00186e-10	1.62189e-10	-2.2426	-4.00186e-10	2.71179e-06	-2.24431	-4.00186e-10
54669412	chr12:54669412:A:G	6.667e-17	-2.24241	-1.32028	4.81217e-11	-2.15678	-1.30086	7.90466e-07	-2.16739	-1.30965
54669560	chr12:54669560:A:G	1.53452e-16	-1.58343	-1.14563	7.00526e-11	-1.86543	-1.21669	2.08369e-06	-1.2914	-1.21637
54669697	chr12:54669697:T:C	1.62566e-16	-1.52413	-1.14723	7.3229e-11	-1.82032	-1.21746	2.23664e-06	-1.2199	-1.21704
54669724	chr12:54669724:T:C	8.95543e-16	-4.48875e-10	-0.965016	6.26636e-10	-4.48875e-10	-0.891001	1.04433e-05	-4.48875e-10	-0.89595
54670077	chr12:54670077:T:C	6.63373e-16	-4.48875e-10	-1.26511	4.18169e-10	-4.48875e-10	-1.29548	7.08721e-06	-4.48875e-10	-1.28362
54670237	chr12:54670237:C:T	2.4822e-16	-2.24813	-4.00186e-10	1.65003e-10	-2.2254	-4.00186e-10	2.75854e-06	-2.22722	-4.00186e-10
54670330	chr12:54670330:T:C	1.60512e-16	-2.116	-0.568081	8.68745e-11	-2.13661	-0.730298	1.43477e-06	-2.23179	-0.649123
54670705	chr12:54670705:G:A	6.76367e-17	-2.18858	-1.35972	5.5691e-11	-1.91796	-1.39359	1.17581e-06	-1.68751	-1.39245
54671414	chr12:54671414:C:T	1.4986e-16	-1.96174	-0.791008	8.52617e-11	-1.84407	-1.04157	1.10003e-06	-2.23125	-0.915322
54671611	chr12:54671611:G:A	1.063e-16	-2.13338	-0.96281	8.82136e-11	-1.90081	-0.950795	1.43523e-06	-1.91839	-0.9622
54671749	chr12:54671749:C:T	1.84074e-16	-1.4769	-1.07021	8.10272e-11	-1.78508	-1.1515	2.52222e-06	-1.16553	-1.15124
54672035	chr12:54672035:A:G	6.13396e-16	-4.48875e-10	-1.34344	3.82808e-10	-4.48875e-10	-1.38383	6.38615e-06	-4.48875e-10	-1.38778
54672464	chr12:54672464:CACTT:C	7.18293e-16	-4.48875e-10	-1.18557	4.8902e-10	-4.48875e-10	-1.13896	8.07449e-06	-4.48875e-10	-1.15321
54673243	chr12:54673243:G:C	1.97113e-16	-2.14711	-0.331561	1.02261e-10	-2.16268	-0.541157	1.79617e-06	-2.21927	-0.436983
54673556	chr12:54673556:T:C	1.94165e-16	-2.07683	-0.41691	9.91582e-11	-2.03422	-0.700427	1.53607e-06	-2.2476	-0.565083
54673683	chr12:54673683:G:A	4.74509e-16	-2.1852	0.585034	2.9508e-10	-1.77415	0.130032	5.01722e-06	-1.8621	0.233057
54673931	chr12:54673931:C:A	5.72114e-16	-4.48875e-10	-1.41311	3.79286e-10	-4.48875e-10	-1.39308	6.34383e-06	-4.48875e-10	-1.39443
54674139	chr12:54674139:G:T	3.48387e-16	-2.18038	0.271245	2.30454e-10	-1.75815	-0.133166	3.8753e-06	-1.8458	-0.0414923
54674187	chr12:54674187:T:C	1.17389e-15	-4.48875e-10	-0.694368	8.78915e-10	-4.48875e-10	-0.552679	1.42154e-05	-4.48875e-10	-0.58759
54674378	chr12:54674378:G:A	4.07063e-16	-2.20663	0.453148	2.49816e-10	-1.82515	0.0145035	4.24545e-06	-1.91015	0.114081
54674451	chr12:54674451:T:A	4.13283e-16	-2.20374	0.465422	2.55054e-10	-1.81641	0.0265216	4.33095e-06	-1.90219	0.126061
54674524	chr12:54674524:CTTTTTTCTTT:C	1.41399e-16	-1.94014	-0.870718	4.44943e-10	-0.283642	-0.949779	2.69371e-06	-1.2881	-0.962895
54674606	chr12:54674606:C:G	4.49553e-16	-2.17767	0.52348	2.85137e-10	-1.75342	0.0750172	4.83941e-06	-1.84224	0.177119
54674812	chr12:54674812:C:T	1.06748e-16	-1.88636	-1.20562	5.00343e-10	0.100749	-1.21682	3.53446e-06	-0.768513	-1.21084
54674918	chr12:54674918:A:G	3.95825e-16	-2.11654	0.335064	2.79573e-10	-1.61653	-0.0815778	4.7166e-06	-1.70442	0.0135952
54675783	chr12:54675783:A:C	2.78282e-16	-2.13381	-4.00186e-10	2.06075e-10	-2.00313	-4.00186e-10	2.81745e-06	-2.20608	-4.00186e-10
54675835	chr12:54675835:A:G	3.33745e-16	-2.11901	0.166944	2.41129e-10	-1.62135	-0.224682	4.03677e-06	-1.71005	-0.13642
54675883	chr12:54675883:C:G	6.28685e-16	-4.48875e-10	-1.31882	3.98796e-10	-4.48875e-10	-1.34292	6.74157e-06	-4.48875e-10	-1.33362
54676135	chr12:54676135:AG:A	3.51585e-16	-2.10839	0.208399	2.54469e-10	-1.60328	-0.188904	4.2645e-06	-1.69269	-0.0989024
54677000	chr12:54677000:T:C	3.85439e-16	-2.13167	0.323609	2.68106e-10	-1.64969	-0.090298	4.53092e-06	-1.73431	0.00332143
54677259	chr12:54677259:C:G	4.24392e-16	-1.71179	-4.00186e-10	2.38735e-10	-1.85601	-4.00186e-10	3.87273e-06	-1.88795	-4.00186e-10
54677301	chr12:54677301:GAAT:G	6.64795e-16	-4.48875e-10	-1.26297	4.16233e-10	-4.48875e-10	-1.30012	7.05235e-06	-4.48875e-10	-1.28855
54677453	chr12:54677453:T:A	1.6081e-15	-4.48875e-10	-0.379637	1.20672e-09	-4.48875e-10	-0.235707	1.99402e-05	-4.48875e-10	-0.249177
54677482	chr12:54677482:A:G	1.59113e-15	-4.48875e-10	-0.390249	1.19315e-09	-4.48875e-10	-0.247012	1.97168e-05	-4.48875e-10	-0.260443
54677598	chr12:54677598:C:T	1.19865e-16	-2.06504	-0.911045	5.60655e-11	-2.23782	-1.06702	9.92754e-07	-2.19618	-1.053
54678106	chr12:54678106:G:A	1.1426e-16	-2.24796	-0.776012	6.78192e-11	-2.21196	-0.902567	1.28878e-06	-2.11828	-0.869942
54678282	chr12:54678282:C:T	1.11232e-16	-1.93151	-1.11932	1.54089e-10	-1.13057	-1.16326	3.50011e-06	-0.842001	-1.14712
54678652	chr12:54678652:C:T	1.05769e-12	-4.48875e-10	6.10915	3.36742e-07	-4.48875e-10	5.3957	0.00849233	-4.48875e-10	5.805
54678809	chr12:54678809:C:T	1.25834e-16	-1.81649	-1.11099	1.32158e-10	-1.36265	-1.08472	2.17646e-06	-1.39962	-1.0646
54678919	chr12:54678919:G:A	1.11834e-16	-2.24778	-0.797649	7.62892e-11	-2.17441	-0.82243	1.32672e-06	-2.09281	-0.866398
54679221	chr12:54679221:G:A	1.12655e-16	-1.67128	-1.36684	3.14964e-10	-0.225886	-1.35302	2.68175e-06	-0.901946	-1.3535
54679377	chr12:54679377:G:T	9.31376e-17	-1.83166	-1.39671	2.34342e-10	-0.496961	-1.37762	2.09962e-06	-1.12107	-1.37908
54680064	chr12:54680064:T:A	8.66535e-17	-1.92162	-1.37891	1.88185e-10	-0.727811	-1.36613	1.79359e-06	-1.29111	-1.36658
54680191	chr12:54680191:G:A	1.64503e-16	-2.21795	-0.441566	1.02581e-10	-2.24228	-0.458439	1.9334e-06	-2.20448	-0.378152
54680222	chr12:54680222:T:C	1.02923e-16	-1.84779	-1.28068	5.36122e-11	-2.01929	-1.3303	1.34312e-06	-1.61792	-1.32899
54680351	chr12:54680351:G:T	5.3803e-15	-4.48875e-10	0.828053	4.22324e-09	-4.48875e-10	1.01699	6.9363e-05	-4.48875e-10	0.997439
54680377	chr12:54680377:TTATTCAACTGTAAGGACAAGATCAGC:T	5.70178e-15	-4.48875e-10	0.886087	4.48285e-09	-4.48875e-10	1.07665	7.36252e-05	-4.48875e-10	1.05707
54680652	chr12:54680652:C:G	8.52878e-17	-2.13702	-1.17939	1.45404e-10	-1.15215	-1.19971	1.30543e-06	-1.7806	-1.19479
54680747	chr12:54680747:C:T	1.06746e-16	-2.09662	-0.995373	6.38671e-11	-1.98105	-1.19352	9.05773e-07	-2.24819	-1.09269
54680803	chr12:54680803:A:G	8.38719e-17	-2.15025	-1.1829	1.39125e-10	-1.19298	-1.20301	1.2665e-06	-1.80742	-1.19824
54681221	chr12:54681221:C:T	6.05025e-16	-4.48875e-10	-1.35718	3.79641e-10	-4.48875e-10	-1.39214	6.33698e-06	-4.48875e-10	-1.39551
54681336	chr12:54681336:G:A	5.53351e-13	-4.48875e-10	5.4613	1.81339e-07	-4.48875e-10	4.77676	0.00447923	-4.48875e-10	5.16529
54681653	chr12:54681653:G:A	1.04986e-16	-2.09377	-1.01485	6.32331e-11	-1.97688	-1.20766	8.90391e-07	-2.24823	-1.10978
54681990	chr12:54681990:A:G	7.65381e-17	-2.1366	-1.28806	1.31858e-10	-1.14809	-1.30156	1.17968e-06	-1.77811	-1.29856
54682812	chr12:54682812:C:G	8.05796e-17	-2.11462	-1.25858	1.4447e-10	-1.08482	-1.27347	1.26818e-06	-1.7342	-1.27013
54683153	chr12:54683153:G:A	1.25821e-16	-1.75306	-1.17453	1.3569e-10	-1.27398	-1.14701	2.22469e-06	-1.31234	-1.12996
54683277	chr12:54683277:C:T	9.91212e-17	-1.86972	-1.29638	5.26521e-11	-2.02632	-1.34134	1.31135e-06	-1.63089	-1.33997
54683531	chr12:54683531:G:A	9.50054e-17	-1.88335	-1.32517	2.17886e-10	-0.641514	-1.30588	2.03849e-06	-1.22291	-1.30679
54683641	chr12:54683641:C:T	8.08253e-17	-2.24442	-1.12573	8.03692e-11	-1.69481	-1.24993	1.52832e-06	-1.58998	-1.22776
54683661	chr12:54683661:A:G	1.17429e-16	-1.93969	-1.05692	7.12019e-11	-1.82818	-1.23767	8.74191e-07	-2.22737	-1.14901
54683900	chr12:54683900:C:T	2.66379e-16	-2.17753	-4.00186e-10	2.02521e-10	-2.02052	-4.00186e-10	3.32145e-06	-2.04151	-4.00186e-10
54683968	chr12:54683968:C:T	1.43056e-16	-1.48381	-1.3154	5.77331e-11	-2.22282	-1.05272	9.51773e-07	-2.2074	-1.08395
54684801	chr12:54684801:G:A	2.73937e-16	-1.13538	-1.01417	3.31649e-10	-0.238104	-1.28919	2.82179e-06	-0.987519	-1.21703
54685000	chr12:54685000:G:A	2.56851e-16	-2.22801	0.0140566	1.15966e-10	-2.1663	-0.411774	2.22442e-06	-2.11855	-0.323873
54685146	chr12:54685146:A:T	1.30863e-16	-2.14109	-0.747202	7.24223e-11	-2.2118	-0.837054	1.14574e-06	-2.24816	-0.857707
54685398	chr12:54685398:C:T	6.8442e-17	-2.12076	-1.4157	4.9204e-11	-2.03372	-1.40167	8.89732e-07	-1.95623	-1.40252
54685570	chr12:54685570:G:A	2.17143e-16	-2.19506	-0.186834	1.32647e-10	-2.24818	-0.195494	2.48272e-06	-2.22913	-0.103429
54685885	chr12:54685885:C:T	7.91609e-15	-4.48875e-10	1.21421	6.366e-09	-4.48875e-10	1.42736	0.000104044	-4.48875e-10	1.4029
54685900	chr12:54685900:G:C	1.15465e-16	-2.13419	-0.879289	6.42331e-11	-2.20804	-0.960813	1.01448e-06	-2.24825	-0.979297
54685927	chr12:54685927:G:C	1.37731e-15	-4.48875e-10	-0.534556	7.16806e-10	-4.48875e-10	-0.756562	1.26344e-05	-4.48875e-10	-0.705489
54686205	chr12:54686205:A:G	1.63272e-16	-1.70324	-0.963791	3.93219e-10	-0.353811	-1.00319	2.42786e-06	-1.34594	-1.00896
54686314	chr12:54686314:A:G	1.42505e-15	-2.12379	1.6233	5.28195e-10	-2.16347	1.10157	1.08442e-05	-2.15905	1.30077
54686597	chr12:54686597:A:C	6.0904e-17	-2.24481	-1.40834	4.07648e-11	-2.24806	-1.37549	7.10807e-07	-2.21213	-1.37114
54686735	chr12:54686735:G:T	5.85324e-15	-4.48875e-10	0.912305	4.69277e-09	-4.48875e-10	1.12241	7.66977e-05	-4.48875e-10	1.09796
54686822	chr12:54686822:G:C	5.85816e-15	-4.48875e-10	0.913145	4.73283e-09	-4.48875e-10	1.13091	7.67818e-05	-4.48875e-10	1.09905
54687016	chr12:54687016:A:G	6.113e-15	-4.48875e-10	0.955727	4.91099e-09	-4.48875e-10	1.16786	8.02558e-05	-4.48875e-10	1.1433
54687400	chr12:54687400:G:A	1.12859e-15	-4.48875e-10	-0.733726	7.03341e-10	-4.48875e-10	-0.775525	1.17974e-05	-4.48875e-10	-0.774034
54687664	chr12:54687664:GC:G	6.29154e-17	-2.21311	-1.40755	6.30131e-11	-1.77258	-1.41545	1.0299e-06	-1.79679	-1.41566
54687752	chr12:54687752:A:G	1.4227e-15	-4.48875e-10	-0.502132	7.38666e-10	-4.48875e-10	-0.726521	1.30358e-05	-4.48875e-10	-0.674214
54687754	chr12:54687754:TG:T	8.47851e-16	-4.48875e-10	-1.01974	5.97455e-10	-4.48875e-10	-0.938689	9.68016e-06	-4.48875e-10	-0.971837
54687772	chr12:54687772:G:A	4.77206e-16	-1.5945	-4.00186e-10	2.64829e-10	-1.75228	-4.00186e-10	5.5304e-06	-1.53166	-4.00186e-10
54687822	chr12:54687822:C:T	5.76247e-16	-4.48875e-10	-1.40591	3.78444e-10	-4.48875e-10	-1.3953	6.32177e-06	-4.48875e-10	-1.39792
54687899	chr12:54687899:T:C	4.43524e-16	-1.66769	-4.00186e-10	1.86718e-10	-2.10177	-4.00186e-10	3.01476e-06	-2.1384	-4.00186e-10
54688300	chr12:54688300:T:C	6.48656e-17	-2.20694	-1.38319	4.54014e-11	-2.13959	-1.37623	7.40462e-07	-2.16618	-1.37621
54689049	chr12:54689049:A:G	6.83192e-17	-2.21797	-1.32028	4.2076e-11	-2.22164	-1.37025	7.04785e-07	-2.23683	-1.35494
54689236	chr12:54689236:A:T	1.72894e-16	-1.70721	-0.902559	5.77684e-11	-2.16262	-1.11231	1.05378e-06	-2.13148	-1.05805
54689325	chr12:54689325:T:A	9.43739e-17	-1.82688	-1.38831	5.52009e-11	-1.94211	-1.37827	1.15484e-06	-1.7066	-1.39135
54689421	chr12:54689421:C:G	5.7047e-16	-4.48875e-10	-1.41599	3.7819e-10	-4.48875e-10	-1.39597	6.28315e-06	-4.48875e-10	-1.40404
54689495	chr12:54689495:T:C	2.48409e-16	-2.24737	-4.00186e-10	2.31886e-10	-1.88512	-4.00186e-10	3.74676e-06	-1.92102	-4.00186e-10
54689565	chr12:54689565:C:T	6.13906e-17	-2.24745	-1.39774	3.91496e-11	-2.24801	-1.41597	6.86169e-07	-2.20295	-1.41559
54689690	chr12:54689690:G:A	6.05298e-16	-4.48875e-10	-1.35673	3.80071e-10	-4.48875e-10	-1.39101	6.39215e-06	-4.48875e-10	-1.38684
54689782	chr12:54689782:A:C	5.89751e-16	-4.48875e-10	-1.38275	3.90171e-10	-4.48875e-10	-1.36478	6.50857e-06	-4.48875e-10	-1.36879
54690127	chr12:54690127:T:C	6.11909e-17	-2.24779	-1.40066	3.91732e-11	-2.2477	-1.41567	6.88134e-07	-2.19976	-1.41593
54690200	chr12:54690200:G:A	5.73643e-16	-4.48875e-10	-1.41044	3.70757e-10	-4.48875e-10	-1.41582	6.21009e-06	-4.48875e-10	-1.41574
54690472	chr12:54690472:G:C	9.46235e-17	-1.8528	-1.35974	3.60075e-10	-0.235381	-1.20967	2.19743e-06	-1.20798	-1.24664
54690494	chr12:54690494:G:A	6.21002e-17	-2.24787	-1.38582	3.92424e-11	-2.24672	-1.41489	6.98094e-07	-2.18894	-1.41237
54690687	chr12:54690687:G:A	7.65445e-17	-2.20042	-1.22415	7.36405e-11	-1.66438	-1.3678	1.2166e-06	-1.69289	-1.35296
54691538	chr12:54691538:C:T	8.98463e-17	-2.22557	-1.03877	7.26822e-11	-1.74914	-1.29613	1.21626e-06	-1.77782	-1.26832
54691694	chr12:54691694:A:G	7.69309e-17	-2.04766	-1.37188	4.64847e-11	-2.13388	-1.35836	8.92213e-07	-1.98115	-1.37482
54692049	chr12:54692049:T:A	8.51354e-17	-1.93914	-1.37906	2.88732e-10	-0.41724	-1.24863	1.84075e-06	-1.35033	-1.28141
54692333	chr12:54692333:G:A	8.2221e-17	-2.11792	-1.23512	2.26296e-10	-0.77336	-1.13616	1.64485e-06	-1.57837	-1.1659
54692354	chr12:54692354:T:C	9.08055e-17	-2.0346	-1.21913	2.46273e-10	-0.622718	-1.20221	1.74095e-06	-1.47635	-1.21113
54692497	chr12:54692497:G:A	8.25764e-17	-2.12439	-1.22433	2.24324e-10	-0.795582	-1.12269	1.64172e-06	-1.59317	-1.153
54692533	chr12:54692533:C:G	8.59752e-17	-1.95587	-1.35252	5.67764e-11	-1.9388	-1.35345	1.04415e-06	-1.8377	-1.36101
54692537	chr12:54692537:C:T	8.62188e-17	-1.92595	-1.37961	2.96614e-10	-0.389076	-1.24986	1.87631e-06	-1.33016	-1.28245
54692810	chr12:54692810:C:A	8.8793e-17	-2.22853	-1.04761	7.17476e-11	-1.75715	-1.30107	1.18977e-06	-1.79435	-1.2738
54693294	chr12:54693294:G:A	5.71034e-16	-4.48875e-10	-1.415	3.82481e-10	-4.48875e-10	-1.38469	6.34001e-06	-4.48875e-10	-1.39504
54693952	chr12:54693952:G:GATA	6.58576e-16	-4.48875e-10	-1.27237	4.30178e-10	-4.48875e-10	-1.26717	7.07345e-06	-4.48875e-10	-1.28557
54693955	chr12:54693955:A:T	6.60414e-16	-4.48875e-10	-1.26958	4.31417e-10	-4.48875e-10	-1.26429	7.0925e-06	-4.48875e-10	-1.28288
54693957	chr12:54693957:A:ATAGCT	6.52797e-16	-4.48875e-10	-1.28118	4.26351e-10	-4.48875e-10	-1.27611	7.01452e-06	-4.48875e-10	-1.29393
54694013	chr12:54694013:T:A	8.1733e-17	-2.13035	-1.22864	2.18733e-10	-0.815574	-1.12794	1.61153e-06	-1.60674	-1.15799
54694078	chr12:54694078:C:T	1.42657e-15	-0.499422	-4.00186e-10	5.75175e-10	-0.976694	-4.00186e-10	1.20694e-05	-0.751243	-4.00186e-10
54694893	chr12:54694893:A:C	9.06538e-17	-1.87855	-1.37685	3.35497e-10	-0.272006	-1.24375	2.04761e-06	-1.24821	-1.27704
54694911	chr12:54694911:A:G	7.24324e-16	-4.48875e-10	-1.17721	4.79222e-10	-4.48875e-10	-1.1592	7.94909e-06	-4.48875e-10	-1.16886
54694936	chr12:54694936:T:A	8.6682e-17	-1.92597	-1.37423	3.01236e-10	-0.384861	-1.23861	1.90005e-06	-1.32771	-1.27232
54694939	chr12:54694939:T:C	8.07815e-16	-4.48875e-10	-1.06811	4.94402e-10	-4.48875e-10	-1.12802	8.34471e-06	-4.48875e-10	-1.12029
54695706	chr12:54695706:G:A	2.72444e-16	-2.15501	-4.00186e-10	1.6248e-10	-2.24082	-4.00186e-10	2.74407e-06	-2.23247	-4.00186e-10
54695756	chr12:54695756:C:T	9.02211e-17	-2.01973	-1.24045	1.83167e-10	-0.831064	-1.28991	1.22284e-06	-1.77726	-1.26348
54695921	chr12:54695921:T:A	5.73011e-16	-4.48875e-10	-1.41154	3.87788e-10	-4.48875e-10	-1.37091	6.41296e-06	-4.48875e-10	-1.38359
54696019	chr12:54696019:T:C	2.77861e-16	-2.13533	-4.00186e-10	1.63495e-10	-2.23458	-4.00186e-10	2.76805e-06	-2.22377	-4.00186e-10
54696512	chr12:54696512:T:C	6.2034e-17	-2.23844	-1.39632	3.98687e-11	-2.22988	-1.41589	7.34799e-07	-2.13439	-1.41568
54696788	chr12:54696788:C:T	9.36223e-17	-2.03664	-1.18654	2.53163e-10	-0.629938	-1.1674	1.7961e-06	-1.47974	-1.17656
54697269	chr12:54697269:A:G	1.31098e-15	-1.54381	0.95989	7.45897e-10	-1.14833	0.431548	8.13724e-06	-1.7441	0.598634
54697446	chr12:54697446:G:A	6.68256e-16	-4.48875e-10	-1.25777	4.16587e-10	-4.48875e-10	-1.29927	7.0132e-06	-4.48875e-10	-1.29412
54697573	chr12:54697573:G:A	8.34261e-17	-1.97579	-1.36269	5.52303e-11	-1.95529	-1.36457	1.01513e-06	-1.85554	-1.37135
54697654	chr12:54697654:T:C	1.05591e-16	-1.92321	-1.17966	2.22858e-10	-0.786094	-1.13874	1.47145e-06	-1.7342	-1.12147
54698105	chr12:54698105:G:A	6.46412e-17	-2.24812	-1.34548	4.03672e-11	-2.23252	-1.40083	7.40938e-07	-2.14867	-1.39309
54698240	chr12:54698240:C:G	1.27533e-15	-1.80355	1.19206	4.92782e-10	-1.92875	0.797454	1.40226e-05	-1.53589	0.934641
54698521	chr12:54698521:C:T	1.14235e-15	-2.18648	1.46488	4.92601e-10	-2.14142	1.00976	1.124e-05	-1.97657	1.15414
54698590	chr12:54698590:A:T	7.2933e-17	-2.20263	-1.27028	5.90277e-11	-2.18573	-1.06763	9.24483e-07	-2.20523	-1.1152
54698752	chr12:54698752:C:T	7.34199e-16	-4.48875e-10	-1.16367	4.99229e-10	-4.48875e-10	-1.1183	8.24902e-06	-4.48875e-10	-1.13182
54698761	chr12:54698761:G:T	5.71953e-16	-4.48875e-10	-1.41339	3.70731e-10	-4.48875e-10	-1.41589	6.20866e-06	-4.48875e-10	-1.41597
54698918	chr12:54698918:C:T	7.03087e-16	-4.48875e-10	-1.20697	5.01788e-10	-4.48875e-10	-1.11319	8.287e-06	-4.48875e-10	-1.12723
54699115	chr12:54699115:A:G	1.631e-16	-2.13199	-0.536094	6.99478e-11	-2.06854	-1.01507	1.36338e-06	-2.01726	-0.914688
54699166	chr12:54699166:G:A	7.06568e-17	-2.10403	-1.40058	5.04225e-11	-2.11483	-1.2961	9.66262e-07	-1.94913	-1.3271
54699653	chr12:54699653:G:A	1.68108e-16	-1.78368	-0.854159	1.27239e-10	-1.32869	-1.15661	1.3351e-06	-1.88756	-1.06535
54700725	chr12:54700725:T:C	1.82516e-15	-4.48875e-10	-0.253024	1.37693e-09	-4.48875e-10	-0.103755	2.27172e-05	-4.48875e-10	-0.118794
54700756	chr12:54700756:G:A	5.70469e-16	-4.48875e-10	-1.41599	3.73054e-10	-4.48875e-10	-1.40964	6.26363e-06	-4.48875e-10	-1.40716
54701058	chr12:54701058:G:C	1.4455e-16	-1.80509	-0.983726	1.09045e-10	-1.48235	-1.15726	1.18064e-06	-1.94418	-1.13168
54701364	chr12:54701364:G:A	3.26583e-16	-1.97376	-4.00186e-10	2.10709e-10	-1.98089	-4.00186e-10	3.74914e-06	-1.92039	-4.00186e-10
54701746	chr12:54701746:G:C	5.90223e-16	-4.48875e-10	-1.38195	3.76343e-10	-4.48875e-10	-1.40087	6.30974e-06	-4.48875e-10	-1.39982
54701753	chr12:54701753:C:G	8.66948e-17	-2.18108	-1.11898	5.47414e-11	-2.05697	-1.27177	7.79306e-07	-2.23906	-1.25221
54701878	chr12:54701878:G:A	2.06963e-15	-2.18863	2.06131	8.36004e-10	-2.1419	1.53917	1.93521e-05	-1.98457	1.70546
54702011	chr12:54702011:C:T	1.2629e-15	-4.48875e-10	-0.621282	9.17723e-10	-4.48875e-10	-0.509472	1.48684e-05	-4.48875e-10	-0.542679
54702109	chr12:54702109:G:A	1.13524e-16	-1.83045	-1.19998	7.68219e-11	-1.79935	-1.19053	1.45097e-06	-1.68429	-1.18539
54702244	chr12:54702244:A:G	6.05497e-17	-2.24736	-1.41163	4.16029e-11	-2.23279	-1.37041	7.4737e-07	-2.15123	-1.38188
54702320	chr12:54702320:A:G	1.9849e-15	-2.18368	2.01456	8.05582e-10	-2.13511	1.49531	1.86919e-05	-1.97418	1.66036
54702328	chr12:54702328:A:C	2.32229e-15	-4.48875e-10	-0.012139	1.29945e-09	-4.48875e-10	-0.161674	2.23884e-05	-4.48875e-10	-0.133371
54702726	chr12:54702726:ACCATGTATCCATTAGTTATAATGGAT:A	1.27221e-16	-1.73311	-1.18341	8.65498e-11	-1.70097	-1.16968	1.65406e-06	-1.57452	-1.16416
54702905	chr12:54702905:T:C	1.91753e-16	-1.09243	-1.4138	9.02455e-11	-1.41293	-1.41591	2.74633e-06	-0.81577	-1.41588
54702993	chr12:54702993:G:A	1.82234e-15	-4.48875e-10	-0.25457	1.37467e-09	-4.48875e-10	-0.105397	2.268e-05	-4.48875e-10	-0.120431
54703131	chr12:54703131:T:G	1.39408e-15	-1.86901	1.34655	5.3996e-10	-1.97702	0.937152	1.48713e-05	-1.62396	1.08148
54703190	chr12:54703190:T:C	1.6827e-16	-2.00674	-0.630136	7.52726e-11	-1.93251	-1.07774	1.48124e-06	-1.86233	-0.986705
54703621	chr12:54703621:C:T	3.8576e-16	-1.69145	-0.115781	2.48875e-10	-1.67141	-0.143001	4.8729e-06	-1.54071	-0.117513
54704008	chr12:54704008:T:C	2.50083e-16	-2.24065	-4.00186e-10	1.85714e-10	-2.10716	-4.00186e-10	3.25634e-06	-2.06131	-4.00186e-10
54704655	chr12:54704655:A:T	6.0662e-16	-4.48875e-10	-1.35454	4.32628e-10	-4.48875e-10	-1.26149	7.06187e-06	-4.48875e-10	-1.2872
54704731	chr12:54704731:G:A	6.73563e-17	-2.19198	-1.36047	5.05778e-11	-2.19903	-1.20882	9.12141e-07	-2.08442	-1.24946
54704907	chr12:54704907:A:G	2.78267e-16	-2.13386	-4.00186e-10	1.64566e-10	-2.22806	-4.00186e-10	2.95275e-06	-2.15918	-4.00186e-10
54705308	chr12:54705308:T:G	2.67274e-16	-2.17417	-4.00186e-10	1.61729e-10	-2.24544	-4.00186e-10	2.72512e-06	-2.2394	-4.00186e-10
54705379	chr12:54705379:T:G	1.34033e-16	-1.83137	-1.03299	3.73425e-10	-0.825107	-0.583544	2.3182e-06	-1.74867	-0.652455
54705692	chr12:54705692:C:G	1.45495e-16	-1.70507	-1.07723	9.84071e-11	-1.67127	-1.07098	1.89028e-06	-1.54095	-1.06424
54705711	chr12:54705711:G:A	5.70913e-16	-4.48875e-10	-1.41521	3.71118e-10	-4.48875e-10	-1.41485	6.21416e-06	-4.48875e-10	-1.41509
54705853	chr12:54705853:C:T	7.22502e-16	-4.48875e-10	-1.17973	4.42607e-10	-4.48875e-10	-1.23869	7.45443e-06	-4.48875e-10	-1.23311
54706418	chr12:54706418:T:C	7.42381e-16	-4.48875e-10	-1.15258	4.54223e-10	-4.48875e-10	-1.21278	7.68698e-06	-4.48875e-10	-1.20239
54706574	chr12:54706574:T:C	2.80349e-16	-2.12641	-4.00186e-10	1.64077e-10	-2.23103	-4.00186e-10	2.93414e-06	-2.1655	-4.00186e-10
54706707	chr12:54706707:G:A	2.80703e-16	-1.73861	-0.386544	2.90864e-10	-1.36166	-0.29685	2.51079e-06	-1.98429	-0.337031
54706752	chr12:54706752:C:A	2.76498e-16	-1.74927	-0.390974	2.85656e-10	-1.37581	-0.30077	2.48077e-06	-1.99204	-0.341309
54706840	chr12:54706840:A:G	6.0272e-17	-2.2481	-1.41548	4.07584e-11	-2.23646	-1.38724	7.29598e-07	-2.16098	-1.3962
54706851	chr12:54706851:A:C	6.17535e-16	-4.48875e-10	-1.33671	4.11228e-10	-4.48875e-10	-1.31222	6.85545e-06	-4.48875e-10	-1.31687
54707120	chr12:54707120:T:C	5.7336e-16	-4.48875e-10	-1.41093	3.71854e-10	-4.48875e-10	-1.41287	6.21238e-06	-4.48875e-10	-1.41537
54707252	chr12:54707252:T:C	6.17441e-16	-4.48875e-10	-1.33686	4.11158e-10	-4.48875e-10	-1.31239	6.85432e-06	-4.48875e-10	-1.31704
54707347	chr12:54707347:G:A	6.06125e-16	-4.48875e-10	-1.35536	4.02308e-10	-4.48875e-10	-1.33415	6.71041e-06	-4.48875e-10	-1.33826
54707407	chr12:54707407:A:T	1.37625e-16	-1.6544	-1.18351	8.66956e-11	-1.64386	-1.2251	1.6723e-06	-1.51192	-1.21579
54707423	chr12:54707423:C:T	5.71302e-16	-4.48875e-10	-1.41453	3.73582e-10	-4.48875e-10	-1.40823	6.22657e-06	-4.48875e-10	-1.41309
54707491	chr12:54707491:G:A	6.07865e-16	-4.48875e-10	-1.35249	4.34136e-10	-4.48875e-10	-1.25801	7.08541e-06	-4.48875e-10	-1.28388
54707532	chr12:54707532:G:C	2.29281e-15	-4.48875e-10	-0.0249117	1.73196e-09	-4.48875e-10	0.125643	2.87109e-05	-4.48875e-10	0.115361
54707817	chr12:54707817:G:A	1.33592e-16	-1.68094	-1.18672	8.41923e-11	-1.67011	-1.22816	1.61982e-06	-1.54074	-1.21885
54707849	chr12:54707849:G:A	5.70527e-16	-4.48875e-10	-1.41589	3.77705e-10	-4.48875e-10	-1.39725	6.27452e-06	-4.48875e-10	-1.40542
54708069	chr12:54708069:T:G	9.10691e-16	-4.48875e-10	-0.948243	5.71524e-10	-4.48875e-10	-0.983061	9.56467e-06	-4.48875e-10	-0.983839
54708363	chr12:54708363:C:T	5.70656e-16	-4.48875e-10	-1.41566	3.71422e-10	-4.48875e-10	-1.41403	6.21854e-06	-4.48875e-10	-1.41438
54708463	chr12:54708463:A:T	5.85905e-16	-4.48875e-10	-1.38929	3.74426e-10	-4.48875e-10	-1.40597	6.27664e-06	-4.48875e-10	-1.40508
54708700	chr12:54708700:T:A	7.45298e-17	-2.12186	-1.32939	6.14414e-11	-1.95502	-1.25826	1.07331e-06	-1.89577	-1.2754
54708848	chr12:54708848:A:C	7.466e-16	-4.48875e-10	-1.14692	4.57082e-10	-4.48875e-10	-1.2065	7.7244e-06	-4.48875e-10	-1.19753
54708928	chr12:54708928:T:C	6.17441e-16	-4.48875e-10	-1.33686	4.11158e-10	-4.48875e-10	-1.31239	6.85432e-06	-4.48875e-10	-1.31704
54709045	chr12:54709045:A:G	9.23804e-17	-1.94818	-1.28835	6.54014e-11	-1.83019	-1.32063	1.19143e-06	-1.75248	-1.31428
54709050	chr12:54709050:T:C	6.06692e-17	-2.245	-1.41201	3.95057e-11	-2.24437	-1.41055	6.9953e-07	-2.18542	-1.41384
54709295	chr12:54709295:T:G	9.30958e-17	-1.93108	-1.29774	6.5989e-11	-1.81334	-1.32854	1.20333e-06	-1.73401	-1.32281
54709339	chr12:54709339:G:A	6.86821e-17	-2.17504	-1.35792	5.43235e-11	-2.10844	-1.22797	8.4454e-07	-2.1501	-1.26078
54709370	chr12:54709370:G:A	6.61231e-17	-2.17779	-1.39314	4.98365e-11	-2.11964	-1.30298	7.8253e-07	-2.15989	-1.32725
54709414	chr12:54709414:G:A	6.90713e-17	-2.17637	-1.35094	5.4905e-11	-2.11023	-1.21553	8.52994e-07	-2.1515	-1.24941
54709838	chr12:54709838:T:A	5.50781e-16	-1.5814	0.130288	2.22227e-10	-1.6299	-0.297771	4.98662e-06	-1.49195	-0.143213
54709905	chr12:54709905:T:C	9.14661e-16	-4.48875e-10	-0.943894	5.52501e-10	-4.48875e-10	-1.01691	9.32867e-06	-4.48875e-10	-1.00882
54710011	chr12:54710011:A:T	6.49592e-16	-4.48875e-10	-1.2861	4.03894e-10	-4.48875e-10	-1.33022	6.7969e-06	-4.48875e-10	-1.32545
54710096	chr12:54710096:A:T	9.1351e-16	-4.48875e-10	-0.945152	5.51868e-10	-4.48875e-10	-1.01806	9.31786e-06	-4.48875e-10	-1.00998
54710118	chr12:54710118:A:G	5.99076e-16	-4.48875e-10	-1.36706	4.23189e-10	-4.48875e-10	-1.28355	6.92085e-06	-4.48875e-10	-1.30738
54710214	chr12:54710214:A:G	5.72444e-16	-4.48875e-10	-1.41253	3.70687e-10	-4.48875e-10	-1.41601	6.20843e-06	-4.48875e-10	-1.41601
54710810	chr12:54710810:G:A	1.7066e-16	-1.22634	-1.39643	1.02305e-10	-1.28781	-1.4156	1.28566e-06	-1.57468	-1.41596
54711052	chr12:54711052:A:G	7.51873e-17	-2.24245	-1.20001	5.6642e-11	-2.12724	-1.16737	1.06521e-06	-2.03778	-1.14097
54711221	chr12:54711221:C:T	6.78605e-17	-2.22236	-1.32263	5.44217e-11	-2.04705	-1.28755	1.03239e-06	-1.9356	-1.27444
54711551	chr12:54711551:T:A	1.46923e-16	-1.40779	-1.36475	8.35684e-11	-1.49206	-1.41365	7.94918e-07	-2.05834	-1.41309
54712289	chr12:54712289:ATGT:A	5.93014e-16	-4.48875e-10	-1.37723	4.02968e-10	-4.48875e-10	-1.33251	6.68701e-06	-4.48875e-10	-1.34175
54713251	chr12:54713251:C:T	1.14112e-16	-1.64032	-1.38494	2.78789e-10	-0.387367	-1.31354	1.58789e-06	-1.46524	-1.31427
54713319	chr12:54713319:C:T	1.49186e-16	-1.41019	-1.34706	1.08093e-10	-1.2559	-1.39247	1.62267e-06	-1.37888	-1.37897
54713529	chr12:54713529:A:G	1.73951e-16	-1.60565	-0.998026	6.93084e-11	-1.83559	-1.25721	2.77045e-06	-1.07716	-1.14575
54713671	chr12:54713671:G:A	5.78366e-16	-4.48875e-10	-1.40224	3.87085e-10	-4.48875e-10	-1.37272	6.43969e-06	-4.48875e-10	-1.37943
54713722	chr12:54713722:T:A	2.72682e-15	-4.48875e-10	0.148446	2.09343e-09	-4.48875e-10	0.315191	3.44353e-05	-4.48875e-10	0.297167
54713890	chr12:54713890:G:T	6.92395e-17	-2.20365	-1.32122	4.54906e-11	-2.14334	-1.37053	6.88008e-07	-2.24368	-1.37219
54713944	chr12:54713944:C:A	7.28944e-16	-4.48875e-10	-1.17085	4.29133e-10	-4.48875e-10	-1.2696	7.30773e-06	-4.48875e-10	-1.25298
54713981	chr12:54713981:G:A	6.77538e-17	-2.19984	-1.34672	4.50075e-11	-2.13735	-1.38719	6.75802e-07	-2.24492	-1.38885
54714042	chr12:54714042:T:C	6.64757e-16	-4.48875e-10	-1.26302	4.49836e-10	-4.48875e-10	-1.22248	7.48985e-06	-4.48875e-10	-1.22837
54714101	chr12:54714101:A:G	8.2379e-16	-4.48875e-10	-1.04853	4.45343e-10	-4.48875e-10	-1.23252	7.65289e-06	-4.48875e-10	-1.20683
54714179	chr12:54714179:G:A	6.6027e-17	-2.15693	-1.41545	4.19077e-11	-2.19507	-1.40082	7.45748e-07	-2.13004	-1.40524
54714914	chr12:54714914:C:A	1.09622e-15	-4.48875e-10	-0.762826	8.42023e-10	-4.48875e-10	-0.59556	1.37582e-05	-4.48875e-10	-0.620281
54715305	chr12:54715305:A:G	7.97859e-17	-2.12541	-1.25769	4.46129e-11	-2.13444	-1.3989	6.72783e-07	-2.24636	-1.39189
54715857	chr12:54715857:T:A	7.32994e-16	-4.48875e-10	-1.16531	4.31129e-10	-4.48875e-10	-1.26496	7.34e-06	-4.48875e-10	-1.24858
54716675	chr12:54716675:G:A	8.8354e-16	-4.48875e-10	-0.97851	6.20663e-10	-4.48875e-10	-0.900579	1.02823e-05	-4.48875e-10	-0.911495
54716966	chr12:54716966:G:A	4.56484e-16	-1.63889	-4.00186e-10	4.14151e-10	-1.30514	-4.00186e-10	8.4489e-06	-1.10788	-4.00186e-10
54717316	chr12:54717316:C:G	5.72298e-16	-4.48875e-10	-1.41279	3.75092e-10	-4.48875e-10	-1.4042	6.27339e-06	-4.48875e-10	-1.4056
54717776	chr12:54717776:A:C	8.74596e-17	-1.89242	-1.39885	5.29958e-11	-1.96294	-1.39821	1.60674e-06	-1.35859	-1.40912
54718219	chr12:54718219:C:T	1.09738e-15	-4.48875e-10	-0.761762	8.19644e-10	-4.48875e-10	-0.622497	1.34451e-05	-4.48875e-10	-0.643304
54718432	chr12:54718432:G:A	8.91759e-16	-4.48875e-10	-0.96925	6.17221e-10	-4.48875e-10	-0.906141	1.01408e-05	-4.48875e-10	-0.925346
54718816	chr12:54718816:G:A	6.64745e-16	-4.48875e-10	-1.26304	4.49831e-10	-4.48875e-10	-1.2225	7.48978e-06	-4.48875e-10	-1.22838
54720289	chr12:54720289:C:T	8.45786e-17	-2.01332	-1.31144	4.77689e-11	-2.05942	-1.40557	1.57563e-06	-1.42168	-1.36558
54720488	chr12:54720488:C:T	7.82929e-16	-4.48875e-10	-1.0994	4.54163e-10	-4.48875e-10	-1.21291	7.74789e-06	-4.48875e-10	-1.19449
54720684	chr12:54720684:A:G	6.51321e-17	-2.18256	-1.40347	4.24121e-11	-2.21317	-1.37077	7.44322e-07	-2.15797	-1.37922
54720785	chr12:54720785:A:G	9.46435e-17	-1.83467	-1.37766	5.64547e-11	-1.91098	-1.38695	1.83929e-06	-1.26579	-1.36675
54721164	chr12:54721164:G:C	2.76738e-16	-2.13938	-4.00186e-10	1.81959e-10	-2.12759	-4.00186e-10	3.06731e-06	-2.12111	-4.00186e-10
54721418	chr12:54721418:C:T	7.86134e-14	-4.48875e-10	3.50985	2.96582e-08	-4.48875e-10	2.96613	0.000680681	-4.48875e-10	3.28118
54722085	chr12:54722085:C:T	3.44191e-15	-4.48875e-10	0.381336	2.69078e-09	-4.48875e-10	0.566219	4.39744e-05	-4.48875e-10	0.541692
54722279	chr12:54722279:A:G	9.15276e-16	-4.48875e-10	-0.943221	4.86583e-10	-4.48875e-10	-1.14396	8.41176e-06	-4.48875e-10	-1.11228
54722651	chr12:54722651:C:G	2.02807e-16	-1.62869	-0.821502	7.10504e-10	-0.489814	-0.275579	3.88744e-06	-1.53837	-0.345798
54722826	chr12:54722826:G:A	4.07689e-16	-1.75194	-4.00186e-10	2.69623e-10	-1.73434	-4.00186e-10	5.96761e-06	-1.45557	-4.00186e-10
54722969	chr12:54722969:AC:A	1.38017e-16	-2.23955	-0.595521	9.05735e-11	-2.21784	-0.607365	1.58522e-06	-2.18594	-0.595252
54723112	chr12:54723112:A:G	7.2841e-17	-2.06063	-1.41354	4.85477e-11	-2.10974	-1.33908	1.36244e-06	-1.53094	-1.4017
54723366	chr12:54723366:G:A	7.80152e-16	-4.48875e-10	-1.10296	5.49291e-10	-4.48875e-10	-1.02274	9.10467e-06	-4.48875e-10	-1.03313
54723645	chr12:54723645:G:A	1.06221e-15	-4.48875e-10	-0.794339	6.25648e-10	-4.48875e-10	-0.892579	1.07191e-05	-4.48875e-10	-0.869884
54724011	chr12:54724011:C:T	1.03237e-16	-1.87629	-1.24913	5.1641e-11	-1.98723	-1.39983	6.78953e-07	-2.23628	-1.39284
54724205	chr12:54724205:C:T	1.26043e-16	-1.98661	-0.939218	5.89964e-11	-2.0392	-1.21469	2.18448e-06	-1.3802	-1.08034
54725406	chr12:54725406:A:G	6.46361e-17	-2.20743	-1.38624	4.3144e-11	-2.21318	-1.35364	7.53606e-07	-2.16093	-1.36387
54726003	chr12:54726003:G:A	1.12198e-15	-4.48875e-10	-0.739592	8.00264e-10	-4.48875e-10	-0.646426	1.28755e-05	-4.48875e-10	-0.686591
54726343	chr12:54726343:T:A	7.84265e-16	-4.48875e-10	-1.0977	4.53577e-10	-4.48875e-10	-1.2142	7.74848e-06	-4.48875e-10	-1.19442
54726676	chr12:54726676:G:A	8.38917e-16	-4.48875e-10	-1.03033	4.70456e-10	-4.48875e-10	-1.17766	8.06943e-06	-4.48875e-10	-1.15383
54727409	chr12:54727409:T:C	2.57453e-16	-1.4875	-0.724112	1.69789e-10	-1.23761	-0.959201	3.29634e-06	-1.13043	-0.918671
54727804	chr12:54727804:A:G	2.7305e-16	-1.11859	-1.0342	2.16329e-10	-0.905285	-1.04928	4.31683e-06	-0.77594	-1.00345
54727820	chr12:54727820:T:A	7.64456e-16	-4.48875e-10	-1.12328	4.44491e-10	-4.48875e-10	-1.23444	7.58659e-06	-4.48875e-10	-1.21553
54728089	chr12:54728089:A:G	6.40768e-17	-2.21639	-1.38597	4.28132e-11	-2.22128	-1.35324	7.44046e-07	-2.17407	-1.3635
54728138	chr12:54728138:G:A	5.78392e-16	-4.48875e-10	-1.40219	3.70853e-10	-4.48875e-10	-1.41556	6.2085e-06	-4.48875e-10	-1.416
54728218	chr12:54728218:G:A	8.64403e-17	-1.90795	-1.39504	5.59933e-11	-1.91133	-1.39481	7.0596e-07	-2.20078	-1.38934
54729038	chr12:54729038:A:T	9.99811e-17	-2.14905	-1.00841	4.85615e-11	-2.17586	-1.27267	1.44715e-06	-1.72	-1.15232
54729850	chr12:54729850:C:T	7.13223e-16	-4.48875e-10	-1.19265	4.2127e-10	-4.48875e-10	-1.28809	7.1697e-06	-4.48875e-10	-1.27205
54729991	chr12:54729991:A:G	3.05427e-16	-2.04074	-4.00186e-10	1.61413e-10	-2.2474	-4.00186e-10	2.79214e-06	-2.21511	-4.00186e-10
54730157	chr12:54730157:C:T	7.36893e-16	-4.48875e-10	-1.16	4.31886e-10	-4.48875e-10	-1.26321	7.34704e-06	-4.48875e-10	-1.24762
54730936	chr12:54730936:G:C	9.62861e-17	-2.10187	-1.09326	7.44359e-11	-2.06958	-0.95185	1.7653e-06	-1.70793	-0.965663
54730946	chr12:54730946:C:T	3.1651e-16	-2.00509	-4.00186e-10	2.24247e-10	-1.91862	-4.00186e-10	4.05127e-06	-1.84288	-4.00186e-10
54730949	chr12:54730949:T:C	9.403e-17	-2.23576	-0.983071	7.27136e-11	-2.21898	-0.825854	1.42013e-06	-2.04915	-0.842019
54730950	chr12:54730950:G:A	5.71064e-16	-4.48875e-10	-1.41495	3.71083e-10	-4.48875e-10	-1.41494	6.21247e-06	-4.48875e-10	-1.41536
54730993	chr12:54730993:C:T	1.26057e-16	-1.51946	-1.40625	9.33979e-11	-1.3785	-1.416	1.38292e-06	-1.50326	-1.41446
54731053	chr12:54731053:G:A	1.2706e-15	-4.48875e-10	-0.615204	8.91899e-10	-4.48875e-10	-0.538015	1.4533e-05	-4.48875e-10	-0.565491
54731134	chr12:54731134:G:A	1.33696e-16	-1.71304	-1.15384	5.92465e-11	-1.88474	-1.36492	7.33574e-07	-2.19867	-1.35308
54731368	chr12:54731368:T:C	8.71789e-16	-4.48875e-10	-0.9919	6.07224e-10	-4.48875e-10	-0.92247	9.87478e-06	-4.48875e-10	-0.951932
54731388	chr12:54731388:C:T	1.11799e-16	-1.67794	-1.3678	8.28049e-11	-1.51388	-1.401	1.26364e-06	-1.61782	-1.39009
54731648	chr12:54731648:G:A	2.3532e-16	-1.8021	-0.499402	1.46e-10	-1.86712	-0.480646	4.84008e-06	-1.13139	-0.533597
54731656	chr12:54731656:G:A	2.48667e-16	-1.75869	-0.487637	1.52961e-10	-1.83108	-0.470106	5.20566e-06	-1.06936	-0.522805
54731834	chr12:54731834:G:A	7.31968e-16	-4.48875e-10	-1.16671	4.50087e-10	-4.48875e-10	-1.22193	7.66504e-06	-4.48875e-10	-1.20525
54731856	chr12:54731856:A:G	1.1851e-15	-4.48875e-10	-0.684866	8.78654e-10	-4.48875e-10	-0.552976	1.43263e-05	-4.48875e-10	-0.579817
54732003	chr12:54732003:A:G	7.34929e-17	-2.23333	-1.23192	4.14134e-11	-2.24612	-1.36165	7.10416e-07	-2.24689	-1.33692
54732015	chr12:54732015:A:G	1.68042e-16	-1.35369	-1.28454	1.94306e-10	-0.831757	-1.23018	1.81421e-06	-1.42188	-1.22439
54732175	chr12:54732175:T:A	2.64896e-16	-2.18311	-4.00186e-10	1.6319e-10	-2.23645	-4.00186e-10	2.70162e-06	-2.24806	-4.00186e-10
54732667	chr12:54732667:G:C	6.13965e-16	-4.48875e-10	-1.34251	3.87899e-10	-4.48875e-10	-1.37062	6.5021e-06	-4.48875e-10	-1.36979
54732812	chr12:54732812:T:C	6.06661e-17	-2.24692	-1.41014	4.90267e-11	-2.12987	-1.30913	8.0791e-07	-2.12784	-1.32738
54732815	chr12:54732815:G:A	5.70904e-16	-4.48875e-10	-1.41523	3.71491e-10	-4.48875e-10	-1.41384	6.21731e-06	-4.48875e-10	-1.41458
54732852	chr12:54732852:G:A	5.72439e-16	-4.48875e-10	-1.41254	3.70763e-10	-4.48875e-10	-1.4158	6.20862e-06	-4.48875e-10	-1.41598
54732971	chr12:54732971:G:C	6.04836e-17	-2.24779	-1.41229	4.51718e-11	-2.17114	-1.34976	7.52271e-07	-2.16548	-1.36109
54733137	chr12:54733137:A:G	6.45083e-17	-2.22972	-1.36593	5.55153e-11	-2.06658	-1.24813	9.2046e-07	-2.06101	-1.26379
54734316	chr12:54734316:C:T	5.72048e-16	-4.48875e-10	-1.41322	3.76744e-10	-4.48875e-10	-1.3998	6.29523e-06	-4.48875e-10	-1.40212
54734387	chr12:54734387:A:G	6.06601e-17	-2.24233	-1.41483	4.39467e-11	-2.16379	-1.3846	7.18011e-07	-2.17929	-1.3939
54734441	chr12:54734441:C:A	6.21285e-16	-4.48875e-10	-1.33066	4.25395e-10	-4.48875e-10	-1.27835	6.99411e-06	-4.48875e-10	-1.29685
54734742	chr12:54734742:G:C	3.88134e-16	-1.8011	-4.00186e-10	1.75658e-10	-2.16283	-4.00186e-10	2.83684e-06	-2.19922	-4.00186e-10
54735159	chr12:54735159:C:T	6.73056e-16	-4.48875e-10	-1.25062	4.10105e-10	-4.48875e-10	-1.31495	6.92212e-06	-4.48875e-10	-1.30719
54735331	chr12:54735331:C:G	5.97067e-16	-4.48875e-10	-1.37042	3.79524e-10	-4.48875e-10	-1.39245	6.36247e-06	-4.48875e-10	-1.3915
54735832	chr12:54735832:T:C	6.53531e-16	-4.48875e-10	-1.28006	3.96494e-10	-4.48875e-10	-1.34871	6.70592e-06	-4.48875e-10	-1.33892
54735946	chr12:54735946:C:A	6.10801e-16	-4.48875e-10	-1.34768	4.16335e-10	-4.48875e-10	-1.29988	6.85309e-06	-4.48875e-10	-1.31722
54736615	chr12:54736615:G:A	2.8937e-16	-2.09474	-4.00186e-10	2.11006e-10	-1.97948	-4.00186e-10	3.82161e-06	-1.90124	-4.00186e-10
54736743	chr12:54736743:G:T	5.70625e-16	-4.48875e-10	-1.41571	3.73849e-10	-4.48875e-10	-1.40752	6.25118e-06	-4.48875e-10	-1.40914
54736864	chr12:54736864:T:C	5.74078e-16	-4.48875e-10	-1.40968	3.70802e-10	-4.48875e-10	-1.4157	6.21488e-06	-4.48875e-10	-1.41497
54736888	chr12:54736888:C:T	6.56938e-17	-2.20964	-1.3678	5.02906e-11	-1.99958	-1.41397	8.42057e-07	-1.99803	-1.41579
54737101	chr12:54737101:A:G	6.06083e-16	-4.48875e-10	-1.35543	4.22915e-10	-4.48875e-10	-1.2842	6.99084e-06	-4.48875e-10	-1.29731
54737114	chr12:54737114:T:A	2.18619e-16	-1.90301	-0.472106	2.22176e-10	-1.34645	-0.581446	2.82316e-06	-1.67876	-0.5253
54737300	chr12:54737300:T:G	1.43287e-16	-1.87212	-0.925479	1.5198e-10	-1.33729	-0.970331	1.87272e-06	-1.67551	-0.939014
54737717	chr12:54737717:G:A	5.95789e-16	-4.48875e-10	-1.37256	3.79231e-10	-4.48875e-10	-1.39322	6.36126e-06	-4.48875e-10	-1.39169
54737739	chr12:54737739:G:C	5.7146e-16	-4.48875e-10	-1.41425	3.74466e-10	-4.48875e-10	-1.40587	6.25741e-06	-4.48875e-10	-1.40815
54737845	chr12:54737845:T:C	5.7491e-16	-4.48875e-10	-1.40823	3.71056e-10	-4.48875e-10	-1.41501	6.23583e-06	-4.48875e-10	-1.4116
54737912	chr12:54737912:TTC:T	1.15132e-16	-2.0432	-0.973163	9.29439e-11	-1.77942	-1.01995	1.43557e-06	-1.85716	-1.02319
54737935	chr12:54737935:T:G	5.71497e-16	-4.48875e-10	-1.41419	3.70814e-10	-4.48875e-10	-1.41567	6.2085e-06	-4.48875e-10	-1.416
54737977	chr12:54737977:A:G	5.93965e-16	-4.48875e-10	-1.37563	3.78187e-10	-4.48875e-10	-1.39598	6.33958e-06	-4.48875e-10	-1.3951
54738060	chr12:54738060:T:C	5.70748e-16	-4.48875e-10	-1.4155	3.71276e-10	-4.48875e-10	-1.41442	6.21254e-06	-4.48875e-10	-1.41535
54738752	chr12:54738752:T:A	6.14337e-16	-4.48875e-10	-1.3419	4.24418e-10	-4.48875e-10	-1.28065	7.00436e-06	-4.48875e-10	-1.29538
54738794	chr12:54738794:G:C	5.9441e-16	-4.48875e-10	-1.37488	3.7839e-10	-4.48875e-10	-1.39544	6.34304e-06	-4.48875e-10	-1.39456
54739411	chr12:54739411:G:A	1.28191e-15	-4.48875e-10	-0.60634	9.63111e-10	-4.48875e-10	-0.461199	1.5726e-05	-4.48875e-10	-0.486597
54739449	chr12:54739449:G:T	5.84058e-16	-4.48875e-10	-1.39245	3.94375e-10	-4.48875e-10	-1.35407	6.54277e-06	-4.48875e-10	-1.36355
54739484	chr12:54739484:G:T	6.13503e-16	-4.48875e-10	-1.34326	4.18499e-10	-4.48875e-10	-1.29469	6.88862e-06	-4.48875e-10	-1.31205
54739540	chr12:54739540:G:A	6.28736e-16	-4.48875e-10	-1.31873	3.90536e-10	-4.48875e-10	-1.36385	6.57641e-06	-4.48875e-10	-1.35843
54739548	chr12:54739548:T:C	6.01248e-16	-4.48875e-10	-1.36344	4.07595e-10	-4.48875e-10	-1.32109	6.72292e-06	-4.48875e-10	-1.33639
54739608	chr12:54739608:C:A	6.3308e-17	-2.22882	-1.38561	4.07269e-11	-2.22733	-1.39715	6.97929e-07	-2.21123	-1.39032
54739635	chr12:54739635:T:C	2.27209e-16	-1.87653	-0.460046	2.32825e-10	-1.31223	-0.568849	2.92812e-06	-1.65624	-0.511314
54739702	chr12:54739702:C:T	6.51864e-16	-4.48875e-10	-1.28261	4.01314e-10	-4.48875e-10	-1.33662	6.76619e-06	-4.48875e-10	-1.32998
54740594	chr12:54740594:T:C	6.4061e-16	-4.48875e-10	-1.30003	3.96018e-10	-4.48875e-10	-1.34991	6.67318e-06	-4.48875e-10	-1.34382
54740664	chr12:54740664:A:G	6.41169e-16	-4.48875e-10	-1.29915	3.96272e-10	-4.48875e-10	-1.34927	6.6776e-06	-4.48875e-10	-1.34316
54740712	chr12:54740712:G:A	4.4545e-16	-1.66336	-4.00186e-10	2.80742e-10	-1.69393	-4.00186e-10	4.7098e-06	-1.69227	-4.00186e-10
54740740	chr12:54740740:T:C	8.74877e-16	-4.48875e-10	-0.988363	5.21513e-10	-4.48875e-10	-1.07463	8.79261e-06	-4.48875e-10	-1.068
54740832	chr12:54740832:G:C	5.70458e-16	-4.48875e-10	-1.41601	3.73215e-10	-4.48875e-10	-1.40921	6.23904e-06	-4.48875e-10	-1.41109
54741063	chr12:54741063:A:G	2.15995e-16	-1.43479	-0.952399	1.48893e-10	-1.40465	-0.923492	1.83076e-06	-1.73853	-0.898659
54741293	chr12:54741293:G:A	5.7337e-16	-4.48875e-10	-1.41092	3.70715e-10	-4.48875e-10	-1.41593	6.21165e-06	-4.48875e-10	-1.41549
54741302	chr12:54741302:G:T	6.33361e-16	-4.48875e-10	-1.31141	3.92649e-10	-4.48875e-10	-1.35845	6.61375e-06	-4.48875e-10	-1.35276
54741561	chr12:54741561:C:T	6.32996e-16	-4.48875e-10	-1.31198	3.88566e-10	-4.48875e-10	-1.3689	6.56021e-06	-4.48875e-10	-1.36089
54741598	chr12:54741598:A:G	6.0549e-17	-2.24338	-1.41561	4.7417e-11	-2.11043	-1.36195	7.84676e-07	-2.10971	-1.37469
54741632	chr12:54741632:C:G	5.81733e-16	-4.48875e-10	-1.39643	3.73133e-10	-4.48875e-10	-1.40943	6.25094e-06	-4.48875e-10	-1.40918
54741992	chr12:54741992:A:G	3.09995e-16	-2.02589	-4.00186e-10	2.31577e-10	-1.88646	-4.00186e-10	3.26867e-06	-2.05753	-4.00186e-10
54742196	chr12:54742196:C:T	5.95054e-16	-4.48875e-10	-1.37379	3.7901e-10	-4.48875e-10	-1.3938	6.3581e-06	-4.48875e-10	-1.39219
54742341	chr12:54742341:A:C	5.72435e-16	-4.48875e-10	-1.41255	3.70692e-10	-4.48875e-10	-1.416	6.20904e-06	-4.48875e-10	-1.41591
54742539	chr12:54742539:C:T	6.41123e-16	-4.48875e-10	-1.29923	3.9625e-10	-4.48875e-10	-1.34932	6.67726e-06	-4.48875e-10	-1.34321
54742743	chr12:54742743:C:T	6.01964e-16	-4.48875e-10	-1.36225	3.8185e-10	-4.48875e-10	-1.38634	6.40185e-06	-4.48875e-10	-1.38533
54743089	chr12:54743089:A:G	2.24705e-16	-1.10699	-1.24067	5.22444e-11	-1.95947	-1.41597	1.42027e-06	-1.49902	-1.39205
54743254	chr12:54743254:G:A	2.06016e-16	-1.45794	-0.976548	1.41911e-10	-1.42751	-0.948654	1.75199e-06	-1.75685	-0.924319
54743320	chr12:54743320:T:C	5.79222e-16	-4.48875e-10	-1.40076	3.7205e-10	-4.48875e-10	-1.41234	6.24312e-06	-4.48875e-10	-1.41044
54743838	chr12:54743838:G:A	1.39672e-15	-4.48875e-10	-0.520563	1.0538e-09	-4.48875e-10	-0.371214	1.71674e-05	-4.48875e-10	-0.398905
54743935	chr12:54743935:G:A	5.78962e-16	-4.48875e-10	-1.40121	3.71969e-10	-4.48875e-10	-1.41256	6.24142e-06	-4.48875e-10	-1.41071
54743959	chr12:54743959:T:C	5.70586e-16	-4.48875e-10	-1.41578	3.74065e-10	-4.48875e-10	-1.40694	6.25137e-06	-4.48875e-10	-1.40911
54744098	chr12:54744098:A:C	5.91251e-16	-4.48875e-10	-1.38021	3.77208e-10	-4.48875e-10	-1.39857	6.32692e-06	-4.48875e-10	-1.3971
54744700	chr12:54744700:A:G	1.12873e-15	-4.48875e-10	-0.7336	6.95876e-10	-4.48875e-10	-0.786196	1.18727e-05	-4.48875e-10	-0.767672
54744711	chr12:54744711:A:AATCAC	1.78172e-16	-1.59242	-0.987273	1.22164e-10	-1.5663	-0.959705	1.55977e-06	-1.86147	-0.93591
54744723	chr12:54744723:C:T	6.6676e-17	-2.23266	-1.32994	4.2633e-11	-2.22839	-1.35035	7.3873e-07	-2.20728	-1.33746
54744724	chr12:54744724:G:A	6.10938e-16	-4.48875e-10	-1.34745	3.82194e-10	-4.48875e-10	-1.38544	6.41804e-06	-4.48875e-10	-1.3828
54745735	chr12:54745735:T:C	3.86399e-16	-0.544068	-1.26151	1.33182e-10	-1.37824	-1.06141	3.68568e-06	-0.781972	-1.15549
54745766	chr12:54745766:A:G	5.75321e-16	-4.48875e-10	-1.40752	3.71126e-10	-4.48875e-10	-1.41482	6.22542e-06	-4.48875e-10	-1.41328
54746408	chr12:54746408:AC:A	6.33948e-16	-4.48875e-10	-1.31048	3.92998e-10	-4.48875e-10	-1.35756	6.62001e-06	-4.48875e-10	-1.35182
54746559	chr12:54746559:C:T	5.82611e-16	-4.48875e-10	-1.39493	3.73206e-10	-4.48875e-10	-1.40924	6.26635e-06	-4.48875e-10	-1.40672
54746618	chr12:54746618:C:T	6.39045e-17	-2.22607	-1.37898	4.11056e-11	-2.22299	-1.39223	7.06251e-07	-2.20531	-1.38439
54747195	chr12:54747195:A:G	5.71469e-16	-4.48875e-10	-1.41424	3.71275e-10	-4.48875e-10	-1.41442	6.21327e-06	-4.48875e-10	-1.41523
54747242	chr12:54747242:A:C	7.31003e-17	-2.05514	-1.41547	7.05655e-11	-1.71402	-1.3608	1.16411e-06	-1.7161	-1.37386
54747410	chr12:54747410:TG:T	6.61545e-16	-4.48875e-10	-1.26787	4.39445e-10	-4.48875e-10	-1.24585	7.27104e-06	-4.48875e-10	-1.25802
54747766	chr12:54747766:A:C	5.92703e-16	-4.48875e-10	-1.37775	3.776e-10	-4.48875e-10	-1.39753	6.32902e-06	-4.48875e-10	-1.39677
54748061	chr12:54748061:A:G	2.30495e-16	-1.3651	-0.95712	1.5996e-10	-1.32758	-0.928867	1.93008e-06	-1.68042	-0.903936
54748206	chr12:54748206:T:C	7.39581e-17	-2.04314	-1.41581	7.24551e-11	-1.69159	-1.35681	1.19555e-06	-1.69316	-1.37015
54748377	chr12:54748377:C:T	5.99749e-16	-4.48875e-10	-1.36594	3.78795e-10	-4.48875e-10	-1.39437	6.35827e-06	-4.48875e-10	-1.39216
54748760	chr12:54748760:TC:T	6.20924e-16	-4.48875e-10	-1.33124	4.47104e-10	-4.48875e-10	-1.22858	7.36915e-06	-4.48875e-10	-1.24461
54749426	chr12:54749426:T:C	6.06204e-16	-4.48875e-10	-1.35523	3.82422e-10	-4.48875e-10	-1.38484	6.41603e-06	-4.48875e-10	-1.38312
54749788	chr12:54749788:T:C	6.68917e-16	-4.48875e-10	-1.25679	4.71488e-10	-4.48875e-10	-1.17547	7.79261e-06	-4.48875e-10	-1.18874
54750237	chr12:54750237:G:A	3.04213e-15	0.257868	-4.00186e-10	1.0877e-09	-0.339547	-4.00186e-10	3.98368e-05	0.442875	-4.00186e-10
54750713	chr12:54750713:T:C	3.5901e-16	-1.8791	-4.00186e-10	2.13434e-10	-1.96804	-4.00186e-10	5.21672e-06	-1.59005	-4.00186e-10
54750890	chr12:54750890:T:C	5.70647e-16	-4.48875e-10	-1.41568	3.73252e-10	-4.48875e-10	-1.40912	6.22936e-06	-4.48875e-10	-1.41264
54751012	chr12:54751012:T:G	5.70566e-16	-4.48875e-10	-1.41582	3.75656e-10	-4.48875e-10	-1.40269	6.25935e-06	-4.48875e-10	-1.40784
54751359	chr12:54751359:C:A	1.43747e-16	-1.38582	-1.40858	1.06889e-10	-1.25924	-1.40034	1.20831e-06	-1.64254	-1.41016
54751754	chr12:54751754:C:T	1.26317e-15	-4.48875e-10	-0.621066	9.1532e-10	-4.48875e-10	-0.512094	1.48661e-05	-4.48875e-10	-0.542829
54752294	chr12:54752294:C:G	6.23113e-16	-4.48875e-10	-1.32772	3.87721e-10	-4.48875e-10	-1.37108	6.55534e-06	-4.48875e-10	-1.36164
54752373	chr12:54752373:G:A	6.25087e-17	-2.23416	-1.39298	4.86366e-11	-2.21432	-1.23267	7.92212e-07	-2.21283	-1.26201
54752610	chr12:54752610:G:A	1.20276e-15	-4.48875e-10	-0.670073	7.55775e-10	-4.48875e-10	-0.703624	1.27416e-05	-4.48875e-10	-0.697043
54752697	chr12:54752697:G:T	6.18575e-16	-4.48875e-10	-1.33503	3.77766e-10	-4.48875e-10	-1.39709	6.36126e-06	-4.48875e-10	-1.39169
54752997	chr12:54752997:C:G	5.75107e-16	-4.48875e-10	-1.40789	3.80894e-10	-4.48875e-10	-1.38885	6.35877e-06	-4.48875e-10	-1.39208
54753194	chr12:54753194:G:A	3.8401e-16	-2.24761	0.435837	1.98683e-10	-2.17403	0.13437	3.64193e-06	-2.1794	0.229999
54753251	chr12:54753251:T:C	9.11233e-16	-4.48875e-10	-0.947648	5.83411e-10	-4.48875e-10	-0.962476	9.80099e-06	-4.48875e-10	-0.959431
54753322	chr12:54753322:T:G	1.07854e-15	-2.1261	1.34701	4.53794e-10	-2.0371	0.823374	9.04959e-06	-2.03614	0.996941
54753349	chr12:54753349:A:G	1.12844e-16	-1.64993	-1.38651	1.0983e-10	-1.23872	-1.39372	1.83799e-06	-1.23945	-1.39379
54753766	chr12:54753766:G:C	8.25988e-16	-1.99659	0.950719	4.52846e-10	-2.21104	0.995222	7.65904e-06	-2.20565	0.999619
54754092	chr12:54754092:A:G	1.75499e-14	-4.48875e-10	2.01036	9.17838e-09	-4.48875e-10	1.79324	0.000173291	-4.48875e-10	1.91306
54754502	chr12:54754502:G:A	6.51296e-17	-2.21279	-1.37327	4.39525e-11	-2.18925	-1.35901	7.00839e-07	-2.24588	-1.35151
54754738	chr12:54754738:C:G	6.136e-16	-4.48875e-10	-1.3431	3.82842e-10	-4.48875e-10	-1.38374	6.4699e-06	-4.48875e-10	-1.37475
54754751	chr12:54754751:G:A	7.19732e-17	-2.24727	-1.23888	6.82818e-11	-1.77203	-1.33569	9.86492e-07	-1.94253	-1.31298
54755099	chr12:54755099:C:G	2.10682e-14	-4.48875e-10	2.19307	1.09517e-08	-4.48875e-10	1.96988	0.000207308	-4.48875e-10	2.09229
54755245	chr12:54755245:A:G	1.44331e-16	-1.86506	-0.925282	7.79623e-11	-1.965	-1.01014	1.14243e-06	-2.10359	-1.00517
54755341	chr12:54755341:ATTTG:A	5.79288e-16	-4.48875e-10	-1.40065	3.70716e-10	-4.48875e-10	-1.41593	6.20897e-06	-4.48875e-10	-1.41592
54755443	chr12:54755443:T:G	6.08569e-16	-4.48875e-10	-1.35134	3.80737e-10	-4.48875e-10	-1.38926	6.42921e-06	-4.48875e-10	-1.38106
54755476	chr12:54755476:T:C	1.0397e-16	-2.20902	-0.909327	5.92784e-11	-2.11842	-1.1307	9.84777e-07	-2.18468	-1.07258
54755701	chr12:54755701:T:C	3.09551e-16	-1.81008	-0.217246	2.17656e-10	-2.06313	0.114674	3.49251e-06	-2.05291	0.0616193
54755763	chr12:54755763:A:G	6.76421e-16	-4.48875e-10	-1.24563	4.18131e-10	-4.48875e-10	-1.29557	7.09263e-06	-4.48875e-10	-1.28286
54755779	chr12:54755779:A:G	1.03299e-16	-2.20106	-0.923755	5.78672e-11	-2.13204	-1.14118	9.63635e-07	-2.19427	-1.08468
54756102	chr12:54756102:C:T	7.43617e-15	-4.48875e-10	1.15166	3.96918e-09	-4.48875e-10	0.954947	7.47152e-05	-4.48875e-10	1.07177
54756172	chr12:54756172:T:A	7.802e-15	-4.48875e-10	1.19969	4.15825e-09	-4.48875e-10	1.00148	7.83624e-05	-4.48875e-10	1.11943
54756493	chr12:54756493:G:T	1.70522e-16	-1.86027	-0.763312	9.0647e-11	-1.96137	-0.863021	1.32968e-06	-2.10131	-0.855664
54756664	chr12:54756664:C:T	6.14355e-17	-2.24073	-1.40373	5.2688e-11	-2.05675	-1.31023	8.38859e-07	-2.09339	-1.32424
54756927	chr12:54756927:G:A	7.08767e-16	-4.48875e-10	-1.19892	4.86296e-10	-4.48875e-10	-1.14455	8.062e-06	-4.48875e-10	-1.15475
54757394	chr12:54757394:G:A	2.49087e-16	-2.24464	-4.00186e-10	1.6348e-10	-2.23467	-4.00186e-10	2.72164e-06	-2.24068	-4.00186e-10
54757621	chr12:54757621:C:G	6.25091e-16	-4.48875e-10	-1.32455	3.80937e-10	-4.48875e-10	-1.38873	6.46859e-06	-4.48875e-10	-1.37496
54758504	chr12:54758504:C:T	1.62573e-16	-2.02	-0.651324	6.31601e-11	-2.24192	-0.943774	1.13628e-06	-2.24754	-0.866616
54758673	chr12:54758673:T:G	7.35756e-17	-2.21672	-1.24741	6.44843e-11	-2.1289	-1.03605	1.02133e-06	-2.15861	-1.0622
54758807	chr12:54758807:TG:T	2.92042e-16	-2.08555	-4.00186e-10	1.68492e-10	-2.20448	-4.00186e-10	2.74571e-06	-2.23187	-4.00186e-10
54759127	chr12:54759127:G:A	1.78283e-16	-2.03048	-0.548597	6.86421e-11	-2.24008	-0.86238	1.23934e-06	-2.24797	-0.779366
54759867	chr12:54759867:A:T	8.95805e-17	-2.23936	-1.02795	8.82054e-11	-2.07036	-0.781336	1.38503e-06	-2.10673	-0.809467
54760074	chr12:54760074:A:T	1.51366e-16	-2.04928	-0.693465	6.18657e-11	-2.23544	-0.970959	1.09871e-06	-2.24821	-0.899572
54760078	chr12:54760078:G:T	5.64093e-16	-1.79052	0.363289	1.49908e-10	-2.23997	-0.0813704	2.96732e-06	-2.20553	0.0512777
54760087	chr12:54760087:A:G	6.39185e-17	-2.24629	-1.35855	4.24852e-11	-2.24159	-1.34063	7.18822e-07	-2.23599	-1.33606
54760337	chr12:54760337:G:A	1.86822e-15	-4.48875e-10	-0.229706	1.18929e-09	-4.48875e-10	-0.250258	2.01314e-05	-4.48875e-10	-0.239635
54760359	chr12:54760359:T:A	7.57638e-16	-4.48875e-10	-1.13224	4.65547e-10	-4.48875e-10	-1.18815	7.84779e-06	-4.48875e-10	-1.18168
54760439	chr12:54760439:C:T	2.13126e-16	-1.75024	-0.650327	2.45393e-10	-0.802667	-1.02584	5.44541e-06	-0.548105	-0.999037
54760525	chr12:54760525:G:A	7.49193e-16	-4.48875e-10	-1.14345	4.59865e-10	-4.48875e-10	-1.20043	7.75398e-06	-4.48875e-10	-1.19371
54760768	chr12:54760768:C:T	1.23501e-15	-4.48875e-10	-0.643613	8.77993e-10	-4.48875e-10	-0.553729	1.43472e-05	-4.48875e-10	-0.578363
54761084	chr12:54761084:T:A	5.94536e-16	-4.48875e-10	-1.37466	3.92336e-10	-4.48875e-10	-1.35925	6.52961e-06	-4.48875e-10	-1.36557
54761283	chr12:54761283:G:A	7.19039e-17	-2.22772	-1.25939	6.4932e-11	-2.10353	-1.05449	1.02586e-06	-2.13647	-1.07992
54761366	chr12:54761366:T:A	7.51471e-17	-2.22316	-1.21984	6.8145e-11	-2.11512	-0.994612	1.07604e-06	-2.14643	-1.02219
54761367	chr12:54761367:C:T	6.80409e-17	-2.1904	-1.35194	4.39881e-11	-2.20291	-1.34454	7.09609e-07	-2.24562	-1.33933
54761414	chr12:54761414:C:G	5.88979e-16	-4.48875e-10	-1.38406	4.01063e-10	-4.48875e-10	-1.33725	6.69476e-06	-4.48875e-10	-1.34059
54761482	chr12:54761482:G:A	1.79663e-14	-4.48875e-10	2.03381	9.42081e-09	-4.48875e-10	1.81931	0.000178534	-4.48875e-10	1.94286
54761485	chr12:54761485:C:T	1.88034e-15	-4.48875e-10	-0.223241	1.62241e-09	-4.48875e-10	0.0603031	2.49534e-05	-4.48875e-10	-0.0249046
54761651	chr12:54761651:T:C	8.58441e-17	-2.16852	-1.14139	5.19884e-11	-2.19919	-1.18115	8.33896e-07	-2.24404	-1.17952
54761795	chr12:54761795:C:T	7.3049e-16	-1.16873	-4.00186e-10	2.24259e-09	0.38402	-4.00186e-10	2.17897e-05	-0.160476	-4.00186e-10
54761849	chr12:54761849:T:C	3.26251e-16	-1.97478	-4.00186e-10	1.67551e-10	-2.21008	-4.00186e-10	2.7214e-06	-2.24077	-4.00186e-10
54762070	chr12:54762070:A:G	1.74298e-15	-4.48875e-10	-0.299093	1.00966e-09	-4.48875e-10	-0.413997	1.7383e-05	-4.48875e-10	-0.386422
54762703	chr12:54762703:T:G	5.79159e-16	-4.48875e-10	-1.40087	3.72023e-10	-4.48875e-10	-1.41241	6.23933e-06	-4.48875e-10	-1.41104
54762747	chr12:54762747:T:C	7.68679e-17	-2.22697	-1.19339	7.09752e-11	-2.11035	-0.958685	1.12031e-06	-2.141	-0.987305
54762880	chr12:54762880:T:C	6.84889e-16	-4.48875e-10	-1.23319	3.91987e-10	-4.48875e-10	-1.36014	6.69556e-06	-4.48875e-10	-1.34047
54762917	chr12:54762917:A:G	9.63684e-16	-4.48875e-10	-0.891683	5.61442e-10	-4.48875e-10	-1.00086	9.65825e-06	-4.48875e-10	-0.974103
54763237	chr12:54763237:G:T	7.91257e-17	-2.20915	-1.18226	4.84748e-11	-2.22582	-1.2245	7.94975e-07	-2.24817	-1.22319
54763362	chr12:54763362:C:G	2.15704e-16	-1.87169	-0.516845	1.602e-10	-2.08629	-0.168658	2.55458e-06	-2.07697	-0.227058
54763411	chr12:54763411:T:G	1.65578e-15	-4.48875e-10	-0.350422	1.41318e-09	-4.48875e-10	-0.0777722	2.18007e-05	-4.48875e-10	-0.159974
54763618	chr12:54763618:G:A	5.75488e-16	-4.48875e-10	-1.40723	3.7747e-10	-4.48875e-10	-1.39788	6.29444e-06	-4.48875e-10	-1.40225
54764144	chr12:54764144:G:A	1.77668e-15	-4.48875e-10	-0.279943	1.02644e-09	-4.48875e-10	-0.39752	1.76818e-05	-4.48875e-10	-0.369381
54764364	chr12:54764364:G:A	9.63457e-16	-4.48875e-10	-0.891918	5.61326e-10	-4.48875e-10	-1.00107	9.65612e-06	-4.48875e-10	-0.974323
54764408	chr12:54764408:C:T	1.92952e-16	-1.93191	-0.568097	1.44349e-10	-2.1284	-0.230738	2.30926e-06	-2.11721	-0.28778
54764462	chr12:54764462:C:CT	4.11581e-16	-1.74244	-4.00186e-10	2.09148e-10	-1.98832	-4.00186e-10	3.43765e-06	-2.00713	-4.00186e-10
54764856	chr12:54764856:TG:T	9.2679e-16	-1.7764	0.84568	4.46394e-10	-2.11482	0.884657	7.72791e-06	-2.09959	0.902509
54764925	chr12:54764925:T:A	6.70158e-17	-2.14319	-1.41433	4.23978e-11	-2.16944	-1.41483	6.66141e-07	-2.23283	-1.41534
54765178	chr12:54765178:T:C	9.73736e-16	-4.48875e-10	-0.881306	5.66581e-10	-4.48875e-10	-0.991747	9.75672e-06	-4.48875e-10	-0.963959
54765590	chr12:54765590:C:T	2.10196e-16	-2.08036	-0.334053	7.7341e-11	-2.23093	-0.752211	1.4101e-06	-2.24752	-0.650735
54765755	chr12:54765755:G:A	1.26886e-16	-1.93915	-0.980003	4.37494e-11	-2.24824	-1.30465	7.79247e-07	-2.24302	-1.24832
54766543	chr12:54766543:C:T	7.71483e-17	-2.15699	-1.25973	5.88236e-11	-2.20421	-1.05261	9.44555e-07	-2.21944	-1.07951
54766652	chr12:54766652:T:C	5.7434e-16	-4.48875e-10	-1.40922	3.79805e-10	-4.48875e-10	-1.39171	6.35579e-06	-4.48875e-10	-1.39255
54766661	chr12:54766661:TC:T	9.56327e-16	-4.48875e-10	-0.899346	5.57744e-10	-4.48875e-10	-1.00747	9.59263e-06	-4.48875e-10	-0.98092
54766769	chr12:54766769:C:T	6.26346e-16	-4.48875e-10	-1.32254	3.84239e-10	-4.48875e-10	-1.3801	6.47557e-06	-4.48875e-10	-1.37388
54766926	chr12:54766926:T:C	1.71179e-16	-1.98142	-0.638322	1.256e-10	-2.16862	-0.32965	2.07492e-06	-2.14191	-0.370086
54767253	chr12:54767253:T:C	1.76529e-15	-4.48875e-10	-0.286377	1.12579e-09	-4.48875e-10	-0.305131	1.90221e-05	-4.48875e-10	-0.296312
54767285	chr12:54767285:A:G	5.99885e-16	-4.48875e-10	-1.36571	3.8062e-10	-4.48875e-10	-1.38957	6.3974e-06	-4.48875e-10	-1.38602
54767304	chr12:54767304:T:G	1.67055e-16	-2.03091	-0.613217	1.26182e-10	-2.19458	-0.299061	2.07504e-06	-2.17178	-0.340151
54767420	chr12:54767420:G:T	5.71178e-16	-4.48875e-10	-1.41474	3.70935e-10	-4.48875e-10	-1.41534	6.20936e-06	-4.48875e-10	-1.41586
54767541	chr12:54767541:G:A	6.56646e-17	-2.18766	-1.39023	4.23043e-11	-2.20618	-1.3803	6.81478e-07	-2.24637	-1.37904
54767917	chr12:54767917:T:C	8.35486e-17	-2.14799	-1.18903	6.45914e-11	-2.21284	-0.950449	1.03551e-06	-2.2257	-0.981315
54767963	chr12:54767963:A:C	9.16823e-17	-1.99556	-1.24855	4.12886e-11	-2.24635	-1.36443	7.08628e-07	-2.24511	-1.34123
54767978	chr12:54767978:T:G	6.20725e-16	-4.48875e-10	-1.33156	4.23283e-10	-4.48875e-10	-1.28333	7.0764e-06	-4.48875e-10	-1.28515
54768034	chr12:54768034:C:T	9.90488e-16	-4.48875e-10	-0.864249	5.79223e-10	-4.48875e-10	-0.96968	9.78796e-06	-4.48875e-10	-0.960762
54768154	chr12:54768154:G:A	7.85675e-17	-2.13565	-1.26283	5.77246e-11	-2.21723	-1.05845	9.30136e-07	-2.22967	-1.08467
54768328	chr12:54768328:C:T	6.07562e-16	-4.48875e-10	-1.35299	3.80212e-10	-4.48875e-10	-1.39064	6.41933e-06	-4.48875e-10	-1.3826
54769070	chr12:54769070:C:T	2.66226e-16	-2.1781	-4.00186e-10	1.65814e-10	-2.2205	-4.00186e-10	2.76972e-06	-2.22317	-4.00186e-10
54769108	chr12:54769108:T:C	2.50232e-16	-2.24006	-4.00186e-10	1.70684e-10	-2.19156	-4.00186e-10	2.75526e-06	-2.2284	-4.00186e-10
54769175	chr12:54769175:T:C	6.59299e-17	-2.18385	-1.39	4.24916e-11	-2.20254	-1.37952	6.8255e-07	-2.24556	-1.37828
54769346	chr12:54769346:C:T	1.1212e-16	-1.63215	-1.41073	3.43672e-10	-0.121356	-1.37032	3.58281e-06	-0.587779	-1.37799
54769436	chr12:54769436:G:A	1.48384e-16	-1.89544	-0.867197	9.79947e-11	-1.94809	-0.79836	1.67849e-06	-1.92642	-0.7976
54769641	chr12:54769641:T:C	6.98123e-17	-2.12532	-1.39132	4.36532e-11	-2.15303	-1.40206	6.79266e-07	-2.22684	-1.40182
54769835	chr12:54769835:C:G	2.78062e-16	-2.1346	-4.00186e-10	1.7044e-10	-2.19298	-4.00186e-10	2.84332e-06	-2.19694	-4.00186e-10
54769899	chr12:54769899:C:G	5.7075e-16	-4.48875e-10	-1.4155	3.7312e-10	-4.48875e-10	-1.40947	6.23913e-06	-4.48875e-10	-1.41107
54769952	chr12:54769952:T:C	5.9168e-16	-4.48875e-10	-1.37948	3.86672e-10	-4.48875e-10	-1.37379	6.47826e-06	-4.48875e-10	-1.37346
54770257	chr12:54770257:G:A	6.01571e-16	-4.48875e-10	-1.3629	3.81431e-10	-4.48875e-10	-1.38744	6.41141e-06	-4.48875e-10	-1.38384
54770950	chr12:54770950:C:T	5.9836e-15	-4.48875e-10	0.934331	3.22064e-09	-4.48875e-10	0.745969	6.00383e-05	-4.48875e-10	0.853067
54770960	chr12:54770960:C:A	6.82505e-17	-2.12355	-1.41571	4.29966e-11	-2.15485	-1.41539	6.69904e-07	-2.22703	-1.41551
54771028	chr12:54771028:G:A	6.83775e-17	-2.14174	-1.39566	4.28175e-11	-2.16894	-1.40548	6.72367e-07	-2.2336	-1.40526
54771029	chr12:54771029:T:C	6.74882e-17	-2.14733	-1.40316	4.24064e-11	-2.17353	-1.41054	6.67642e-07	-2.23554	-1.41038
54771366	chr12:54771366:C:T	8.2173e-17	-2.14219	-1.21143	6.23878e-11	-2.2136	-0.9844	1.00278e-06	-2.22689	-1.01225
54771451	chr12:54771451:G:C	7.67251e-16	-4.48875e-10	-1.11963	4.70027e-10	-4.48875e-10	-1.17858	7.92352e-06	-4.48875e-10	-1.17208
54771600	chr12:54771600:A:C	6.33449e-17	-2.23916	-1.37469	4.23201e-11	-2.23365	-1.35245	7.02863e-07	-2.243	-1.35151
54771862	chr12:54771862:A:G	6.74514e-16	-4.48875e-10	-1.24845	4.08842e-10	-4.48875e-10	-1.31804	6.96468e-06	-4.48875e-10	-1.30106
54772352	chr12:54772352:T:C	1.62103e-16	-2.00189	-0.67232	1.07496e-10	-2.04445	-0.609459	1.83751e-06	-2.02719	-0.606317
54772738	chr12:54772738:G:A	9.2741e-17	-2.05213	-1.18051	4.04525e-11	-2.23071	-1.40053	6.88695e-07	-2.24731	-1.36756
54772816	chr12:54772816:T:C	2.48267e-16	-2.24794	-4.00186e-10	1.61348e-10	-2.24781	-4.00186e-10	2.70524e-06	-2.24672	-4.00186e-10
54773037	chr12:54773037:A:G	1.44901e-15	-4.48875e-10	-0.48381	1.21581e-09	-4.48875e-10	-0.228199	1.8839e-05	-4.48875e-10	-0.305985
54773084	chr12:54773084:A:G	5.70462e-16	-4.48875e-10	-1.416	3.77589e-10	-4.48875e-10	-1.39756	6.29523e-06	-4.48875e-10	-1.40212
54773101	chr12:54773101:G:A	7.96103e-16	-4.48875e-10	-1.08272	4.85587e-10	-4.48875e-10	-1.14601	8.20331e-06	-4.48875e-10	-1.13738
54773357	chr12:54773357:T:C	5.76545e-16	-4.48875e-10	-1.40539	3.80734e-10	-4.48875e-10	-1.38927	6.35204e-06	-4.48875e-10	-1.39314
54774202	chr12:54774202:G:A	1.70022e-15	-4.48875e-10	-0.323933	1.37697e-09	-4.48875e-10	-0.103729	2.24085e-05	-4.48875e-10	-0.132474
54774341	chr12:54774341:C:T	7.46453e-17	-2.14801	-1.30169	5.52927e-11	-2.20814	-1.11059	8.83016e-07	-2.22522	-1.14111
54774345	chr12:54774345:C:T	3.09088e-15	-1.72505	1.99881	5.61777e-10	-2.22992	1.22965	1.2037e-05	-2.16734	1.41341
54774392	chr12:54774392:T:C	1.64515e-14	-4.48875e-10	1.94572	8.7171e-09	-4.48875e-10	1.74167	0.000164497	-4.48875e-10	1.86098
54774558	chr12:54774558:C:T	6.62521e-16	-4.48875e-10	-1.26639	4.03234e-10	-4.48875e-10	-1.33185	6.86055e-06	-4.48875e-10	-1.31613
54774840	chr12:54774840:T:G	7.81032e-17	-1.98958	-1.41483	3.94921e-11	-2.24783	-1.40743	6.61613e-07	-2.2425	-1.41249
54774878	chr12:54774878:C:A	6.88229e-16	-4.48875e-10	-1.22832	4.56502e-10	-4.48875e-10	-1.20777	7.58046e-06	-4.48875e-10	-1.21634
54775100	chr12:54775100:G:T	2.77383e-16	-2.13705	-4.00186e-10	1.70408e-10	-2.19317	-4.00186e-10	2.84261e-06	-2.19719	-4.00186e-10
54775275	chr12:54775275:C:A	4.32108e-16	-1.69377	-4.00186e-10	2.91636e-10	-1.65586	-4.00186e-10	6.09159e-06	-1.43501	-4.00186e-10
54775865	chr12:54775865:T:A	6.15227e-16	-4.48875e-10	-1.34045	3.89587e-10	-4.48875e-10	-1.36628	6.63081e-06	-4.48875e-10	-1.35019
54775954	chr12:54775954:C:T	8.01499e-17	-1.97615	-1.4024	4.22549e-11	-2.24432	-1.34332	7.0105e-07	-2.24256	-1.35453
54776202	chr12:54776202:A:T	6.51093e-16	-4.48875e-10	-1.28379	3.98053e-10	-4.48875e-10	-1.34478	6.76427e-06	-4.48875e-10	-1.33026
54776218	chr12:54776218:T:C	7.68006e-17	-2.14274	-1.2785	5.7091e-11	-2.21189	-1.07483	9.11281e-07	-2.22813	-1.10669
54776336	chr12:54776336:A:T	6.81879e-17	-2.12611	-1.41407	4.28665e-11	-2.15727	-1.41601	6.6876e-07	-2.22826	-1.41599
54776678	chr12:54776678:T:C	2.50784e-16	-2.00689	-0.23097	8.48063e-11	-2.24303	-0.647968	1.54548e-06	-2.2438	-0.562777
54776688	chr12:54776688:A:G	6.61745e-16	-4.48875e-10	-1.26757	4.02873e-10	-4.48875e-10	-1.33275	6.85389e-06	-4.48875e-10	-1.3171
54776764	chr12:54776764:G:A	9.32142e-16	-4.48875e-10	-0.924962	5.44834e-10	-4.48875e-10	-1.03089	9.35252e-06	-4.48875e-10	-1.00627
54776924	chr12:54776924:C:G	7.90001e-17	-2.14802	-1.24498	6.01284e-11	-2.20876	-1.02613	9.58497e-07	-2.22549	-1.05881
54777534	chr12:54777534:C:T	7.72023e-16	-4.48875e-10	-1.11343	4.72386e-10	-4.48875e-10	-1.17357	7.97671e-06	-4.48875e-10	-1.16539
54777560	chr12:54777560:G:A	1.31226e-15	-4.48875e-10	-0.582944	8.36136e-10	-4.48875e-10	-0.602576	1.41367e-05	-4.48875e-10	-0.59314
54777596	chr12:54777596:C:G	6.62655e-17	-2.16796	-1.40082	4.17401e-11	-2.19098	-1.40892	6.64411e-07	-2.24211	-1.40866
54777753	chr12:54777753:T:C	1.60571e-16	-1.9932	-0.690511	1.06281e-10	-2.03675	-0.628527	1.81774e-06	-2.01891	-0.625415
54778137	chr12:54778137:T:C	6.77876e-17	-2.14218	-1.40389	4.06804e-11	-2.2239	-1.40172	6.64618e-07	-2.24529	-1.40516
54778287	chr12:54778287:A:G	7.93264e-17	-2.1462	-1.24268	6.02703e-11	-2.20988	-1.02265	9.60746e-07	-2.22648	-1.05548
54778528	chr12:54778528:G:A	1.65599e-16	-2.07274	-0.580135	1.28283e-10	-2.21962	-0.257512	2.10481e-06	-2.19988	-0.29781
54778631	chr12:54778631:C:T	6.58688e-17	-2.17235	-1.40243	4.15416e-11	-2.19467	-1.41	6.62903e-07	-2.24327	-1.40977
54778639	chr12:54778639:C:T	1.05244e-16	-2.02175	-1.08441	4.14048e-11	-2.23477	-1.3732	7.19475e-07	-2.24817	-1.32298
54778779	chr12:54778779:T:A	6.87109e-17	-2.11863	-1.41391	4.31539e-11	-2.1506	-1.416	6.70961e-07	-2.22499	-1.41597
54778784	chr12:54778784:A:G	5.7611e-16	-4.48875e-10	-1.40615	3.80308e-10	-4.48875e-10	-1.39039	6.34539e-06	-4.48875e-10	-1.39419
54778916	chr12:54778916:A:G	6.12998e-16	-4.48875e-10	-1.34409	3.86847e-10	-4.48875e-10	-1.37334	6.50788e-06	-4.48875e-10	-1.3689
54778990	chr12:54778990:C:T	6.34981e-16	-4.48875e-10	-1.30885	4.16149e-10	-4.48875e-10	-1.30032	6.97715e-06	-4.48875e-10	-1.29927
54779047	chr12:54779047:A:C	1.78519e-15	-4.48875e-10	-0.275166	1.29578e-09	-4.48875e-10	-0.164502	2.14893e-05	-4.48875e-10	-0.174359
54779489	chr12:54779489:C:T	2.84099e-16	-2.11312	-4.00186e-10	1.73193e-10	-2.17696	-4.00186e-10	2.8868e-06	-2.18177	-4.00186e-10
54779525	chr12:54779525:A:T	5.86798e-16	-4.48875e-10	-1.38777	3.75748e-10	-4.48875e-10	-1.40245	6.31627e-06	-4.48875e-10	-1.39879
54779551	chr12:54779551:C:G	6.68394e-16	-4.48875e-10	-1.25757	4.42425e-10	-4.48875e-10	-1.2391	7.35133e-06	-4.48875e-10	-1.24703
54780059	chr12:54780059:G:A	5.71241e-16	-4.48875e-10	-1.41464	3.73958e-10	-4.48875e-10	-1.40722	6.24459e-06	-4.48875e-10	-1.4102
54780072	chr12:54780072:T:C	4.19131e-16	-1.72426	-4.00186e-10	3.03261e-10	-1.61677	-4.00186e-10	4.44059e-06	-1.75113	-4.00186e-10
54780181	chr12:54780181:G:A	4.67588e-15	-4.48875e-10	0.687726	2.54835e-09	-4.48875e-10	0.511832	4.722e-05	-4.48875e-10	0.612901
54780291	chr12:54780291:C:T	6.64926e-17	-2.1633	-1.40206	4.18735e-11	-2.18704	-1.40967	6.64789e-07	-2.24077	-1.40943
54780590	chr12:54780590:C:T	1.42096e-15	-4.48875e-10	-0.503358	1.10246e-09	-4.48875e-10	-0.326065	1.819e-05	-4.48875e-10	-0.341044
54780593	chr12:54780593:A:C	2.26427e-16	-2.01225	-0.327774	7.88107e-11	-2.24016	-0.72416	1.4231e-06	-2.24531	-0.643764
54780645	chr12:54780645:G:A	1.15214e-16	-2.02142	-0.994234	4.35422e-11	-2.23523	-1.3224	7.67265e-07	-2.2482	-1.25864
54780715	chr12:54780715:A:G	6.49292e-16	-4.48875e-10	-1.28656	3.97403e-10	-4.48875e-10	-1.34642	6.75222e-06	-4.48875e-10	-1.33204
54780749	chr12:54780749:T:C	6.93372e-16	-4.48875e-10	-1.22088	4.17585e-10	-4.48875e-10	-1.29688	7.12481e-06	-4.48875e-10	-1.27833
54780804	chr12:54780804:T:C	6.83083e-16	-4.48875e-10	-1.23583	4.12769e-10	-4.48875e-10	-1.30848	7.03497e-06	-4.48875e-10	-1.29102
54780821	chr12:54780821:A:C	2.48531e-16	-2.24688	-4.00186e-10	1.6732e-10	-2.21146	-4.00186e-10	2.7016e-06	-2.24807	-4.00186e-10
54780832	chr12:54780832:C:G	6.74731e-16	-4.48875e-10	-1.24813	4.08943e-10	-4.48875e-10	-1.31779	6.96603e-06	-4.48875e-10	-1.30087
54780949	chr12:54780949:C:T	8.00636e-17	-2.01295	-1.36668	4.5778e-11	-2.23626	-1.2713	7.43903e-07	-2.24717	-1.29059
54780958	chr12:54780958:T:G	6.68787e-17	-2.15278	-1.40678	4.21226e-11	-2.17806	-1.41272	6.64939e-07	-2.23743	-1.41255
54781111	chr12:54781111:T:A	1.39252e-14	-4.48875e-10	1.77901	7.41477e-09	-4.48875e-10	1.57986	0.000139485	-4.48875e-10	1.69604
54781459	chr12:54781459:G:A	8.26566e-17	-2.13155	-1.2162	4.27089e-11	-2.1898	-1.38716	7.10048e-07	-2.23021	-1.35412
54781556	chr12:54781556:C:T	4.17472e-16	-1.72823	-4.00186e-10	3.01918e-10	-1.62121	-4.00186e-10	4.42173e-06	-1.75538	-4.00186e-10
54781590	chr12:54781590:G:T	6.13526e-16	-4.48875e-10	-1.34322	4.13301e-10	-4.48875e-10	-1.30719	6.85972e-06	-4.48875e-10	-1.31625
54781750	chr12:54781750:G:A	6.65307e-16	-4.48875e-10	-1.2622	4.04503e-10	-4.48875e-10	-1.32871	6.88412e-06	-4.48875e-10	-1.3127
54781820	chr12:54781820:A:G	6.66248e-17	-2.18416	-1.37921	4.30069e-11	-2.2028	-1.36721	6.90909e-07	-2.24565	-1.36601
54781924	chr12:54781924:T:A	5.76126e-16	-4.48875e-10	-1.40612	3.71449e-10	-4.48875e-10	-1.41395	6.24412e-06	-4.48875e-10	-1.41027
54782008	chr12:54782008:A:T	5.98905e-16	-4.48875e-10	-1.36734	3.7686e-10	-4.48875e-10	-1.3995	6.35342e-06	-4.48875e-10	-1.39292
54782282	chr12:54782282:T:G	1.66439e-15	-4.48875e-10	-0.34523	1.06017e-09	-4.48875e-10	-0.365183	1.79257e-05	-4.48875e-10	-0.355679
54782600	chr12:54782600:A:G	5.76292e-16	-4.48875e-10	-1.40583	3.71497e-10	-4.48875e-10	-1.41383	6.24546e-06	-4.48875e-10	-1.41006
54782914	chr12:54782914:A:G	9.26795e-16	-4.48875e-10	-0.930714	5.42174e-10	-4.48875e-10	-1.03578	9.30564e-06	-4.48875e-10	-1.0113
54784165	chr12:54784165:A:T	6.82747e-17	-2.12872	-1.41019	4.0158e-11	-2.22989	-1.40865	6.59553e-07	-2.2471	-1.41101
54784251	chr12:54784251:C:T	5.74587e-16	-4.48875e-10	-1.40879	3.70805e-10	-4.48875e-10	-1.41569	6.20914e-06	-4.48875e-10	-1.41589
54784732	chr12:54784732:T:C	1.41947e-14	-4.48875e-10	1.79818	7.55062e-09	-4.48875e-10	1.59802	0.000142089	-4.48875e-10	1.71454
54784853	chr12:54784853:C:T	1.40553e-14	-4.48875e-10	1.78831	7.46741e-09	-4.48875e-10	1.58694	0.000140435	-4.48875e-10	1.70283
54785259	chr12:54785259:T:G	9.139e-16	-4.48875e-10	-0.944725	5.35498e-10	-4.48875e-10	-1.04817	9.18661e-06	-4.48875e-10	-1.02417
54785500	chr12:54785500:GTCC:G	1.80974e-14	-4.48875e-10	2.04107	9.51341e-09	-4.48875e-10	1.82909	0.000180264	-4.48875e-10	1.95251
54785905	chr12:54785905:T:A	5.77373e-16	-4.48875e-10	-1.40396	3.80023e-10	-4.48875e-10	-1.39113	6.33994e-06	-4.48875e-10	-1.39505
54786598	chr12:54786598:T:A	5.98387e-16	-4.48875e-10	-1.36821	3.82099e-10	-4.48875e-10	-1.38569	6.42934e-06	-4.48875e-10	-1.38104
54786882	chr12:54786882:G:T	2.22727e-16	-2.1135	-0.243005	7.49649e-10	-0.985558	0.273795	7.95918e-06	-1.33472	0.167129
54786935	chr12:54786935:T:C	2.43653e-15	-4.48875e-10	0.0358841	1.30026e-09	-4.48875e-10	-0.16105	2.26211e-05	-4.48875e-10	-0.123032
54787315	chr12:54787315:C:G	5.91711e-15	-1.65878	2.58193	9.84257e-10	-2.22146	1.78198	2.14354e-05	-2.14656	1.96968
54787483	chr12:54787483:T:G	1.32148e-16	-2.15437	-0.724155	7.58612e-11	-2.18616	-0.816302	1.23794e-06	-2.24067	-0.787801
54787592	chr12:54787592:G:A	7.08684e-17	-2.10176	-1.39986	4.63186e-11	-2.2279	-1.26792	7.43879e-07	-2.23947	-1.29833
54788284	chr12:54788284:G:A	9.00861e-17	-1.89243	-1.36925	4.34536e-11	-2.2473	-1.31237	7.20678e-07	-2.24547	-1.32401
54788295	chr12:54788295:C:A	9.13152e-16	-4.48875e-10	-0.945544	5.48828e-10	-4.48875e-10	-1.02358	9.28407e-06	-4.48875e-10	-1.01362
54788334	chr12:54788334:A:G	1.28525e-16	-2.18485	-0.721473	7.37311e-11	-2.21305	-0.817896	1.22892e-06	-2.24751	-0.788273
54794390	chr12:54794390:G:A	6.20911e-16	-4.48875e-10	-1.33126	4.18661e-10	-4.48875e-10	-1.29431	6.92865e-06	-4.48875e-10	-1.30625
54794591	chr12:54794591:A:T	4.59165e-16	-1.63304	-4.00186e-10	1.64929e-10	-2.22585	-4.00186e-10	2.98027e-06	-2.1499	-4.00186e-10
54795147	chr12:54795147:G:C	3.25909e-15	-4.48875e-10	0.326756	2.00473e-09	-4.48875e-10	0.271897	3.48341e-05	-4.48875e-10	0.30868
54795156	chr12:54795156:T:C	6.9508e-17	-2.15146	-1.36955	4.78664e-11	-2.21054	-1.25241	7.78218e-07	-2.2246	-1.26806
54795233	chr12:54795233:C:G	3.00515e-16	-1.92842	-0.128534	1.98998e-10	-1.97153	-0.0665413	3.44482e-06	-1.95149	-0.0535574
54795586	chr12:54795586:C:T	3.02011e-16	-1.92156	-0.13042	1.99624e-10	-1.96643	-0.0685047	3.45716e-06	-1.94593	-0.055534
54795782	chr12:54795782:A:G	9.6402e-16	-4.48875e-10	-0.891334	7.20097e-10	-4.48875e-10	-0.751982	1.18961e-05	-4.48875e-10	-0.765701
54795878	chr12:54795878:C:T	4.75111e-15	-1.71252	2.41621	8.19063e-10	-2.23035	1.60714	1.77732e-05	-2.16594	1.80171
54795913	chr12:54795913:T:C	2.26471e-15	-4.48875e-10	-0.0372444	1.38313e-09	-4.48875e-10	-0.0992617	2.31218e-05	-4.48875e-10	-0.101138
54795939	chr12:54795939:C:T	7.67066e-17	-2.16608	-1.25638	4.85159e-11	-2.20669	-1.24278	7.74239e-07	-2.2396	-1.25819
54796089	chr12:54796089:A:G	2.13343e-15	-4.48875e-10	-0.0969624	1.14128e-09	-4.48875e-10	-0.291458	2.00117e-05	-4.48875e-10	-0.245599
54796110	chr12:54796110:G:A	1.66401e-16	-1.68348	-0.964564	6.36953e-11	-1.94824	-1.22901	2.04607e-06	-1.40413	-1.12187
54796301	chr12:54796301:T:C	3.04603e-16	-1.9389	-0.10454	2.01443e-10	-1.98264	-0.0432196	3.48467e-06	-1.96355	-0.0299895
54796866	chr12:54796866:G:A	1.05815e-16	-2.1869	-0.913856	6.19843e-11	-2.21326	-0.991229	1.02467e-06	-2.24747	-0.970073
54796882	chr12:54796882:A:G	7.07023e-16	-4.48875e-10	-1.20138	4.23801e-10	-4.48875e-10	-1.2821	7.23463e-06	-4.48875e-10	-1.26304
54796963	chr12:54796963:G:A	6.80265e-16	-4.48875e-10	-1.23996	4.18272e-10	-4.48875e-10	-1.29524	7.04238e-06	-4.48875e-10	-1.28997
54797151	chr12:54797151:C:T	5.81096e-16	-4.48875e-10	-1.39753	3.80799e-10	-4.48875e-10	-1.3891	6.34785e-06	-4.48875e-10	-1.3938
54797335	chr12:54797335:T:C	2.02359e-15	-4.48875e-10	-0.149817	1.08767e-09	-4.48875e-10	-0.339573	1.90524e-05	-4.48875e-10	-0.294724
54797349	chr12:54797349:T:C	1.03039e-16	-2.23865	-0.888695	6.05372e-11	-2.23858	-0.989528	1.03619e-06	-2.24011	-0.966248
54797577	chr12:54797577:A:T	6.62051e-16	-4.48875e-10	-1.2671	4.12558e-10	-4.48875e-10	-1.30899	6.97771e-06	-4.48875e-10	-1.29919
54798058	chr12:54798058:A:T	9.10181e-17	-2.13474	-1.11665	6.27466e-11	-2.23894	-0.953324	1.04382e-06	-2.22336	-0.975661
54798305	chr12:54798305:C:T	6.9116e-16	-4.48875e-10	-1.22408	4.16249e-10	-4.48875e-10	-1.30008	7.0972e-06	-4.48875e-10	-1.28221
54798498	chr12:54798498:T:C	6.80265e-16	-4.48875e-10	-1.23996	4.18272e-10	-4.48875e-10	-1.29524	7.04238e-06	-4.48875e-10	-1.28997
54798803	chr12:54798803:G:A	5.90363e-16	-4.48875e-10	-1.38171	3.90328e-10	-4.48875e-10	-1.36438	6.4934e-06	-4.48875e-10	-1.37113
54798905	chr12:54798905:A:G	7.93896e-17	-2.24717	-1.14091	4.82596e-11	-2.24725	-1.20752	8.40373e-07	-2.22453	-1.1913
54799508	chr12:54799508:G:A	1.23086e-15	-0.646976	-4.00186e-10	1.56084e-09	0.0216099	-4.00186e-10	3.65558e-05	0.356925	-4.00186e-10
54799561	chr12:54799561:T:G	9.61692e-17	-2.13996	-1.05638	6.74076e-11	-2.2405	-0.880108	1.11898e-06	-2.22593	-0.903569
54800126	chr12:54800126:C:T	2.34456e-15	-4.48875e-10	-0.00259289	1.3395e-09	-4.48875e-10	-0.131313	2.43004e-05	-4.48875e-10	-0.051423
54800388	chr12:54800388:C:T	6.92421e-16	-4.48875e-10	-1.22225	4.23145e-10	-4.48875e-10	-1.28365	7.14866e-06	-4.48875e-10	-1.27499
54800730	chr12:54800730:G:A	2.57806e-16	-2.06723	-0.143007	9.67911e-10	-0.855175	0.398948	1.00316e-05	-1.22547	0.289289
54800820	chr12:54800820:A:G	2.65017e-16	-2.18265	-4.00186e-10	1.6518e-10	-2.22433	-4.00186e-10	2.75996e-06	-2.2267	-4.00186e-10
54801381	chr12:54801381:G:A	6.94597e-17	-2.23718	-1.28452	4.68848e-11	-2.22953	-1.25414	7.76684e-07	-2.24519	-1.24945
54801545	chr12:54801545:G:A	6.26192e-16	-4.48875e-10	-1.32279	3.93386e-10	-4.48875e-10	-1.35658	6.6362e-06	-4.48875e-10	-1.34938
54801589	chr12:54801589:C:G	3.16421e-15	-1.72696	2.02417	5.78653e-10	-2.23354	1.26288	1.2397e-05	-2.17244	1.44798
54801816	chr12:54801816:T:C	9.2053e-16	-4.48875e-10	-0.937497	6.41856e-10	-4.48875e-10	-0.867004	1.05322e-05	-4.48875e-10	-0.887481
54801861	chr12:54801861:C:T	9.72991e-17	-2.23672	-0.947939	5.75419e-11	-2.23648	-1.04237	9.79775e-07	-2.2418	-1.02054
54801864	chr12:54801864:T:C	9.34917e-16	-4.48875e-10	-0.921989	5.63032e-10	-4.48875e-10	-0.998031	9.52196e-06	-4.48875e-10	-0.988314
54801871	chr12:54801871:TTC:T	9.76134e-17	-2.14093	-1.0405	4.68412e-11	-2.11932	-1.36529	7.72043e-07	-2.19616	-1.30447
54802164	chr12:54802164:A:G	2.65437e-16	-2.18107	-4.00186e-10	1.65227e-10	-2.22405	-4.00186e-10	2.76039e-06	-2.22654	-4.00186e-10
54802215	chr12:54802215:C:G	1.01192e-16	-2.23775	-0.90768	5.95692e-11	-2.23768	-1.00655	1.01751e-06	-2.24086	-0.983695
54802278	chr12:54802278:T:C	7.49094e-17	-2.18978	-1.25639	5.41848e-11	-2.18822	-1.15075	8.79917e-07	-2.20546	-1.16438
54802545	chr12:54802545:G:T	5.42608e-16	-1.46606	-4.00186e-10	1.41578e-09	-0.0759317	-4.00186e-10	1.4404e-05	-0.574406	-4.00186e-10
54802939	chr12:54802939:C:T	9.15265e-17	-2.14474	-1.10108	6.38268e-11	-2.24166	-0.933534	1.05881e-06	-2.22793	-0.95684
54803230	chr12:54803230:A:G	4.21384e-16	-1.7189	-4.00186e-10	1.61285e-10	-2.24819	-4.00186e-10	2.89774e-06	-2.17798	-4.00186e-10
54803422	chr12:54803422:C:T	9.4851e-16	-4.48875e-10	-0.907555	5.68714e-10	-4.48875e-10	-0.987991	9.625e-06	-4.48875e-10	-0.977551
54803460	chr12:54803460:C:T	3.06781e-15	-1.70881	1.97509	5.55732e-10	-2.23036	1.21928	1.19349e-05	-2.16565	1.4032
54803603	chr12:54803603:G:A	5.7046e-16	-4.48875e-10	-1.416	3.71597e-10	-4.48875e-10	-1.41356	6.21066e-06	-4.48875e-10	-1.41565
54803862	chr12:54803862:T:G	9.91598e-17	-2.23767	-0.928047	5.85098e-11	-2.2376	-1.02457	9.98703e-07	-2.24097	-1.00224
54803924	chr12:54803924:T:G	9.4851e-16	-4.48875e-10	-0.907555	5.68714e-10	-4.48875e-10	-0.987991	9.625e-06	-4.48875e-10	-0.977551
54804115	chr12:54804115:C:T	5.77855e-16	-4.48875e-10	-1.40312	3.89106e-10	-4.48875e-10	-1.36752	6.44207e-06	-4.48875e-10	-1.37906
54804252	chr12:54804252:C:A	1.15243e-16	-1.79018	-1.22523	5.45081e-11	-2.05867	-1.27435	9.11806e-07	-2.06751	-1.26673
54805275	chr12:54805275:A:G	5.75197e-16	-4.48875e-10	-1.40773	3.84837e-10	-4.48875e-10	-1.37855	6.42747e-06	-4.48875e-10	-1.38133
54805287	chr12:54805287:T:C	8.96225e-17	-2.15543	-1.11141	6.28685e-11	-2.24414	-0.946185	1.04106e-06	-2.23252	-0.969158
54805414	chr12:54805414:A:G	7.3611e-17	-2.20746	-1.2562	5.14764e-11	-2.1771	-1.21314	8.08112e-07	-2.22452	-1.23045
54805451	chr12:54805451:C:T	9.86306e-17	-2.23761	-0.933458	5.82305e-11	-2.23754	-1.02942	9.93692e-07	-2.24102	-1.00723
54806003	chr12:54806003:T:C	6.67441e-17	-2.17604	-1.38554	4.54056e-11	-2.19841	-1.31732	7.4113e-07	-2.21404	-1.32746
54806085	chr12:54806085:A:G	1.02156e-16	-2.23504	-0.900907	6.01231e-11	-2.23496	-1.00001	1.02215e-06	-2.24289	-0.977115
54806274	chr12:54806274:C:T	9.48143e-16	-4.48875e-10	-0.907941	5.685e-10	-4.48875e-10	-0.988367	9.62133e-06	-4.48875e-10	-0.977933
54806390	chr12:54806390:C:T	5.89729e-16	-4.48875e-10	-1.38278	3.76005e-10	-4.48875e-10	-1.40177	6.30321e-06	-4.48875e-10	-1.40086
54806697	chr12:54806697:A:G	1.19967e-16	-1.7394	-1.23582	5.58013e-11	-2.02561	-1.28396	9.32507e-07	-2.03531	-1.27648
54806965	chr12:54806965:G:A	9.81274e-17	-2.23501	-0.941172	5.7981e-11	-2.23493	-1.03632	9.84806e-07	-2.2429	-1.01432
54807166	chr12:54807166:T:C	6.05762e-16	-4.48875e-10	-1.35596	3.85743e-10	-4.48875e-10	-1.3762	6.49519e-06	-4.48875e-10	-1.37085
54807339	chr12:54807339:T:A	7.6614e-16	-4.48875e-10	-1.12108	4.51012e-10	-4.48875e-10	-1.21987	7.73421e-06	-4.48875e-10	-1.19626
54807461	chr12:54807461:G:T	9.94472e-17	-2.24083	-0.921987	5.86399e-11	-2.24067	-1.01928	1.00707e-06	-2.23811	-0.996757
54807507	chr12:54807507:A:T	1.61387e-15	-4.48875e-10	-0.376054	9.94706e-10	-4.48875e-10	-0.428921	1.71909e-05	-4.48875e-10	-0.397538
54807660	chr12:54807660:G:A	2.49964e-15	-4.48875e-10	0.061457	1.42079e-09	-4.48875e-10	-0.0723961	2.57874e-05	-4.48875e-10	0.0079697
54807884	chr12:54807884:T:TC	6.98267e-16	-4.48875e-10	-1.21385	4.37149e-10	-4.48875e-10	-1.25109	7.2923e-06	-4.48875e-10	-1.2551
54807926	chr12:54807926:A:T	1.58741e-15	-4.48875e-10	-0.392585	9.79884e-10	-4.48875e-10	-0.443933	1.69254e-05	-4.48875e-10	-0.4131
54807981	chr12:54807981:G:A	2.89307e-16	-1.6668	-0.428157	8.52797e-11	-2.22083	-0.664599	1.57584e-06	-2.18124	-0.605886
54808190	chr12:54808190:G:A	5.71638e-16	-4.48875e-10	-1.41394	3.7322e-10	-4.48875e-10	-1.4092	6.24946e-06	-4.48875e-10	-1.40942
54808248	chr12:54808248:G:A	1.59137e-15	-4.48875e-10	-0.390098	9.92932e-10	-4.48875e-10	-0.430705	1.70219e-05	-4.48875e-10	-0.407412
54808277	chr12:54808277:C:G	2.60538e-16	-2.1997	-4.00186e-10	1.6347e-10	-2.23474	-4.00186e-10	2.73245e-06	-2.23672	-4.00186e-10
54808555	chr12:54808555:A:G	7.68349e-16	-4.48875e-10	-1.1182	4.52066e-10	-4.48875e-10	-1.21754	7.75339e-06	-4.48875e-10	-1.19379
54808972	chr12:54808972:C:CAATA	9.78267e-17	-2.24621	-0.93304	5.78062e-11	-2.24581	-1.02846	1.00553e-06	-2.23014	-1.00626
54808987	chr12:54808987:C:A	7.80883e-17	-2.02233	-1.38228	4.30363e-11	-2.23224	-1.33708	7.03098e-07	-2.24654	-1.34764
54809177	chr12:54809177:A:C	9.89485e-17	-2.23642	-0.931424	5.84531e-11	-2.23627	-1.02687	9.95268e-07	-2.24202	-1.00464
54809257	chr12:54809257:G:A	1.1626e-15	-4.48875e-10	-0.704033	6.40239e-10	-4.48875e-10	-0.869527	1.11517e-05	-4.48875e-10	-0.830327
54809418	chr12:54809418:C:T	9.87597e-17	-2.23833	-0.931424	5.83408e-11	-2.23819	-1.02687	9.96792e-07	-2.24049	-1.00464
54809831	chr12:54809831:C:T	5.73201e-16	-4.48875e-10	-1.41121	3.76231e-10	-4.48875e-10	-1.40117	6.26046e-06	-4.48875e-10	-1.40766
54810241	chr12:54810241:C:T	2.65849e-16	-2.17952	-4.00186e-10	1.6536e-10	-2.22324	-4.00186e-10	2.76187e-06	-2.22601	-4.00186e-10
54810279	chr12:54810279:G:A	9.91817e-17	-2.23785	-0.927645	5.85625e-11	-2.23779	-1.02348	9.99863e-07	-2.2409	-1.00116
54810310	chr12:54810310:A:G	2.20526e-16	-2.13675	-0.22968	7.12619e-10	-1.0577	0.295279	7.61457e-06	-1.39967	0.187814
54810404	chr12:54810404:A:G	5.50683e-15	-4.48875e-10	0.851298	4.24142e-09	-4.48875e-10	1.02129	7.16597e-05	-4.48875e-10	1.03001
54810521	chr12:54810521:A:T	5.75664e-16	-4.48875e-10	-1.40692	3.7072e-10	-4.48875e-10	-1.41592	6.2084e-06	-4.48875e-10	-1.41601
54810575	chr12:54810575:C:A	9.84065e-17	-2.2385	-0.934842	5.81526e-11	-2.23836	-1.02993	9.93754e-07	-2.24039	-1.00779
54810595	chr12:54810595:T:A	2.56392e-15	-4.48875e-10	0.0868459	1.46054e-09	-4.48875e-10	-0.0448045	2.65532e-05	-4.48875e-10	0.037234
54810693	chr12:54810693:C:T	9.88069e-17	-2.23728	-0.932001	5.83725e-11	-2.23714	-1.02739	9.95335e-07	-2.24142	-1.00517
54810747	chr12:54810747:T:C	6.59711e-17	-2.15787	-1.41536	4.52871e-11	-2.10282	-1.41552	6.78753e-07	-2.21519	-1.41422
54811036	chr12:54811036:A:C	9.9664e-17	-2.23198	-0.928666	5.88603e-11	-2.2318	-1.0244	9.95158e-07	-2.24467	-1.0021
54811146	chr12:54811146:G:T	5.8817e-16	-4.48875e-10	-1.38543	4.00872e-10	-4.48875e-10	-1.33773	6.60945e-06	-4.48875e-10	-1.35341
54811423	chr12:54811423:T:C	9.80351e-17	-2.20247	-0.974649	5.81576e-11	-2.20271	-1.0655	9.5124e-07	-2.24752	-1.04439
54811540	chr12:54811540:G:A	9.87944e-17	-2.23645	-0.932956	5.83712e-11	-2.2363	-1.02824	9.93838e-07	-2.24205	-1.00605
54811571	chr12:54811571:A:G	9.0426e-17	-2.02543	-1.23248	3.99853e-11	-2.23277	-1.41008	6.76076e-07	-2.24814	-1.38523
54811585	chr12:54811585:C:T	2.18666e-16	-1.7685	-0.606405	1.68889e-10	-1.25576	-0.94637	2.8844e-06	-1.29339	-0.889205
54811654	chr12:54811654:C:T	7.42196e-17	-2.18054	-1.27488	5.24299e-11	-2.19732	-1.17457	8.53213e-07	-2.21311	-1.18755
54811737	chr12:54811737:C:T	9.79802e-17	-2.23747	-0.940207	5.79336e-11	-2.23733	-1.03474	9.87996e-07	-2.24126	-1.01273
54811773	chr12:54811773:G:A	2.9028e-15	-1.72672	1.93771	5.37064e-10	-2.23337	1.18812	1.1478e-05	-2.17245	1.37097
54811787	chr12:54811787:C:T	6.60884e-17	-2.173	-1.39845	4.41907e-11	-2.20096	-1.3419	7.22644e-07	-2.2161	-1.35065
54811898	chr12:54811898:G:T	9.98673e-17	-2.23224	-0.92636	5.89744e-11	-2.23207	-1.0222	9.97632e-07	-2.24448	-0.999808
54811902	chr12:54811902:T:C	2.53913e-16	-2.19546	-0.0299944	1.3607e-10	-2.21389	-0.204302	2.32269e-06	-2.24824	-0.150953
54811912	chr12:54811912:A:G	1.01815e-16	-2.22332	-0.915974	6.00888e-11	-2.22267	-1.01288	1.00425e-06	-2.24745	-0.990228
54811976	chr12:54811976:G:A	1.01332e-16	-2.23688	-0.907172	5.97118e-11	-2.23673	-1.00511	1.01807e-06	-2.24173	-0.982271
54811995	chr12:54811995:G:C	9.91456e-17	-2.24802	-0.917837	5.84836e-11	-2.24794	-1.01469	1.03173e-06	-2.21856	-0.992113
54812124	chr12:54812124:A:G	9.00027e-17	-2.1323	-1.1303	6.17569e-11	-2.23827	-0.969896	1.02766e-06	-2.22229	-0.992349
54812215	chr12:54812215:G:T	2.58624e-16	-2.20707	-4.00186e-10	1.6286e-10	-2.23848	-4.00186e-10	2.72307e-06	-2.24016	-4.00186e-10
54812454	chr12:54812454:C:A	6.01412e-16	-4.48875e-10	-1.36317	3.78578e-10	-4.48875e-10	-1.39495	6.37834e-06	-4.48875e-10	-1.38901
54812455	chr12:54812455:T:C	1.63253e-15	-4.48875e-10	-0.364561	1.00753e-09	-4.48875e-10	-0.416114	1.74125e-05	-4.48875e-10	-0.384727
54812460	chr12:54812460:C:T	9.88824e-17	-2.23709	-0.931424	5.84134e-11	-2.23695	-1.02687	9.95679e-07	-2.24161	-1.00464
54812525	chr12:54812525:A:G	9.8639e-17	-2.24015	-0.930833	5.8265e-11	-2.24002	-1.02634	9.99052e-07	-2.23877	-1.00409
54812681	chr12:54812681:G:A	9.83384e-17	-2.23366	-0.940376	5.81313e-11	-2.23349	-1.03517	9.85052e-07	-2.24382	-1.01316
54812704	chr12:54812704:G:A	9.71954e-17	-2.23646	-0.949264	5.75425e-11	-2.23631	-1.04253	9.79325e-07	-2.24204	-1.02077
54812725	chr12:54812725:C:T	3.34006e-16	-1.92697	-0.0243167	2.20513e-10	-1.97221	0.0367993	3.8205e-06	-1.95133	0.049796
54812733	chr12:54812733:C:T	2.19188e-16	-2.14184	-0.230675	6.99318e-10	-1.07528	0.294015	7.49861e-06	-1.41366	0.186467
54812802	chr12:54812802:G:A	2.78403e-15	-1.72698	1.89619	5.17893e-10	-2.23348	1.15188	1.10538e-05	-2.17274	1.3336
54812843	chr12:54812843:T:C	6.61577e-16	-4.48875e-10	-1.26782	4.12304e-10	-4.48875e-10	-1.30961	6.97321e-06	-4.48875e-10	-1.29984
54812884	chr12:54812884:C:T	9.99535e-17	-2.23423	-0.923508	5.89935e-11	-2.23417	-1.01977	1.00113e-06	-2.24344	-0.997343
54813188	chr12:54813188:A:C	6.65648e-17	-2.16775	-1.39652	4.41957e-11	-2.20468	-1.33807	7.2277e-07	-2.21949	-1.34709
54813257	chr12:54813257:C:T	1.08136e-16	-2.20461	-0.874445	6.35206e-11	-2.2048	-0.975201	1.04413e-06	-2.24783	-0.9509
54813318	chr12:54813318:G:A	6.58159e-17	-2.24661	-1.32897	4.40205e-11	-2.24317	-1.30354	7.47243e-07	-2.23367	-1.29961
54813327	chr12:54813327:A:G	9.78418e-17	-2.23111	-0.947984	5.78776e-11	-2.23121	-1.04182	9.77251e-07	-2.24489	-1.02003
54813364	chr12:54813364:T:A	5.79655e-16	-4.48875e-10	-1.40001	3.79672e-10	-4.48875e-10	-1.39206	6.33028e-06	-4.48875e-10	-1.39657
54813512	chr12:54813512:T:G	1.56998e-15	-4.48875e-10	-0.403628	9.79608e-10	-4.48875e-10	-0.444215	1.67932e-05	-4.48875e-10	-0.420938
54813889	chr12:54813889:C:T	9.60519e-16	-4.48875e-10	-0.894973	5.75613e-10	-4.48875e-10	-0.975932	9.7514e-06	-4.48875e-10	-0.964505
54813924	chr12:54813924:GA:G	9.95382e-17	-2.244	-0.917906	5.87581e-11	-2.24347	-1.01446	1.01509e-06	-2.23517	-0.991772
54814003	chr12:54814003:C:T	2.57062e-16	-2.21313	-4.00186e-10	1.62444e-10	-2.24103	-4.00186e-10	2.71698e-06	-2.24239	-4.00186e-10
54814122	chr12:54814122:G:A	3.09554e-15	-1.73925	2.01453	5.72528e-10	-2.23553	1.25423	1.22318e-05	-2.17717	1.43929
54814126	chr12:54814126:G:T	1.16406e-16	-2.2154	-0.789967	6.78826e-11	-2.21547	-0.898114	1.13045e-06	-2.2482	-0.871098
54814281	chr12:54814281:C:T	7.76485e-16	-4.48875e-10	-1.10767	4.55994e-10	-4.48875e-10	-1.20889	7.82467e-06	-4.48875e-10	-1.18463
54814362	chr12:54814362:G:A	6.75001e-17	-2.16144	-1.38888	4.46801e-11	-2.20877	-1.32307	7.30673e-07	-2.22276	-1.33294
54814364	chr12:54814364:T:C	9.82573e-17	-2.21822	-0.956639	5.81598e-11	-2.21824	-1.04994	9.66156e-07	-2.24802	-1.02833
54814554	chr12:54814554:G:A	1.09804e-16	-2.22451	-0.839244	6.42367e-11	-2.22452	-0.944272	1.07786e-06	-2.24707	-0.919867
54814656	chr12:54814656:C:T	2.7774e-15	-4.48875e-10	0.166825	1.56643e-09	-4.48875e-10	0.0251884	2.85426e-05	-4.48875e-10	0.109483
54814687	chr12:54814687:G:A	1.02364e-16	-2.23226	-0.901651	6.02315e-11	-2.23227	-1.0009	1.01979e-06	-2.24441	-0.97791
54814747	chr12:54814747:T:C	1.01979e-16	-2.24197	-0.895708	5.99468e-11	-2.24224	-0.995674	1.0339e-06	-2.23617	-0.972404
54814774	chr12:54814774:A:T	5.83044e-16	-4.48875e-10	-1.39418	3.73736e-10	-4.48875e-10	-1.40782	6.28085e-06	-4.48875e-10	-1.40441
54814863	chr12:54814863:C:G	3.23544e-15	-1.88281	2.20228	6.65924e-10	-2.24823	1.41804	1.38431e-05	-2.22351	1.60938
54814935	chr12:54814935:T:G	7.67863e-16	-4.48875e-10	-1.11884	4.71988e-10	-4.48875e-10	-1.17441	7.94769e-06	-4.48875e-10	-1.16903
54815238	chr12:54815238:C:T	6.0633e-16	-4.48875e-10	-1.35502	3.82935e-10	-4.48875e-10	-1.3835	6.42876e-06	-4.48875e-10	-1.38113
54815444	chr12:54815444:T:C	3.09338e-15	-1.80173	2.0763	5.99286e-10	-2.24362	1.30799	1.265e-05	-2.19917	1.49491
54815518	chr12:54815518:A:G	1.60439e-15	-4.48875e-10	-0.381945	1.00101e-09	-4.48875e-10	-0.422602	1.71618e-05	-4.48875e-10	-0.399231
54815536	chr12:54815536:T:C	7.23592e-17	-2.20184	-1.27896	4.9823e-11	-2.18374	-1.23915	7.85491e-07	-2.22819	-1.25517
54815569	chr12:54815569:T:C	9.96731e-17	-2.23614	-0.924407	5.87857e-11	-2.23616	-1.02131	1.00091e-06	-2.24211	-0.998891
54815571	chr12:54815571:C:T	1.00027e-16	-2.23621	-0.920798	5.89644e-11	-2.23622	-1.01821	1.00416e-06	-2.24206	-0.995696
54815670	chr12:54815670:C:T	1.05271e-16	-2.13681	-0.969101	6.17317e-11	-2.14782	-1.06075	9.73062e-07	-2.22963	-1.03959
54815680	chr12:54815680:A:G	1.23733e-15	-4.48875e-10	-0.641734	6.83048e-10	-4.48875e-10	-0.804803	1.19268e-05	-4.48875e-10	-0.763128
54815729	chr12:54815729:G:C	1.7905e-15	-4.48875e-10	-0.272198	9.48902e-10	-4.48875e-10	-0.476062	1.67817e-05	-4.48875e-10	-0.421628
54815738	chr12:54815738:G:A	2.2708e-16	-2.12475	-0.212401	7.56108e-10	-1.01936	0.316182	8.03328e-06	-1.36615	0.20783
54815755	chr12:54815755:G:A	8.90797e-17	-2.15216	-1.12075	6.21845e-11	-2.2434	-0.957866	1.03081e-06	-2.23104	-0.980534
54815893	chr12:54815893:T:A	9.4851e-16	-4.48875e-10	-0.907555	5.68714e-10	-4.48875e-10	-0.987991	9.625e-06	-4.48875e-10	-0.977551
54815922	chr12:54815922:T:C	4.81454e-15	-1.54582	2.26277	6.51359e-10	-1.76424	0.911932	1.59389e-05	-1.65358	1.18042
54815923	chr12:54815923:G:A	4.95893e-15	-1.53756	2.28405	6.6704e-10	-1.75726	0.928742	1.63533e-05	-1.64565	1.19817
54816033	chr12:54816033:A:G	2.775e-15	-1.77225	1.93821	5.3252e-10	-2.24027	1.18652	1.12702e-05	-2.18903	1.36928
54816105	chr12:54816105:C:T	9.28407e-17	-2.21288	-1.01869	5.53105e-11	-2.21279	-1.10562	9.12662e-07	-2.24825	-1.08506
54816252	chr12:54816252:G:A	7.43185e-16	-4.48875e-10	-1.1515	4.40183e-10	-4.48875e-10	-1.24418	7.53762e-06	-4.48875e-10	-1.22201
54816614	chr12:54816614:A:G	9.33969e-17	-2.22617	-0.999421	5.55597e-11	-2.22594	-1.08797	9.30384e-07	-2.24677	-1.06731
54816632	chr12:54816632:T:G	1.71242e-15	-4.48875e-10	-0.316786	9.09049e-10	-4.48875e-10	-0.518969	1.60636e-05	-4.48875e-10	-0.465357
54816970	chr12:54816970:G:T	1.01889e-16	-2.21953	-0.919025	6.00643e-11	-2.21957	-1.01639	1.00018e-06	-2.24788	-0.993856
54817283	chr12:54817283:GT:G	1.00616e-16	-2.23097	-0.920169	5.93158e-11	-2.23098	-1.01752	1.00195e-06	-2.24498	-0.994987
54817505	chr12:54817505:T:C	4.04879e-16	-1.75886	-4.00186e-10	1.61411e-10	-2.24741	-4.00186e-10	2.84721e-06	-2.19557	-4.00186e-10
54817525	chr12:54817525:T:C	8.06048e-17	-2.24501	-1.12788	4.8925e-11	-2.24503	-1.19605	8.45267e-07	-2.23065	-1.17937
54817569	chr12:54817569:T:G	3.22511e-16	-1.96624	-0.0200699	2.1364e-10	-2.00822	0.0411429	3.69124e-06	-1.99012	0.0541712
54817626	chr12:54817626:G:A	3.79519e-16	-1.82354	-4.00186e-10	3.7682e-10	-1.3996	-4.00186e-10	5.6937e-06	-1.50255	-4.00186e-10
54817651	chr12:54817651:C:T	9.45291e-16	-4.48875e-10	-0.910954	5.66934e-10	-4.48875e-10	-0.991125	9.59452e-06	-4.48875e-10	-0.980723
54817800	chr12:54817800:C:A	9.95357e-17	-2.23672	-0.925211	5.87098e-11	-2.23673	-1.02203	1.00064e-06	-2.24164	-0.999632
54817982	chr12:54817982:T:C	9.65113e-17	-2.24629	-0.9465	5.7102e-11	-2.24573	-1.0408	9.92761e-07	-2.23031	-1.01888
54818111	chr12:54818111:G:A	9.48986e-16	-4.48875e-10	-0.907053	5.6897e-10	-4.48875e-10	-0.987541	9.62939e-06	-4.48875e-10	-0.977095
54818209	chr12:54818209:C:T	3.35747e-16	-1.94609	-4.00186e-10	1.90905e-10	-2.07959	-4.00186e-10	4.26519e-06	-1.79143	-4.00186e-10
54818210	chr12:54818210:A:G	6.65195e-17	-2.24196	-1.32299	4.45785e-11	-2.23708	-1.29704	7.46561e-07	-2.24117	-1.29303
54818439	chr12:54818439:A:G	9.95575e-17	-2.23556	-0.926151	5.87284e-11	-2.23557	-1.02288	9.98947e-07	-2.24247	-1.0005
54818464	chr12:54818464:T:C	1.02637e-16	-2.23034	-0.900906	6.0383e-11	-2.23047	-1.00019	1.01996e-06	-2.24504	-0.97711
54818465	chr12:54818465:G:A	1.27879e-16	-2.11261	-0.798759	2.63814e-10	-0.881196	-0.874927	2.66548e-06	-1.403	-0.858528
54818506	chr12:54818506:A:G	9.45442e-17	-2.24292	-0.970456	5.61334e-11	-2.24105	-1.06258	9.65569e-07	-2.23561	-1.04134
54818538	chr12:54818538:T:C	9.92959e-17	-2.23913	-0.925211	5.85597e-11	-2.23929	-1.02203	1.00283e-06	-2.23945	-0.999632
54818573	chr12:54818573:T:C	9.94111e-17	-2.23797	-0.925211	5.86364e-11	-2.23798	-1.02203	1.00165e-06	-2.24063	-0.999632
54818800	chr12:54818800:C:T	5.97346e-16	-4.48875e-10	-1.36995	3.76966e-10	-4.48875e-10	-1.39921	6.34755e-06	-4.48875e-10	-1.39385
54819011	chr12:54819011:G:T	9.86502e-17	-2.23067	-0.940197	5.828e-11	-2.23068	-1.03543	9.83718e-07	-2.2451	-1.01323
54819029	chr12:54819029:C:A	2.67713e-16	-2.17253	-4.00186e-10	1.66003e-10	-2.21936	-4.00186e-10	2.77195e-06	-2.22236	-4.00186e-10
54819422	chr12:54819422:T:C	9.99115e-17	-2.23295	-0.925211	5.89312e-11	-2.23296	-1.02203	9.98236e-07	-2.24405	-0.999632
54819489	chr12:54819489:G:A	6.50652e-16	-4.48875e-10	-1.28447	4.01948e-10	-4.48875e-10	-1.33504	6.77727e-06	-4.48875e-10	-1.32834
54819537	chr12:54819537:G:A	2.8256e-15	-1.75969	1.94372	5.37328e-10	-2.23844	1.19368	1.14007e-05	-2.18455	1.37631
54819644	chr12:54819644:C:T	9.95692e-17	-2.23638	-0.925211	5.87346e-11	-2.2363	-1.02203	1.00034e-06	-2.24194	-0.999632
54819655	chr12:54819655:C:A	8.05377e-17	-2.02266	-1.35106	4.49982e-11	-2.23229	-1.29246	7.33106e-07	-2.24659	-1.30579
54819768	chr12:54819768:C:T	9.96512e-17	-2.23556	-0.925211	5.87779e-11	-2.23557	-1.02203	9.99812e-07	-2.24247	-0.999632
54819850	chr12:54819850:T:C	2.8038e-15	-1.74746	1.92375	5.28879e-10	-2.2367	1.17609	1.12443e-05	-2.18016	1.35811
54819894	chr12:54819894:A:G	1.0306e-16	-2.23021	-0.896934	6.06119e-11	-2.23022	-0.996659	1.02331e-06	-2.24532	-0.973556
54819903	chr12:54819903:T:C	1.90147e-15	-4.48875e-10	-0.212062	1.16801e-09	-4.48875e-10	-0.268309	2.02339e-05	-4.48875e-10	-0.234554
54819960	chr12:54819960:A:G	9.91174e-17	-2.23204	-0.934102	5.85297e-11	-2.23205	-1.02979	9.8977e-07	-2.24448	-1.00771
54820273	chr12:54820273:C:T	5.7144e-16	-4.48875e-10	-1.41429	3.70834e-10	-4.48875e-10	-1.41561	6.21031e-06	-4.48875e-10	-1.4157
54820336	chr12:54820336:TG:T	7.69425e-16	-4.48875e-10	-1.1168	4.52577e-10	-4.48875e-10	-1.21641	7.7626e-06	-4.48875e-10	-1.1926
54820381	chr12:54820381:C:G	2.77664e-15	-1.73669	1.90324	5.20341e-10	-2.23499	1.15811	1.10827e-05	-2.17605	1.33952
54820686	chr12:54820686:A:C	9.94614e-17	-2.23747	-0.925211	5.86662e-11	-2.23747	-1.02203	1.00126e-06	-2.24102	-0.999632
54820694	chr12:54820694:C:T	9.9445e-17	-2.23581	-0.927033	5.86674e-11	-2.23582	-1.02367	9.98306e-07	-2.2423	-1.00131
54820894	chr12:54820894:G:A	7.09972e-17	-2.19155	-1.30825	5.06814e-11	-2.18637	-1.21944	8.23898e-07	-2.20442	-1.2312
54821333	chr12:54821333:T:C	9.83804e-17	-2.23705	-0.936552	5.80973e-11	-2.23706	-1.03219	9.90504e-07	-2.24138	-1.01007
54821498	chr12:54821498:T:A	8.03684e-16	-4.48875e-10	-1.07324	4.89552e-10	-4.48875e-10	-1.13788	8.26763e-06	-4.48875e-10	-1.12957
54821530	chr12:54821530:C:A	2.36944e-15	-1.76617	1.77413	4.61929e-10	-2.23945	1.04349	9.73911e-06	-2.18693	1.22117
54821594	chr12:54821594:G:A	9.98164e-17	-2.2339	-0.925211	5.88753e-11	-2.23391	-1.02203	9.9878e-07	-2.2435	-0.999632
54821970	chr12:54821970:G:A	7.21943e-17	-2.2002	-1.28289	5.3169e-11	-2.17261	-1.18529	8.64193e-07	-2.18994	-1.19794
54822055	chr12:54822055:T:C	1.13819e-16	-2.23525	-0.792585	6.6127e-11	-2.23538	-0.904408	1.13006e-06	-2.24254	-0.877102
54822105	chr12:54822105:C:T	1.00037e-16	-2.23556	-0.921349	5.89817e-11	-2.23557	-1.01857	1.00338e-06	-2.24247	-0.996074
54822113	chr12:54822113:C:T	1.02923e-16	-2.23779	-0.890672	6.05008e-11	-2.2378	-0.990915	1.03403e-06	-2.24078	-0.967667
54822249	chr12:54822249:C:G	6.73501e-17	-2.16108	-1.39146	4.44251e-11	-2.20898	-1.32858	7.26657e-07	-2.22313	-1.33808
54822631	chr12:54822631:C:T	9.96763e-17	-2.23531	-0.925211	5.87927e-11	-2.23532	-1.02203	9.99645e-07	-2.24264	-0.999632
54822774	chr12:54822774:C:T	2.48774e-16	-2.13054	-0.115362	8.26367e-10	-1.04323	0.428902	8.77638e-06	-1.38771	0.317864
54822914	chr12:54822914:A:G	1.00697e-16	-2.23493	-0.915397	5.93345e-11	-2.23494	-1.01324	1.00846e-06	-2.2429	-0.990589
54822941	chr12:54822941:T:A	7.93293e-16	-4.48875e-10	-1.08625	5.40668e-10	-4.48875e-10	-1.03856	9.17392e-06	-4.48875e-10	-1.02555
54822988	chr12:54822988:TG:T	2.79991e-15	-1.75184	1.92674	5.2994e-10	-2.23745	1.17885	1.126e-05	-2.18181	1.36115
54823198	chr12:54823198:C:A	8.00075e-16	-4.48875e-10	-1.07774	4.87574e-10	-4.48875e-10	-1.14193	8.23367e-06	-4.48875e-10	-1.13368
54823299	chr12:54823299:T:G	6.01e-16	-4.48875e-10	-1.36385	4.02845e-10	-4.48875e-10	-1.33282	6.71907e-06	-4.48875e-10	-1.33697
54823459	chr12:54823459:A:T	1.05059e-16	-2.23011	-0.877813	6.16255e-11	-2.23058	-0.979716	1.04156e-06	-2.24552	-0.955678
54824109	chr12:54824109:T:C	9.98011e-17	-2.23639	-0.922879	5.8847e-11	-2.23648	-1.01994	1.00259e-06	-2.24184	-0.997484
54824110	chr12:54824110:A:G	5.70874e-16	-4.48875e-10	-1.41528	3.7084e-10	-4.48875e-10	-1.4156	6.21241e-06	-4.48875e-10	-1.41537
54824206	chr12:54824206:T:C	1.01717e-16	-2.23978	-0.900465	5.8425e-11	-2.23515	-1.02848	1.08084e-06	-2.15957	-1.00461
54824207	chr12:54824207:T:C	6.10851e-16	-4.48875e-10	-1.34759	3.85319e-10	-4.48875e-10	-1.3773	6.46831e-06	-4.48875e-10	-1.375
54824452	chr12:54824452:C:T	6.835e-16	-4.48875e-10	-1.23522	4.20144e-10	-4.48875e-10	-1.29077	7.07137e-06	-4.48875e-10	-1.28586
54824530	chr12:54824530:T:C	5.82054e-16	-1.39588	-4.00186e-10	1.63355e-09	0.0671406	-4.00186e-10	1.635e-05	-0.447689	-4.00186e-10
54824758	chr12:54824758:TA:T	3.82542e-16	-1.93788	0.12227	2.52935e-10	-1.98184	0.183605	4.37492e-06	-1.96327	0.197241
54824794	chr12:54824794:A:G	1.90082e-15	-4.48875e-10	-0.212407	1.16766e-09	-4.48875e-10	-0.268614	2.02276e-05	-4.48875e-10	-0.234866
54824834	chr12:54824834:A:G	1.99595e-15	-4.48875e-10	-0.163569	1.22478e-09	-4.48875e-10	-0.220853	2.12318e-05	-4.48875e-10	-0.186415
54824916	chr12:54824916:A:G	6.81272e-17	-2.24059	-1.30048	4.58557e-11	-2.23425	-1.27162	7.64828e-07	-2.24282	-1.2672
54825282	chr12:54825282:C:T	1.01044e-16	-2.23478	-0.912104	5.95188e-11	-2.23479	-1.01028	1.01145e-06	-2.24297	-0.987553
54825379	chr12:54825379:C:T	7.02669e-16	-4.48875e-10	-1.20756	4.21671e-10	-4.48875e-10	-1.28714	7.19659e-06	-4.48875e-10	-1.26831
54825618	chr12:54825618:A:T	3.1762e-15	-1.73822	2.03921	5.84378e-10	-2.23536	1.27454	1.24936e-05	-2.17689	1.46019
54825637	chr12:54825637:A:G	7.93521e-16	-4.48875e-10	-1.08597	4.64238e-10	-4.48875e-10	-1.19097	7.97418e-06	-4.48875e-10	-1.16571
54825735	chr12:54825735:T:C	6.16815e-16	-4.48875e-10	-1.33788	3.90359e-10	-4.48875e-10	-1.3643	6.64679e-06	-4.48875e-10	-1.34778
54825845	chr12:54825845:T:C	1.9558e-15	-4.48875e-10	-0.183892	1.2007e-09	-4.48875e-10	-0.240704	2.08089e-05	-4.48875e-10	-0.206534
54825868	chr12:54825868:A:C	1.80955e-15	-4.48875e-10	-0.261615	9.55682e-10	-4.48875e-10	-0.468942	1.69099e-05	-4.48875e-10	-0.414014
54825878	chr12:54825878:G:C	9.93743e-17	-2.22377	-0.939786	5.871e-11	-2.22378	-1.03498	9.81939e-07	-2.24721	-1.01293
54825888	chr12:54825888:G:C	9.91357e-17	-2.22905	-0.936908	5.85514e-11	-2.22906	-1.0324	9.85994e-07	-2.24574	-1.01028
54825985	chr12:54825985:C:A	1.04609e-16	-2.23175	-0.880467	6.141e-11	-2.23186	-0.981934	1.04003e-06	-2.24459	-0.958078
54826467	chr12:54826467:A:G	1.00686e-16	-2.23097	-0.919467	5.9362e-11	-2.23107	-1.01664	1.00279e-06	-2.2449	-0.994225
54826481	chr12:54826481:G:A	2.98533e-16	-2.06357	-4.00186e-10	1.87546e-10	-2.09734	-4.00186e-10	3.13055e-06	-2.10071	-4.00186e-10
54826760	chr12:54826760:C:T	1.85928e-15	-4.48875e-10	-0.234503	1.38331e-09	-4.48875e-10	-0.0991337	2.27964e-05	-4.48875e-10	-0.115313
54827133	chr12:54827133:C:A	9.98487e-17	-2.2385	-0.920295	5.88742e-11	-2.23858	-1.01738	1.00689e-06	-2.24006	-0.994989
54827138	chr12:54827138:G:A	1.00275e-16	-2.23423	-0.920295	5.91249e-11	-2.23433	-1.01738	1.0037e-06	-2.24323	-0.994989
54827235	chr12:54827235:G:C	6.62813e-17	-2.17644	-1.39209	4.48887e-11	-2.19763	-1.32955	7.32737e-07	-2.21383	-1.33905
54827515	chr12:54827515:A:G	3.76323e-16	-1.94195	0.109952	2.48758e-10	-1.986	0.171115	4.30303e-06	-1.96729	0.184699
54827740	chr12:54827740:T:C	6.79437e-17	-2.1643	-1.37947	4.54911e-11	-2.20704	-1.30681	7.43045e-07	-2.22149	-1.31742
54827785	chr12:54827785:A:G	1.02853e-16	-2.23507	-0.894078	6.04884e-11	-2.23508	-0.993839	1.02875e-06	-2.24277	-0.970801
54828290	chr12:54828290:G:A	9.68535e-17	-2.23556	-0.953687	5.73133e-11	-2.23557	-1.04727	9.7407e-07	-2.24247	-1.02572
54828300	chr12:54828300:G:T	3.0871e-16	-2.03004	-4.00186e-10	2.96595e-10	-1.639	-4.00186e-10	5.77831e-06	-1.4878	-4.00186e-10
54828336	chr12:54828336:A:ACTGGAGGGCTG	5.83267e-16	-4.48875e-10	-1.3938	3.85125e-10	-4.48875e-10	-1.3778	6.46057e-06	-4.48875e-10	-1.3762
54828368	chr12:54828368:C:T	6.61998e-16	-4.48875e-10	-1.26718	4.12511e-10	-4.48875e-10	-1.3091	6.9769e-06	-4.48875e-10	-1.29931
54828372	chr12:54828372:G:A	6.74985e-17	-2.1611	-1.38924	4.46048e-11	-2.20925	-1.32428	7.29534e-07	-2.22328	-1.33398
54828545	chr12:54828545:C:T	1.8302e-15	-4.48875e-10	-0.250265	1.1392e-09	-4.48875e-10	-0.293283	1.95685e-05	-4.48875e-10	-0.267993
54828872	chr12:54828872:C:T	1.01388e-16	-2.23635	-0.907142	5.97121e-11	-2.23636	-1.00547	1.01741e-06	-2.24192	-0.982741
54828929	chr12:54828929:A:G	6.64457e-16	-4.48875e-10	-1.26348	4.1262e-10	-4.48875e-10	-1.30884	6.95577e-06	-4.48875e-10	-1.30234
54829102	chr12:54829102:C:T	5.19127e-16	-1.5103	-4.00186e-10	1.32092e-09	-0.145283	-4.00186e-10	1.35364e-05	-0.636532	-4.00186e-10
54829228	chr12:54829228:C:T	7.96285e-17	-2.24492	-1.14015	4.84185e-11	-2.24491	-1.20657	8.3571e-07	-2.231	-1.19039
54829534	chr12:54829534:G:A	2.42854e-15	-1.73364	1.76624	4.60392e-10	-2.23424	1.03495	9.77875e-06	-2.17418	1.21247
54829604	chr12:54829604:G:C	9.44394e-17	-2.22928	-0.985208	5.60986e-11	-2.22886	-1.0754	9.43288e-07	-2.24571	-1.05458
54829608	chr12:54829608:G:T	4.39221e-16	-1.94969	0.272243	2.91823e-10	-1.9929	0.337678	5.05063e-06	-1.97441	0.352004
54829796	chr12:54829796:C:T	2.46769e-15	-1.76178	1.81037	4.76621e-10	-2.23865	1.07401	1.00757e-05	-2.18482	1.25303
54829830	chr12:54829830:TA:T	6.76693e-17	-2.16171	-1.38611	4.49226e-11	-2.20882	-1.31761	7.34055e-07	-2.22294	-1.32815
54829902	chr12:54829902:C:T	9.83005e-16	-4.48875e-10	-0.871832	5.78944e-10	-4.48875e-10	-0.970162	9.76439e-06	-4.48875e-10	-0.963173
54829928	chr12:54829928:T:C	2.39746e-15	-1.76309	1.78281	4.64934e-10	-2.23886	1.04939	9.81749e-06	-2.18539	1.22764
54830415	chr12:54830415:T:C	1.27233e-16	-2.02169	-0.894739	4.50883e-11	-2.2337	-1.28905	8.08721e-07	-2.24822	-1.206
54830472	chr12:54830472:C:T	2.91326e-15	-1.73889	1.95347	5.42972e-10	-2.23525	1.20094	1.15703e-05	-2.17656	1.38309
54830996	chr12:54830996:T:C	1.59645e-15	-4.48875e-10	-0.386908	9.93453e-10	-4.48875e-10	-0.430181	1.706e-05	-4.48875e-10	-0.405177
54831142	chr12:54831142:C:T	7.8292e-17	-2.15781	-1.24419	4.18284e-11	-2.18178	-1.41601	6.79165e-07	-2.22564	-1.40316
54831209	chr12:54831209:C:T	7.80671e-16	-4.48875e-10	-1.10229	4.57899e-10	-4.48875e-10	-1.20472	7.84695e-06	-4.48875e-10	-1.18179
54831508	chr12:54831508:G:A	3.13704e-15	-4.48875e-10	0.288589	1.82974e-09	-4.48875e-10	0.18056	3.09051e-05	-4.48875e-10	0.189005
54831584	chr12:54831584:A:G	8.49078e-16	-4.48875e-10	-1.0183	6.69428e-10	-4.48875e-10	-0.824944	1.07064e-05	-4.48875e-10	-0.87107
54831831	chr12:54831831:T:A	8.56788e-17	-1.91598	-1.39586	4.06105e-11	-2.23476	-1.39259	6.71947e-07	-2.24717	-1.39232
54831919	chr12:54831919:C:T	1.01775e-16	-1.90831	-1.23137	4.89156e-11	-2.23777	-1.2035	8.11703e-07	-2.24609	-1.20444
54832633	chr12:54832633:AC:A	1.44152e-15	-4.48875e-10	-0.488995	8.96206e-10	-4.48875e-10	-0.533198	1.53838e-05	-4.48875e-10	-0.508598
54832638	chr12:54832638:C:T	6.72121e-16	-4.48875e-10	-1.25201	4.69847e-10	-4.48875e-10	-1.17896	7.69492e-06	-4.48875e-10	-1.20135
54832779	chr12:54832779:A:C	7.25089e-17	-2.14184	-1.3369	5.39662e-11	-1.96996	-1.37305	7.69973e-07	-2.1354	-1.36792
54833493	chr12:54833493:A:G	1.04037e-16	-1.97059	-1.14711	1.50358e-10	-1.02348	-1.29487	1.89938e-06	-1.32609	-1.2743
54833527	chr12:54833527:T:G	5.78556e-16	-4.48875e-10	-1.40191	3.71927e-10	-4.48875e-10	-1.41267	6.23111e-06	-4.48875e-10	-1.41236
54833591	chr12:54833591:T:C	8.69792e-16	-4.48875e-10	-0.994192	5.4188e-10	-4.48875e-10	-1.03632	9.08421e-06	-4.48875e-10	-1.03538
54833597	chr12:54833597:A:G	7.06412e-17	-2.15141	-1.35342	5.41958e-11	-1.95385	-1.38492	7.68306e-07	-2.12495	-1.38053
54833995	chr12:54833995:G:A	1.00224e-15	-4.48875e-10	-0.852457	6.1808e-10	-4.48875e-10	-0.90475	1.04255e-05	-4.48875e-10	-0.897658
54834652	chr12:54834652:G:C	7.20677e-17	-2.14337	-1.34147	5.384e-11	-1.96894	-1.37641	7.67746e-07	-2.13476	-1.37145
54834664	chr12:54834664:A:G	6.5994e-16	-4.48875e-10	-1.2703	4.59397e-10	-4.48875e-10	-1.20145	7.53205e-06	-4.48875e-10	-1.22275
54834730	chr12:54834730:T:C	7.2513e-17	-2.13206	-1.34662	5.27472e-11	-1.98578	-1.38008	7.56602e-07	-2.14547	-1.37536
54834740	chr12:54834740:A:C	1.0785e-16	-1.92867	-1.15303	1.63232e-10	-0.93716	-1.29904	2.03831e-06	-1.25108	-1.27872
54834802	chr12:54834802:G:A	7.81698e-17	-2.19282	-1.21075	4.54581e-11	-2.15584	-1.35874	7.45897e-07	-2.20844	-1.32664
54834959	chr12:54834959:C:G	6.9322e-16	-1.80184	0.580742	1.58127e-10	-2.24566	-0.0223111	3.10532e-06	-2.20847	0.0996721
54835010	chr12:54835010:C:A	6.78583e-16	-1.81163	0.569191	1.56444e-10	-2.24636	-0.0323104	3.064e-06	-2.21134	0.0891458
54835045	chr12:54835045:C:T	3.78151e-16	-1.82715	-4.00186e-10	1.78164e-10	-2.14866	-4.00186e-10	2.9453e-06	-2.16171	-4.00186e-10
54835077	chr12:54835077:A:G	7.16837e-17	-2.14221	-1.34797	5.35371e-11	-1.96998	-1.38101	7.63595e-07	-2.13527	-1.37636
54835333	chr12:54835333:C:T	7.14358e-17	-2.14713	-1.34652	5.40409e-11	-1.96166	-1.37997	7.68445e-07	-2.13005	-1.37525
54835496	chr12:54835496:C:T	6.65237e-16	-4.48875e-10	-1.2623	4.63873e-10	-4.48875e-10	-1.19176	7.60166e-06	-4.48875e-10	-1.21355
54835869	chr12:54835869:A:G	7.43836e-17	-2.19423	-1.25898	4.44583e-11	-2.15408	-1.38274	7.24436e-07	-2.20712	-1.35716
54836466	chr12:54836466:G:A	1.94313e-16	-1.91863	-0.574348	1.27062e-10	-1.9712	-0.515493	2.17256e-06	-1.95557	-0.510441
54836502	chr12:54836502:G:A	4.30052e-16	-1.69854	-4.00186e-10	3.03612e-10	-1.61562	-4.00186e-10	5.72158e-06	-1.49767	-4.00186e-10
54836572	chr12:54836572:A:T	8.12137e-17	-2.1172	-1.24816	1.22848e-10	-1.42292	-1.0975	1.55263e-06	-1.67959	-1.12238
54837049	chr12:54837049:A:G	9.48033e-17	-2.17992	-1.03072	7.40245e-11	-2.18471	-0.842267	1.21411e-06	-2.2062	-0.841705
54837471	chr12:54837471:A:G	3.83926e-16	-2.18051	0.368509	2.03633e-10	-2.13647	0.121423	3.62998e-06	-2.1284	0.175707
54837506	chr12:54837506:C:T	7.47286e-17	-2.13971	-1.30887	5.49333e-11	-1.97429	-1.35096	7.86336e-07	-2.138	-1.34429
54837700	chr12:54837700:C:T	8.14994e-16	-4.48875e-10	-1.05927	5.12298e-10	-4.48875e-10	-1.09246	8.5322e-06	-4.48875e-10	-1.09807
54837754	chr12:54837754:G:A	7.07773e-16	-1.83081	0.630485	1.64492e-10	-2.24741	0.0189084	3.2191e-06	-2.21666	0.143846
54838539	chr12:54838539:T:C	6.80724e-16	-4.48875e-10	-1.23929	4.21862e-10	-4.48875e-10	-1.28669	7.12397e-06	-4.48875e-10	-1.27845
54838841	chr12:54838841:A:G	7.09762e-16	-1.81101	0.613488	1.62345e-10	-2.24634	0.00470241	3.18937e-06	-2.21109	0.128996
54839027	chr12:54839027:T:C	2.56904e-16	-2.21374	-4.00186e-10	1.62945e-10	-2.23796	-4.00186e-10	2.71486e-06	-2.24317	-4.00186e-10
54839070	chr12:54839070:T:A	6.84549e-17	-2.19019	-1.34608	4.28837e-11	-2.15912	-1.41376	6.88812e-07	-2.21052	-1.40418
54839177	chr12:54839177:A:G	7.21814e-17	-2.1465	-1.33677	5.43852e-11	-1.9625	-1.37277	7.73916e-07	-2.13061	-1.3676
54839512	chr12:54839512:G:T	9.39507e-16	-4.48875e-10	-0.917091	5.31001e-10	-4.48875e-10	-1.0566	9.11361e-06	-4.48875e-10	-1.03215
54839733	chr12:54839733:A:C	7.18556e-17	-2.14769	-1.3401	5.43656e-11	-1.96044	-1.37519	7.72697e-07	-2.1296	-1.37019
54840039	chr12:54840039:G:A	7.25025e-17	-2.13133	-1.3475	5.26626e-11	-1.98682	-1.38064	7.55885e-07	-2.14595	-1.37583
54840472	chr12:54840472:C:G	9.4147e-16	-4.48875e-10	-0.915004	5.7851e-10	-4.48875e-10	-0.970912	9.98952e-06	-4.48875e-10	-0.940379
54840634	chr12:54840634:C:T	6.32952e-16	-1.81938	0.507332	1.485e-10	-2.24684	-0.0839444	2.89488e-06	-2.21352	0.0345496
54840805	chr12:54840805:G:T	1.07745e-16	-1.95616	-1.12651	1.57003e-10	-0.994026	-1.28108	1.9789e-06	-1.30064	-1.25873
54840815	chr12:54840815:G:A	5.76374e-16	-4.48875e-10	-1.40569	3.71394e-10	-4.48875e-10	-1.4141	6.22223e-06	-4.48875e-10	-1.41379
54840998	chr12:54840998:C:T	6.04685e-16	-4.48875e-10	-1.35774	4.35967e-10	-4.48875e-10	-1.2538	7.09132e-06	-4.48875e-10	-1.28304
54841061	chr12:54841061:T:C	8.05502e-17	-2.24444	-1.12913	5.78023e-11	-2.23337	-1.04097	9.60922e-07	-2.24335	-1.03842
54841144	chr12:54841144:G:C	5.76292e-16	-4.48875e-10	-1.40583	3.71371e-10	-4.48875e-10	-1.41416	6.22182e-06	-4.48875e-10	-1.41385
54841174	chr12:54841174:C:T	8.0546e-17	-2.13451	-1.23911	5.76043e-11	-1.98255	-1.29522	8.2958e-07	-2.14281	-1.28594
54841289	chr12:54841289:C:T	8.87251e-16	-4.48875e-10	-0.974319	5.16488e-10	-4.48875e-10	-1.08432	8.83462e-06	-4.48875e-10	-1.06324
54841291	chr12:54841291:A:T	6.90314e-17	-2.11512	-1.41277	4.90695e-11	-2.02718	-1.41095	7.41142e-07	-2.12884	-1.41264
54841606	chr12:54841606:C:A	1.85917e-16	-1.94262	-0.594531	1.21635e-10	-1.99368	-0.536658	2.07804e-06	-1.97881	-0.531681
54841935	chr12:54841935:T:G	1.00211e-15	-4.48875e-10	-0.852585	5.72705e-10	-4.48875e-10	-0.980998	9.85091e-06	-4.48875e-10	-0.954352
54841987	chr12:54841987:C:T	6.08105e-16	-4.48875e-10	-1.3521	4.40088e-10	-4.48875e-10	-1.24439	7.15202e-06	-4.48875e-10	-1.27452
54842475	chr12:54842475:A:G	5.77651e-16	-4.48875e-10	-1.40348	3.85161e-10	-4.48875e-10	-1.37771	6.39164e-06	-4.48875e-10	-1.38692
54842629	chr12:54842629:CCTGT:C	5.58691e-16	-1.43685	-4.00186e-10	2.18245e-10	-1.94575	-4.00186e-10	6.0421e-06	-1.44316	-4.00186e-10
```
