## Supplementary material for "Characterization of shared and ancestry-specific signals driving complex traits using multi-ancestry fine-mapping": susiex_nc3.cs80.summary

```
# chr12:53818523-54842686
CS_ID	CS_LENGTH	CS_PURITY	MAX_PIP_SNP	BP	REF_ALLELE	ALT_ALLELE	REF_FRQ	BETA	SE	-LOG10P	MAX_PIP	POST-HOC_PROB_POP1	POST-HOC_PROB_POP2
1	1	1	chr12:54342686:A:G	54342686	G,G	A,A	1,1	-inf,-inf	inf,inf	20.3103,1.46851	0.996761	1	0.676544
2	2	0.935827	chr12:54228544:GGA:G	54228544	G,G	GGA,GGA	1,1	-inf,-inf	inf,inf	15.8309,1.3065	0.763043	0.999995	0.489393
3	19	0.00245513	chr12:54104895:A:G	54104895	G,G	A,A	1,1	inf,inf	inf,inf	1.62744,0.321175	0.142758	0.94789	0.305164
```
