## Supplementary material for "Characterization of shared and ancestry-specific signals driving complex traits using multi-ancestry fine-mapping": susiex_nc1.cs80.snp

```
BP	SNP	PIP(CS1)	LogBF(CS1,Pop1)	LogBF(CS1,Pop2)
56259510	chr12:56259510:G:A	6.19799e-15	-2.07189	-1.41215
56260390	chr12:56260390:T:C	6.1296e-14	-3.34252e-10	-1.19255
56260406	chr12:56260406:G:A	1.12624e-13	-3.34252e-10	-0.584213
56261446	chr12:56261446:C:T	2.50359e-14	-2.08795	-4.01236e-10
56261623	chr12:56261623:T:C	8.83202e-14	-3.34252e-10	-0.827295
56262481	chr12:56262481:G:A	6.07364e-15	-2.08811	-1.41619
56263041	chr12:56263041:C:G	9.57322e-13	-3.34252e-10	1.55588
56263432	chr12:56263432:A:C	8.40765e-15	-2.09062	-1.08851
56264104	chr12:56264104:A:G	6.04631e-15	-2.09265	-1.41616
56264384	chr12:56264384:C:G	9.47047e-14	-0.757501	-4.01236e-10
56264489	chr12:56264489:G:A	1.0959e-13	-3.34252e-10	-0.611515
56264992	chr12:56264992:C:T	2.77561e-14	-1.98481	-4.01236e-10
56265075	chr12:56265075:T:G	7.22443e-15	-1.91481	-1.41599
56265536	chr12:56265536:C:T	8.0536e-15	-2.09238	-1.12977
56267121	chr12:56267121:G:T	6.07491e-15	-2.09707	-1.40702
56268942	chr12:56268942:G:A	5.07626e-14	-3.34252e-10	-1.3811
56269233	chr12:56269233:C:T	8.41774e-14	-3.34252e-10	-0.875338
56270257	chr12:56270257:G:A	2.57788e-14	-2.05871	-4.01236e-10
56270416	chr12:56270416:T:C	2.73429e-12	-3.34252e-10	2.60536
56270447	chr12:56270447:C:T	6.15834e-15	-2.08358	-1.40688
56271104	chr12:56271104:C:T	1.07075e-14	-1.54112	-1.3962
56271521	chr12:56271521:TCTC:T	4.90849e-14	-3.34252e-10	-1.41471
56272076	chr12:56272076:C:A	4.90854e-14	-3.34252e-10	-1.4147
56272730	chr12:56272730:G:A	2.58097e-13	0.245071	-4.01236e-10
56274110	chr12:56274110:C:T	6.42271e-15	-2.07593	-1.37249
56274390	chr12:56274390:A:G	7.52402e-14	-3.34252e-10	-0.987579
56276015	chr12:56276015:G:A	2.55108e-14	-2.06916	-4.01236e-10
56276327	chr12:56276327:ATATTGAGT:A	2.98524e-14	-1.912	-4.01236e-10
56277363	chr12:56277363:G:A	6.24515e-15	-2.08603	-1.39043
56278322	chr12:56278322:T:A	6.13074e-15	-2.08763	-1.40732
56278735	chr12:56278735:A:G	1.27303e-13	-3.34252e-10	-0.461691
56278881	chr12:56278881:C:T	4.97653e-14	-3.34252e-10	-1.40095
56279481	chr12:56279481:A:G	4.91826e-14	-3.34252e-10	-1.41273
56279548	chr12:56279548:C:T	6.54976e-14	-3.34252e-10	-1.12625
56279652	chr12:56279652:A:G	5.14795e-14	-3.34252e-10	-1.36708
56280982	chr12:56280982:G:A	9.26187e-15	-1.76938	-1.31298
56281445	chr12:56281445:C:T	3.51172e-13	-3.34252e-10	0.553012
56281565	chr12:56281565:C:T	8.42419e-14	-3.34252e-10	-0.874572
56283155	chr12:56283155:C:A	5.529e-14	-3.34252e-10	-1.29567
56283266	chr12:56283266:C:T	5.42224e-14	-0.471127	-0.844043
56283477	chr12:56283477:G:A	6.2497e-15	-2.08381	-1.39192
56284195	chr12:56284195:T:A	6.25228e-15	-2.06767	-1.40765
56284557	chr12:56284557:C:T	7.50487e-15	-1.87569	-1.41702
56284665	chr12:56284665:G:C	2.49846e-14	-1.49179	-0.598212
56285118	chr12:56285118:T:C	5.72021e-14	-3.34252e-10	-1.26167
56285967	chr12:56285967:A:G	6.45888e-15	-2.06514	-1.37767
56286747	chr12:56286747:T:C	6.50135e-15	-2.05861	-1.37764
56286852	chr12:56286852:A:G	6.15295e-15	-2.084	-1.40733
56288018	chr12:56288018:C:G	5.86346e-14	-3.34252e-10	-1.23694
56288090	chr12:56288090:C:G	2.59641e-14	-2.05155	-4.01236e-10
56288587	chr12:56288587:C:T	9.70742e-15	-1.74557	-1.2898
56288702	chr12:56288702:A:G	5.8343e-14	-3.34252e-10	-1.24193
56289032	chr12:56289032:T:C	3.27703e-14	-1.5387	-0.280039
56290191	chr12:56290191:C:T	6.17932e-15	-2.07997	-1.40708
56290373	chr12:56290373:G:A	6.23068e-14	-3.34252e-10	-1.17619
56290873	chr12:56290873:CA:C	6.15903e-15	-2.08373	-1.40662
56290956	chr12:56290956:CCAAA:C	4.90652e-14	-3.34252e-10	-1.41511
56291014	chr12:56291014:C:T	6.46482e-15	-2.06408	-1.37781
56291128	chr12:56291128:T:C	2.71819e-14	-2.00571	-4.01236e-10
56293129	chr12:56293129:A:T	9.42867e-14	-0.761924	-4.01236e-10
56293213	chr12:56293213:C:T	6.1494e-15	-2.08463	-1.40728
56293675	chr12:56293675:T:C	6.39784e-15	-2.08433	-1.36797
56293788	chr12:56293788:G:T	6.15104e-15	-2.08462	-1.40702
56294021	chr12:56294021:C:T	1.32663e-14	-1.35699	-1.36605
56294056	chr12:56294056:G:T	7.48506e-14	-3.34252e-10	-0.99277
56294479	chr12:56294479:A:G	1.79636e-14	-1.76842	-0.651496
56295238	chr12:56295238:C:A	5.24765e-14	-3.34252e-10	-1.3479
56296064	chr12:56296064:G:A	8.49028e-15	-1.75809	-1.41125
56296878	chr12:56296878:G:A	6.41748e-15	-2.0774	-1.37184
56297816	chr12:56297816:T:C	1.65295e-13	1.20937	-1.4099
56298926	chr12:56298926:C:T	1.6713e-13	1.22736	-1.41685
56299100	chr12:56299100:TC:T	1.70308e-14	-1.27176	-1.20148
56299736	chr12:56299736:C:A	6.15724e-15	-2.08357	-1.40706
56300215	chr12:56300215:C:T	6.54139e-14	-3.34252e-10	-1.12753
56300588	chr12:56300588:C:G	4.92966e-14	-3.34252e-10	-1.41041
56300601	chr12:56300601:T:G	4.92224e-14	-3.34252e-10	-1.41192
56301033	chr12:56301033:A:G	6.44704e-15	-2.07241	-1.37223
56301290	chr12:56301290:T:C	5.82478e-12	3.36161	-4.01236e-10
56301614	chr12:56301614:G:A	7.20615e-14	-3.34252e-10	-1.03074
56301676	chr12:56301676:G:GT	6.16491e-15	-2.0822	-1.40719
56302170	chr12:56302170:C:T	6.18068e-15	-2.07981	-1.40702
56302190	chr12:56302190:C:T	6.27308e-14	-3.34252e-10	-1.16941
56302602	chr12:56302602:G:A	2.58028e-14	-2.05778	-4.01236e-10
56302958	chr12:56302958:T:C	6.53272e-15	-2.07014	-1.3613
56303326	chr12:56303326:G:A	9.74004e-15	-1.70246	-1.32956
56303765	chr12:56303765:C:T	9.89687e-14	-3.34252e-10	-0.713461
56304680	chr12:56304680:G:A	5.14034e-14	-3.34252e-10	-1.36856
56305176	chr12:56305176:G:A	6.17298e-15	-2.08237	-1.40571
56305645	chr12:56305645:G:A	2.30476e-14	-2.03408	-0.136623
56305682	chr12:56305682:G:A	7.68833e-14	-3.34252e-10	-0.965975
56306209	chr12:56306209:A:C	6.56245e-15	-2.02738	-1.39952
56306512	chr12:56306512:C:A	5.01165e-14	-3.34252e-10	-1.39391
56306917	chr12:56306917:G:A	2.83081e-14	-1.96512	-4.01236e-10
56307025	chr12:56307025:G:A	9.50193e-15	-1.73976	-1.31701
56307595	chr12:56307595:G:C	6.14228e-15	-2.08605	-1.40702
56308088	chr12:56308088:T:C	9.58837e-15	-1.76893	-1.27879
56308392	chr12:56308392:C:T	9.52845e-15	-1.78166	-1.27233
56309060	chr12:56309060:G:A	2.53982e-14	-2.07359	-4.01236e-10
56309298	chr12:56309298:C:T	7.58596e-14	-3.34252e-10	-0.97938
56309938	chr12:56309938:G:A	2.47361e-14	-2.1	-4.01236e-10
56310265	chr12:56310265:G:C	2.63644e-14	-2.03625	-4.01236e-10
56312173	chr12:56312173:C:T	6.16483e-14	-3.34252e-10	-1.18682
56312394	chr12:56312394:AT:A	9.18298e-15	-1.84241	-1.2485
56313138	chr12:56313138:A:C	6.15334e-15	-2.08117	-1.4101
56313457	chr12:56313457:T:A	5.01629e-14	-3.34252e-10	-1.39299
56313485	chr12:56313485:CATCTCAAAAAAATAATAATAATTTTGTTTAA:C	2.56379e-14	-2.06419	-4.01236e-10
56313601	chr12:56313601:TTTTTC:T	1.45991e-13	-0.324722	-4.01236e-10
56314593	chr12:56314593:T:C	1.15421e-13	-0.559678	-4.01236e-10
56314792	chr12:56314792:G:A	6.14663e-15	-2.0851	-1.40726
56317587	chr12:56317587:C:T	5.78588e-14	-3.34252e-10	-1.25026
56320060	chr12:56320060:G:A	2.27316e-13	0.118078	-4.01236e-10
56320376	chr12:56320376:G:C	6.44188e-14	-3.34252e-10	-1.14286
56321101	chr12:56321101:G:A	5.45434e-14	-3.34252e-10	-1.30927
56321800	chr12:56321800:G:A	6.14573e-15	-2.08771	-1.4048
56321815	chr12:56321815:C:T	8.31122e-13	-3.34252e-10	1.41451
56323682	chr12:56323682:C:T	9.16689e-15	-1.76681	-1.32585
56324021	chr12:56324021:G:A	6.13487e-15	-2.08734	-1.40693
56324638	chr12:56324638:T:C	6.18308e-15	-2.07932	-1.40712
56325231	chr12:56325231:G:A	3.83947e-14	-1.66035	-4.01236e-10
56325508	chr12:56325508:C:T	2.90049e-14	-1.9408	-4.01236e-10
56325666	chr12:56325666:G:A	6.10841e-15	-2.08662	-1.41198
56325842	chr12:56325842:G:A	5.30208e-14	-3.34252e-10	-1.33758
56328276	chr12:56328276:T:G	1.38697e-14	-1.31337	-1.36518
56329046	chr12:56329046:C:T	9.40371e-15	-1.7602	-1.30696
56329802	chr12:56329802:A:G	6.35971e-15	-2.08643	-1.37186
56330777	chr12:56330777:C:T	6.17077e-14	-3.34252e-10	-1.18586
56331036	chr12:56331036:G:C	5.13111e-14	-3.34252e-10	-1.37036
56331135	chr12:56331135:G:A	1.50029e-13	1.06969	-1.36713
56331337	chr12:56331337:A:G	6.12369e-15	-2.08974	-1.40636
56331486	chr12:56331486:C:T	7.49067e-14	-3.34252e-10	-0.992021
56331506	chr12:56331506:GTA:G	5.35007e-14	-3.34252e-10	-1.32857
56331720	chr12:56331720:T:G	6.04294e-15	-2.09775	-1.41163
56331730	chr12:56331730:T:C	7.56601e-14	-3.34252e-10	-0.982014
56332197	chr12:56332197:GA:G	6.14533e-15	-2.08555	-1.40702
56332464	chr12:56332464:G:A	2.60786e-14	-2.04715	-4.01236e-10
56332556	chr12:56332556:C:T	6.33193e-15	-2.07279	-1.38987
56332565	chr12:56332565:A:G	6.20022e-15	-2.08529	-1.39839
56332734	chr12:56332734:G:A	9.01066e-15	-1.78221	-1.32765
56333047	chr12:56333047:G:A	1.16458e-13	-3.34252e-10	-0.550734
56333458	chr12:56333458:T:C	1.08866e-14	-2.01857	-0.902159
56333921	chr12:56333921:G:A	6.09857e-15	-2.09319	-1.40702
56334353	chr12:56334353:T:C	6.10391e-15	-2.09167	-1.40767
56334404	chr12:56334404:A:C	5.15158e-14	-3.34252e-10	-1.36638
56334550	chr12:56334550:TC:T	4.90458e-14	-3.34252e-10	-1.41551
56335047	chr12:56335047:C:T	4.90709e-14	-3.34252e-10	-1.415
56335327	chr12:56335327:G:A	2.95312e-14	-1.92282	-4.01236e-10
56335767	chr12:56335767:T:G	5.81609e-14	-3.34252e-10	-1.24505
56336643	chr12:56336643:T:TA	6.18303e-15	-2.08897	-1.39749
56337271	chr12:56337271:C:G	5.32044e-14	-3.34252e-10	-1.33412
56338841	chr12:56338841:A:C	1.17026e-13	-3.34252e-10	-0.545868
56339010	chr12:56339010:G:A	5.61622e-14	-3.34252e-10	-1.28002
56339747	chr12:56339747:G:A	6.24697e-15	-2.08529	-1.39088
56340989	chr12:56340989:G:A	4.91644e-14	-3.34252e-10	-1.41309
56341180	chr12:56341180:G:A	3.50261e-13	-3.34252e-10	0.550416
56341406	chr12:56341406:C:G	7.39189e-14	-3.34252e-10	-1.0053
56341465	chr12:56341465:A:G	1.02315e-14	-1.8828	-1.09999
56342206	chr12:56342206:G:T	6.11893e-15	-2.08904	-1.40784
56343467	chr12:56343467:C:A	3.09204e-14	-1.87685	-4.01236e-10
56343472	chr12:56343472:C:A	2.81759e-14	-1.9698	-4.01236e-10
56343473	chr12:56343473:A:G	2.85309e-14	-1.95728	-4.01236e-10
56343681	chr12:56343681:T:A	5.00323e-14	-3.34252e-10	-1.39559
56344189	chr12:56344189:A:G	9.62876e-15	-1.69957	-1.34394
56344728	chr12:56344728:C:T	8.14609e-14	-3.34252e-10	-0.908141
56344878	chr12:56344878:C:T	6.7225e-14	-3.34252e-10	-1.10022
56345015	chr12:56345015:AAAC:A	4.91747e-14	-3.34252e-10	-1.41289
56345031	chr12:56345031:G:A	4.90058e-14	-3.34252e-10	-1.41633
56345266	chr12:56345266:G:C	4.93775e-14	-3.34252e-10	-1.40877
56345773	chr12:56345773:A:G	6.55342e-15	-2.07315	-1.35513
56346229	chr12:56346229:GAGA:G	6.14013e-15	-2.0864	-1.40702
56346898	chr12:56346898:C:G	6.71534e-15	-2.08508	-1.31879
56347007	chr12:56347007:G:A	2.58549e-14	-2.05576	-4.01236e-10
56347400	chr12:56347400:AG:A	4.49314e-14	-1.50313	-4.01236e-10
56347405	chr12:56347405:A:G	4.47453e-14	-1.50728	-4.01236e-10
56347406	chr12:56347406:GTTT:G	4.41481e-14	-1.52071	-4.01236e-10
56347444	chr12:56347444:G:A	6.27726e-15	-2.07634	-1.39499
56348081	chr12:56348081:T:C	1.66316e-14	-1.16293	-1.33402
56349213	chr12:56349213:T:C	5.25107e-14	-3.34252e-10	-1.34725
56349260	chr12:56349260:G:A	9.17845e-14	-0.788821	-4.01236e-10
56349914	chr12:56349914:T:C	1.62988e-14	-1.1836	-1.33358
56350638	chr12:56350638:G:A	6.31053e-15	-2.06268	-1.40337
56351662	chr12:56351662:AGATTT:A	2.53021e-14	-2.07738	-4.01236e-10
56352004	chr12:56352004:T:C	6.37856e-15	-2.04164	-1.41368
56352774	chr12:56352774:C:T	6.31249e-15	-2.06306	-1.40267
56355710	chr12:56355710:A:G	4.95074e-14	-3.34252e-10	-1.40614
56356420	chr12:56356420:C:T	6.29529e-15	-2.06509	-1.40337
56356953	chr12:56356953:C:T	6.31196e-15	-2.06233	-1.40348
56357183	chr12:56357183:C:T	7.86412e-14	-3.34252e-10	-0.943369
56357596	chr12:56357596:C:T	7.76904e-14	-3.34252e-10	-0.955533
56358031	chr12:56358031:G:C	5.30541e-14	-3.34252e-10	-1.33695
56358078	chr12:56358078:C:T	1.7187e-14	-1.09572	-1.36839
56358370	chr12:56358370:C:T	6.2916e-15	-2.05423	-1.41482
56359090	chr12:56359090:A:G	6.30311e-15	-2.06381	-1.40341
56360038	chr12:56360038:C:A	6.2552e-15	-2.07631	-1.39854
56360209	chr12:56360209:C:T	5.29659e-14	-3.34252e-10	-1.33862
56360353	chr12:56360353:T:G	1.55362e-14	-1.14959	-1.4155
56360682	chr12:56360682:C:T	1.31103e-14	-1.43621	-1.29865
56360748	chr12:56360748:T:C	5.57769e-14	-3.34252e-10	-1.28691
56361274	chr12:56361274:A:G	1.61325e-14	-1.51771	-1.00972
56361336	chr12:56361336:T:C	5.18853e-14	-3.34252e-10	-1.35923
56361516	chr12:56361516:A:C	6.18676e-14	-3.34252e-10	-1.18327
56361673	chr12:56361673:G:C	6.48404e-14	-3.34252e-10	-1.13633
56364131	chr12:56364131:G:T	2.76416e-14	-1.98894	-4.01236e-10
56364299	chr12:56364299:A:G	1.14261e-14	-1.66387	-1.2085
56364820	chr12:56364820:G:A	5.37365e-14	-3.34252e-10	-1.32417
56365180	chr12:56365180:G:A	4.1118e-13	-3.34252e-10	0.710767
56365267	chr12:56365267:G:A	7.1654e-14	-3.34252e-10	-1.03642
56365634	chr12:56365634:T:C	5.60621e-14	-3.34252e-10	-1.2818
56365640	chr12:56365640:T:G	5.42098e-14	-3.34252e-10	-1.3154
56365663	chr12:56365663:T:C	1.11607e-14	-1.67896	-1.21691
56365809	chr12:56365809:A:C	5.36047e-14	-3.34252e-10	-1.32663
56366086	chr12:56366086:A:G	5.41941e-14	-1.31569	-4.01236e-10
56366284	chr12:56366284:A:G	8.6475e-15	-1.91058	-1.24042
56367007	chr12:56367007:C:A	3.15426e-13	-3.34252e-10	0.445659
56368047	chr12:56368047:T:A	5.55956e-14	-3.34252e-10	-1.29016
56368050	chr12:56368050:A:T	1.89104e-13	-3.34252e-10	-0.0659676
56368323	chr12:56368323:T:C	7.35747e-15	-2.04719	-1.26536
56368647	chr12:56368647:A:G	5.07395e-14	-3.34252e-10	-1.38156
56368751	chr12:56368751:T:G	6.84722e-14	-3.34252e-10	-1.08184
56369481	chr12:56369481:T:C	5.12207e-14	-3.34252e-10	-1.37212
56369660	chr12:56369660:C:T	7.45002e-15	-1.88801	-1.41203
56370011	chr12:56370011:A:G	5.09892e-14	-3.34252e-10	-1.37665
56370758	chr12:56370758:T:C	7.92044e-15	-1.99105	-1.24777
56371413	chr12:56371413:A:G	5.33225e-14	-3.34252e-10	-1.33191
56371615	chr12:56371615:T:C	5.13112e-14	-3.34252e-10	-1.37036
56373072	chr12:56373072:A:C	5.43752e-14	-3.34252e-10	-1.31236
56374019	chr12:56374019:G:T	5.41945e-14	-3.34252e-10	-1.31569
56374705	chr12:56374705:C:T	2.5287e-14	-2.07797	-4.01236e-10
56374854	chr12:56374854:C:T	9.22006e-15	-1.7675	-1.31938
56375254	chr12:56375254:G:T	7.28028e-14	-3.34252e-10	-1.02051
56375430	chr12:56375430:G:A	4.93908e-14	-3.34252e-10	-1.4085
56375888	chr12:56375888:A:G	5.2987e-14	-1.33822	-4.01236e-10
56376703	chr12:56376703:T:G	1.03442e-13	-3.34252e-10	-0.669255
56376874	chr12:56376874:A:G	1.15886e-14	-1.64484	-1.2134
56377259	chr12:56377259:A:G	1.17909e-14	-1.62315	-1.21779
56377792	chr12:56377792:A:C	5.02364e-14	-3.34252e-10	-1.39153
56378580	chr12:56378580:T:C	8.88044e-15	-1.97674	-1.14768
56380240	chr12:56380240:G:T	4.49089e-13	0.798958	-4.01236e-10
56380420	chr12:56380420:G:A	6.14641e-14	-3.34252e-10	-1.18981
56380656	chr12:56380656:G:A	3.05627e-14	-1.88848	-4.01236e-10
56381552	chr12:56381552:C:T	5.08328e-14	-3.34252e-10	-1.37972
56382356	chr12:56382356:G:T	6.30234e-14	-3.34252e-10	-1.16476
56382989	chr12:56382989:G:A	2.8629e-14	-1.95384	-4.01236e-10
56383138	chr12:56383138:G:A	2.80641e-14	-1.97377	-4.01236e-10
56383140	chr12:56383140:T:C	7.45389e-14	-3.34252e-10	-0.996944
56383321	chr12:56383321:T:C	8.65691e-15	-1.82934	-1.32057
56383774	chr12:56383774:C:G	2.66447e-14	-2.02567	-4.01236e-10
56384391	chr12:56384391:T:C	7.06689e-15	-1.99287	-1.35997
56384473	chr12:56384473:A:T	3.02964e-14	-1.89724	-4.01236e-10
56384962	chr12:56384962:C:T	6.11961e-14	-3.34252e-10	-1.19418
56384970	chr12:56384970:G:A	1.85853e-13	-0.0833097	-4.01236e-10
56385105	chr12:56385105:AAAG:A	2.41167e-13	-3.34252e-10	0.177224
56386039	chr12:56386039:A:C	7.02085e-15	-2.0138	-1.34558
56386089	chr12:56386089:G:A	1.00041e-13	-3.34252e-10	-0.702681
56386547	chr12:56386547:T:C	5.12251e-14	-3.34252e-10	-1.37203
56388136	chr12:56388136:C:T	5.18882e-14	-1.35917	-4.01236e-10
56388458	chr12:56388458:C:G	5.21508e-14	-3.34252e-10	-1.35412
56389271	chr12:56389271:A:G	9.15502e-15	-1.75689	-1.33707
56389456	chr12:56389456:C:T	9.10319e-15	-1.81848	-1.28116
56389596	chr12:56389596:T:C	5.22175e-14	-3.34252e-10	-1.35285
56389624	chr12:56389624:TA:T	5.13894e-14	-1.36883	-4.01236e-10
56389789	chr12:56389789:G:T	7.6742e-14	-3.34252e-10	-0.967815
56391192	chr12:56391192:C:T	3.34124e-14	-1.79934	-4.01236e-10
56391675	chr12:56391675:C:A	4.58389e-14	-1.48313	-4.01236e-10
56391871	chr12:56391871:G:A	1.91448e-14	-1.53565	-0.820587
56392182	chr12:56392182:G:A	5.09771e-14	-3.34252e-10	-1.37689
56392877	chr12:56392877:C:T	5.42979e-14	-3.34252e-10	-1.31378
56392914	chr12:56392914:G:A	9.25529e-14	-3.34252e-10	-0.780484
56393986	chr12:56393986:G:A	7.34033e-15	-1.90478	-1.4101
56394065	chr12:56394065:G:C	2.67272e-14	-2.02258	-4.01236e-10
56394266	chr12:56394266:C:T	8.03001e-14	-3.34252e-10	-0.922493
56395172	chr12:56395172:T:C	4.93613e-14	-3.34252e-10	-1.4091
56395689	chr12:56395689:T:C	3.87088e-13	0.263472	0.386917
56395771	chr12:56395771:A:G	5.09131e-14	-3.34252e-10	-1.37814
56396492	chr12:56396492:T:C	9.60844e-15	-1.71833	-1.32729
56397004	chr12:56397004:CTCTCTGCA:C	9.86052e-15	-1.67781	-1.34192
56397266	chr12:56397266:C:A	4.95812e-14	-3.34252e-10	-1.40465
56397446	chr12:56397446:G:A	1.60078e-14	-1.11836	-1.41683
56397487	chr12:56397487:T:C	2.71518e-14	-2.00682	-4.01236e-10
56398232	chr12:56398232:T:G	9.44831e-15	-1.69131	-1.37112
56398448	chr12:56398448:T:G	5.2989e-14	-3.34252e-10	-1.33818
56398553	chr12:56398553:G:C	2.70162e-14	-2.01183	-4.01236e-10
56398842	chr12:56398842:G:A	2.75036e-14	-1.99395	-4.01236e-10
56399017	chr12:56399017:T:C	5.80398e-14	-3.34252e-10	-1.24713
56399435	chr12:56399435:TTAATG:T	1.03585e-12	1.63471	-4.01236e-10
56400277	chr12:56400277:G:A	1.58087e-13	-0.245117	-4.01236e-10
56401382	chr12:56401382:T:C	5.50919e-14	-3.34252e-10	-1.29926
56401402	chr12:56401402:G:A	5.95526e-14	-3.34252e-10	-1.2214
56401631	chr12:56401631:T:C	6.45562e-15	-2.02828	-1.41504
56401944	chr12:56401944:T:C	8.88423e-14	-3.34252e-10	-0.821401
56402452	chr12:56402452:G:C	4.9637e-14	-3.34252e-10	-1.40353
56402826	chr12:56402826:G:A	8.57884e-14	-3.34252e-10	-0.85638
56402835	chr12:56402835:C:T	5.44972e-14	-3.34252e-10	-1.31012
56403097	chr12:56403097:T:C	2.86295e-14	-1.95383	-4.01236e-10
56403241	chr12:56403241:T:C	4.98804e-14	-1.39864	-4.01236e-10
56404638	chr12:56404638:T:C	5.27895e-14	-3.34252e-10	-1.34195
56405773	chr12:56405773:C:T	8.47498e-15	-1.75984	-1.41131
56405990	chr12:56405990:G:C	5.04544e-14	-3.34252e-10	-1.3872
56406241	chr12:56406241:G:A	5.14511e-14	-3.34252e-10	-1.36763
56406813	chr12:56406813:T:C	5.60202e-14	-3.34252e-10	-1.28255
56408349	chr12:56408349:TG:T	1.36596e-12	2.06421	-0.152861
56408460	chr12:56408460:C:T	2.47983e-14	-2.09749	-4.01236e-10
56408570	chr12:56408570:T:C	2.71979e-14	-2.00512	-4.01236e-10
56408646	chr12:56408646:T:C	1.40329e-14	-1.61272	-1.05414
56408728	chr12:56408728:A:G	1.28553e-14	-2.08901	-0.665501
56408850	chr12:56408850:G:C	4.93772e-14	-3.34252e-10	-1.40878
56408860	chr12:56408860:TC:T	8.24286e-14	-3.34252e-10	-0.896332
56409234	chr12:56409234:T:C	7.04915e-14	-3.34252e-10	-1.05277
56409854	chr12:56409854:T:C	4.89727e-14	-3.34252e-10	-1.417
56409863	chr12:56409863:G:A	4.89737e-14	-3.34252e-10	-1.41698
56409977	chr12:56409977:A:G	4.96849e-14	-3.34252e-10	-1.40256
56410162	chr12:56410162:A:G	6.35434e-14	-3.34252e-10	-1.15654
56410258	chr12:56410258:G:T	6.5261e-14	-3.34252e-10	-1.12987
56410526	chr12:56410526:C:T	1.17107e-14	-1.44183	-1.40593
56410638	chr12:56410638:C:T	5.13742e-14	-3.34252e-10	-1.36913
56410662	chr12:56410662:C:T	1.2387e-14	-1.39194	-1.39967
56410735	chr12:56410735:G:T	5.10856e-14	-3.34252e-10	-1.37476
56410784	chr12:56410784:G:A	6.42101e-14	-3.34252e-10	-1.1461
56411222	chr12:56411222:T:C	5.17819e-14	-3.34252e-10	-1.36122
56412057	chr12:56412057:C:G	1.00539e-13	-3.34252e-10	-0.697717
56412064	chr12:56412064:C:T	1.19436e-14	-1.44481	-1.38325
56412514	chr12:56412514:C:A	4.91645e-14	-3.34252e-10	-1.41309
56412690	chr12:56412690:GC:G	8.98776e-14	-3.34252e-10	-0.809815
56412796	chr12:56412796:TAC:T	1.16844e-14	-1.43459	-1.41541
56413099	chr12:56413099:A:C	1.52309e-13	-3.34252e-10	-0.28235
56413404	chr12:56413404:T:C	1.03842e-14	-1.70485	-1.26314
56413426	chr12:56413426:G:A	3.52325e-14	-1.74629	-4.01236e-10
56413475	chr12:56413475:C:T	1.0116e-13	-3.34252e-10	-0.691564
56413592	chr12:56413592:A:G	5.06829e-14	-3.34252e-10	-1.38268
56413925	chr12:56413925:G:T	5.57194e-14	-3.34252e-10	-1.28794
56414052	chr12:56414052:G:A	9.02239e-14	-3.34252e-10	-0.80597
56414057	chr12:56414057:A:T	6.09956e-15	-2.10206	-1.39799
56414252	chr12:56414252:C:T	5.03801e-14	-3.34252e-10	-1.38867
56414482	chr12:56414482:TCTCCCTTC:T	5.16799e-14	-3.34252e-10	-1.36319
56414666	chr12:56414666:T:C	5.80381e-14	-3.34252e-10	-1.24716
56415378	chr12:56415378:A:G	5.13914e-14	-3.34252e-10	-1.36879
56415480	chr12:56415480:C:T	7.16146e-15	-2.10152	-1.23803
56415517	chr12:56415517:C:G	5.58795e-14	-3.34252e-10	-1.28507
56415927	chr12:56415927:C:T	5.1807e-14	-3.34252e-10	-1.36074
56416209	chr12:56416209:A:G	5.14707e-14	-3.34252e-10	-1.36725
56416224	chr12:56416224:G:C	1.04517e-14	-1.65894	-1.30255
56416271	chr12:56416271:T:C	5.30189e-14	-3.34252e-10	-1.33762
56416660	chr12:56416660:G:A	4.91582e-14	-3.34252e-10	-1.41322
56416967	chr12:56416967:G:A	3.90766e-14	-1.64274	-4.01236e-10
56417111	chr12:56417111:G:A	6.60829e-14	-3.34252e-10	-1.11735
56417212	chr12:56417212:G:A	5.21267e-14	-3.34252e-10	-1.35459
56418487	chr12:56418487:A:T	1.26752e-14	-1.36203	-1.40659
56418944	chr12:56418944:C:G	2.4722e-14	-2.10057	-4.01236e-10
56419011	chr12:56419011:TC:T	3.92693e-14	-1.63782	-4.01236e-10
56419012	chr12:56419012:C:T	1.69989e-14	-1.06375	-1.41136
56419755	chr12:56419755:T:C	1.44173e-14	-1.3154	-1.32443
56420537	chr12:56420537:G:A	6.82027e-14	-1.08578	-4.01236e-10
56420619	chr12:56420619:A:G	5.92877e-14	-3.34252e-10	-1.22586
56420779	chr12:56420779:G:A	9.44701e-15	-2.10231	-0.960255
56420872	chr12:56420872:A:G	1.20877e-14	-2.0266	-0.789475
56420958	chr12:56420958:C:T	6.63393e-14	-3.34252e-10	-1.11348
56421314	chr12:56421314:T:C	5.25219e-14	-3.34252e-10	-1.34703
56421497	chr12:56421497:T:C	1.78379e-14	-1.15006	-1.27688
56421868	chr12:56421868:C:T	1.12858e-13	-3.34252e-10	-0.582133
56421933	chr12:56421933:T:C	7.78568e-14	-3.34252e-10	-0.953393
56422138	chr12:56422138:C:T	1.07827e-14	-1.73459	-1.19573
56422290	chr12:56422290:A:G	5.28105e-14	-3.34252e-10	-1.34156
56422340	chr12:56422340:C:T	5.0197e-14	-3.34252e-10	-1.39231
56422434	chr12:56422434:G:A	7.99111e-14	-3.34252e-10	-0.92735
56423030	chr12:56423030:C:A	7.67298e-15	-1.95857	-1.31199
56423057	chr12:56423057:A:G	4.91118e-14	-3.34252e-10	-1.41417
56423194	chr12:56423194:C:T	7.54779e-15	-1.96806	-1.31895
56424304	chr12:56424304:CA:C	4.91309e-14	-3.34252e-10	-1.41378
56424671	chr12:56424671:A:G	4.90132e-14	-3.34252e-10	-1.41618
56424898	chr12:56424898:T:C	4.90813e-14	-3.34252e-10	-1.41479
56425522	chr12:56425522:T:C	3.09241e-14	-1.87673	-4.01236e-10
56425876	chr12:56425876:A:AT	4.89799e-14	-3.34252e-10	-1.41685
56426067	chr12:56426067:A:T	4.91173e-14	-3.34252e-10	-1.41405
56426164	chr12:56426164:C:T	1.02401e-13	-3.34252e-10	-0.679367
56426297	chr12:56426297:C:T	5.08869e-14	-3.34252e-10	-1.37866
56426633	chr12:56426633:C:T	5.47227e-14	-3.34252e-10	-1.30599
56426964	chr12:56426964:A:C	6.90541e-14	-3.34252e-10	-1.07337
56427033	chr12:56427033:T:C	2.94972e-14	-1.92397	-4.01236e-10
56427266	chr12:56427266:G:C	5.00548e-14	-3.34252e-10	-1.39515
56427624	chr12:56427624:T:G	8.38045e-15	-1.78657	-1.39579
56427801	chr12:56427801:C:T	2.47083e-14	-2.10113	-4.01236e-10
56428214	chr12:56428214:A:G	1.09197e-14	-1.68686	-1.23084
56428857	chr12:56428857:G:C	1.01369e-13	-3.34252e-10	-0.689501
56428906	chr12:56428906:C:T	7.45242e-14	-3.34252e-10	-0.99714
56429234	chr12:56429234:T:C	7.86106e-14	-3.34252e-10	-0.943758
56429448	chr12:56429448:T:C	5.16298e-14	-3.34252e-10	-1.36417
56429838	chr12:56429838:C:T	9.80116e-15	-1.82341	-1.20235
56430408	chr12:56430408:C:T	9.94967e-15	-1.80973	-1.20099
56430470	chr12:56430470:A:AT	6.50998e-14	-3.34252e-10	-1.13234
56430987	chr12:56430987:C:G	4.98216e-14	-3.34252e-10	-1.39982
56431004	chr12:56431004:T:C	7.49095e-14	-3.34252e-10	-0.991983
56431164	chr12:56431164:GC:G	1.58461e-14	-1.40276	-1.14258
56431286	chr12:56431286:A:G	9.86505e-15	-1.82148	-1.19779
56431455	chr12:56431455:CCTCT:C	6.79928e-14	-3.34252e-10	-1.08886
56431527	chr12:56431527:C:T	1.02172e-14	-1.79531	-1.18888
56431777	chr12:56431777:A:G	5.81581e-14	-3.34252e-10	-1.2451
56431965	chr12:56431965:A:G	9.72995e-15	-1.80268	-1.23037
56431995	chr12:56431995:G:A	9.92662e-15	-1.79155	-1.2215
56432024	chr12:56432024:C:T	8.86975e-15	-1.85965	-1.26596
56432026	chr12:56432026:C:G	9.67618e-15	-1.80927	-1.22933
56432197	chr12:56432197:A:G	1.02103e-14	-1.78628	-1.1986
56432667	chr12:56432667:G:A	1.52177e-12	2.01936	-4.01236e-10
56432750	chr12:56432750:T:C	1.20603e-14	-1.86215	-0.956191
56433673	chr12:56433673:G:A	4.95226e-14	-3.34252e-10	-1.40584
56433969	chr12:56433969:A:G	6.65087e-15	-1.99648	-1.41704
56434190	chr12:56434190:C:T	6.64058e-14	-3.34252e-10	-1.11248
56434213	chr12:56434213:G:A	1.19284e-13	-3.34252e-10	-0.526758
56434272	chr12:56434272:C:T	3.64983e-14	-1.44645	-0.264545
56434451	chr12:56434451:A:G	1.25966e-14	-1.86534	-0.909504
56434509	chr12:56434509:A:G	1.29892e-14	-1.86322	-0.880924
56434861	chr12:56434861:G:A	5.07598e-14	-3.34252e-10	-1.38116
56435086	chr12:56435086:G:T	1.26972e-14	-1.86093	-0.905956
56435118	chr12:56435118:A:T	2.46783e-14	-2.10234	-4.01236e-10
56435359	chr12:56435359:A:T	4.95095e-14	-3.34252e-10	-1.4061
56435755	chr12:56435755:T:C	1.37068e-14	-1.85833	-0.832035
56435915	chr12:56435915:T:C	9.52741e-15	-1.98722	-1.06687
56435953	chr12:56435953:C:T	2.27699e-14	-1.75337	-0.429455
56436326	chr12:56436326:T:C	8.88851e-15	-1.96265	-1.16085
56436520	chr12:56436520:C:T	3.2731e-14	-1.81994	-4.01236e-10
56436903	chr12:56436903:T:C	1.84693e-14	-2.03751	-0.354638
56437321	chr12:56437321:T:C	1.20727e-14	-1.84926	-0.968056
56437620	chr12:56437620:A:C	6.08643e-14	-3.34252e-10	-1.19962
56438263	chr12:56438263:A:T	1.63064e-14	-1.49163	-1.02508
56438625	chr12:56438625:G:A	7.62745e-15	-1.92145	-1.35506
56438635	chr12:56438635:G:A	4.93521e-14	-3.34252e-10	-1.40928
56438921	chr12:56438921:T:C	5.10275e-14	-3.34252e-10	-1.3759
56438931	chr12:56438931:A:T	5.09985e-14	-3.34252e-10	-1.37647
56438974	chr12:56438974:G:A	7.66053e-14	-3.34252e-10	-0.969598
56439440	chr12:56439440:C:T	6.94967e-15	-2.08939	-1.28018
56439556	chr12:56439556:G:A	5.77172e-14	-3.34252e-10	-1.25271
56439924	chr12:56439924:T:C	1.87389e-13	-0.0750753	-4.01236e-10
56439967	chr12:56439967:A:T	6.87467e-15	-2.09032	-1.2901
56440089	chr12:56440089:A:G	7.156e-15	-2.09243	-1.24788
56440259	chr12:56440259:T:C	1.06705e-14	-1.52442	-1.41636
56440294	chr12:56440294:A:C	1.11603e-14	-1.52051	-1.3754
56440367	chr12:56440367:G:A	1.12979e-14	-1.49827	-1.38538
56440431	chr12:56440431:C:A	5.33327e-14	-3.34252e-10	-1.33171
56440435	chr12:56440435:C:A	4.97815e-14	-3.34252e-10	-1.40062
56440472	chr12:56440472:T:C	1.11441e-14	-1.51356	-1.3838
56440507	chr12:56440507:C:T	1.12805e-14	-1.50187	-1.38332
56440539	chr12:56440539:C:A	1.00824e-13	-3.34252e-10	-0.694889
56440889	chr12:56440889:C:T	5.23799e-14	-3.34252e-10	-1.34974
56440911	chr12:56440911:G:A	4.91546e-14	-3.34252e-10	-1.41329
56440990	chr12:56440990:TTG:T	6.36197e-15	-2.10096	-1.35696
56441160	chr12:56441160:A:T	4.91933e-14	-3.34252e-10	-1.41251
56441199	chr12:56441199:T:A	1.30955e-14	-1.85622	-0.879778
56441502	chr12:56441502:C:T	5.23224e-14	-3.34252e-10	-1.35084
56441676	chr12:56441676:T:C	2.71335e-14	-2.00749	-4.01236e-10
56441883	chr12:56441883:A:C	5.18481e-14	-3.34252e-10	-1.35995
56441976	chr12:56441976:C:T	6.20771e-14	-3.34252e-10	-1.17989
56442159	chr12:56442159:A:G	4.90661e-14	-3.34252e-10	-1.41509
56442416	chr12:56442416:AT:A	5.14707e-14	-3.34252e-10	-1.36725
56442587	chr12:56442587:C:T	5.42866e-14	-3.34252e-10	-1.31399
56442712	chr12:56442712:C:G	1.03217e-14	-1.58646	-1.38756
56442846	chr12:56442846:C:T	1.05891e-14	-1.55946	-1.38898
56443053	chr12:56443053:G:A	9.90011e-15	-1.62464	-1.39108
56443159	chr12:56443159:A:G	1.05766e-14	-1.56063	-1.38898
56443190	chr12:56443190:AG:A	3.56365e-14	-1.73489	-4.01236e-10
56443220	chr12:56443220:G:A	6.33709e-14	-0.0519109	-1.10735
56443323	chr12:56443323:T:G	1.07287e-14	-1.54986	-1.38548
56443632	chr12:56443632:C:T	9.92592e-15	-1.94407	-1.06905
56443854	chr12:56443854:C:G	1.01797e-14	-1.59308	-1.39478
56443940	chr12:56443940:A:C	1.04962e-14	-1.56075	-1.39651
56443964	chr12:56443964:T:C	5.60318e-14	-3.34252e-10	-1.28234
56444195	chr12:56444195:C:T	1.41414e-14	-1.80867	-0.850496
56444256	chr12:56444256:T:C	4.97101e-14	-3.34252e-10	-1.40206
56444353	chr12:56444353:C:A	1.06521e-14	-1.54721	-1.3953
56444448	chr12:56444448:A:G	4.91942e-14	-3.34252e-10	-1.41249
56444487	chr12:56444487:C:T	4.92849e-14	-3.34252e-10	-1.41065
56444657	chr12:56444657:C:T	6.97862e-14	-3.34252e-10	-1.06283
56445047	chr12:56445047:T:A	4.92762e-14	-3.34252e-10	-1.41082
56445152	chr12:56445152:G:A	8.49102e-15	-1.82121	-1.34805
56445247	chr12:56445247:G:A	4.90836e-14	-3.34252e-10	-1.41474
56446008	chr12:56446008:T:C	1.0182e-14	-1.58853	-1.3991
56446073	chr12:56446073:T:G	1.01593e-14	-1.58543	-1.40445
56446086	chr12:56446086:C:G	9.63175e-15	-1.64705	-1.39615
56446145	chr12:56446145:C:T	1.01146e-14	-1.59538	-1.39891
56446722	chr12:56446722:C:T	5.64682e-14	-0.325049	-0.949538
56446759	chr12:56446759:G:A	9.52791e-15	-1.90786	-1.14618
56447197	chr12:56447197:T:G	2.76491e-14	-1.98867	-4.01236e-10
56447346	chr12:56447346:G:A	4.92972e-14	-3.34252e-10	-1.4104
56447383	chr12:56447383:C:T	5.0687e-14	-3.34252e-10	-1.38259
56447952	chr12:56447952:G:A	5.16565e-14	-3.34252e-10	-1.36365
56448426	chr12:56448426:C:T	8.43637e-14	-0.873127	-4.01236e-10
56448427	chr12:56448427:A:C	4.93329e-14	-3.34252e-10	-1.40967
56448721	chr12:56448721:T:TC	5.09708e-14	-3.34252e-10	-1.37701
56449098	chr12:56449098:C:A	6.96013e-14	-3.34252e-10	-1.06548
56450109	chr12:56450109:G:T	1.5896e-14	-1.58166	-0.960541
56450506	chr12:56450506:C:G	5.04736e-14	-3.34252e-10	-1.38681
56450516	chr12:56450516:GAA:G	4.11962e-14	-1.58992	-4.01236e-10
56450565	chr12:56450565:C:T	1.05826e-14	-1.5479	-1.40115
56450665	chr12:56450665:T:C	2.18286e-13	-3.34252e-10	0.0775414
56450775	chr12:56450775:A:G	5.05305e-14	-1.07308	-0.312612
56450873	chr12:56450873:T:C	8.10298e-14	-3.34252e-10	-0.913447
56451512	chr12:56451512:T:C	1.43731e-13	-3.34252e-10	-0.340322
56451519	chr12:56451519:G:A	1.20255e-13	-0.77718	0.258532
56451617	chr12:56451617:C:T	5.07805e-14	-3.34252e-10	-1.38075
56451753	chr12:56451753:C:T	4.92499e-14	-3.34252e-10	-1.41136
56451941	chr12:56451941:C:G	8.10047e-14	-3.34252e-10	-0.913757
56452059	chr12:56452059:T:A	4.00304e-14	-1.51023	-0.108392
56452518	chr12:56452518:T:C	5.53895e-14	-3.34252e-10	-1.29387
56452706	chr12:56452706:C:T	6.84406e-14	-1.59362	0.511327
56453276	chr12:56453276:G:C	5.0378e-14	-3.34252e-10	-1.38871
56454151	chr12:56454151:G:T	4.91696e-14	-3.34252e-10	-1.41299
56454162	chr12:56454162:C:T	5.9349e-14	-3.34252e-10	-1.22483
56454295	chr12:56454295:C:T	2.85773e-14	-1.95565	-4.01236e-10
56454623	chr12:56454623:G:T	3.97922e-14	-1.62459	-4.01236e-10
56454697	chr12:56454697:T:C	1.00623e-14	-1.6029	-1.39657
56455623	chr12:56455623:A:G	1.19606e-13	-3.34252e-10	-0.524065
56455970	chr12:56455970:T:C	2.47043e-14	-2.10129	-4.01236e-10
56456228	chr12:56456228:C:T	3.89318e-14	-0.244824	-1.40163
56456229	chr12:56456229:A:G	1.30677e-13	-3.34252e-10	-0.435535
56456441	chr12:56456441:A:G	7.5541e-14	-3.34252e-10	-0.983589
56457230	chr12:56457230:C:T	5.76949e-13	2.39255	-1.34306
56457294	chr12:56457294:A:G	7.56421e-15	-2.09919	-1.18564
56457961	chr12:56457961:C:T	8.87433e-14	-3.34252e-10	-0.822516
56458286	chr12:56458286:A:T	8.08108e-15	-2.09787	-1.12086
56458313	chr12:56458313:C:T	2.07795e-12	2.33087	-4.01236e-10
56459120	chr12:56459120:T:C	1.13713e-13	-3.34252e-10	-0.574586
56459546	chr12:56459546:C:T	4.92792e-14	-3.34252e-10	-1.41076
56459624	chr12:56459624:T:G	6.95712e-14	-3.34252e-10	-1.06591
56460069	chr12:56460069:C:G	5.55015e-14	-3.34252e-10	-1.29185
56460221	chr12:56460221:C:A	2.90141e-13	-3.34252e-10	0.362103
56460264	chr12:56460264:A:G	9.37063e-14	-3.34252e-10	-0.768099
56460380	chr12:56460380:G:A	5.14824e-14	-3.34252e-10	-1.36702
56460853	chr12:56460853:C:T	3.40606e-14	-1.78012	-4.01236e-10
56461021	chr12:56461021:G:A	6.12619e-15	-2.07912	-1.41657
56461152	chr12:56461152:A:C	4.91821e-13	0.88985	-4.01236e-10
56462834	chr12:56462834:C:T	1.72721e-14	-1.36116	-1.09801
56463260	chr12:56463260:A:G	3.53713e-13	-3.34252e-10	0.560222
56463292	chr12:56463292:T:C	5.7923e-13	-3.34252e-10	1.05344
56463638	chr12:56463638:C:T	1.19491e-14	-1.5516	-1.27601
56464192	chr12:56464192:A:G	5.47635e-14	-3.34252e-10	-1.30524
56464533	chr12:56464533:G:A	1.91873e-14	-1.03321	-1.32081
56464708	chr12:56464708:C:G	6.32584e-14	-3.34252e-10	-1.16104
56464865	chr12:56464865:TTG:T	4.96551e-14	-3.34252e-10	-1.40316
56464872	chr12:56464872:T:G	1.06309e-12	-3.34252e-10	1.66067
56465002	chr12:56465002:C:T	5.12938e-14	-3.34252e-10	-1.3707
56465545	chr12:56465545:A:G	3.92221e-13	-3.34252e-10	0.663562
56465561	chr12:56465561:G:A	4.94899e-14	-3.34252e-10	-1.4065
56465645	chr12:56465645:A:G	6.32816e-14	-3.34252e-10	-1.16067
56465653	chr12:56465653:C:G	1.98257e-14	-1.16319	-1.15809
56465822	chr12:56465822:G:T	1.27597e-14	-1.35195	-1.41003
56465979	chr12:56465979:G:A	3.38742e-14	-1.78561	-4.01236e-10
56466198	chr12:56466198:C:A	1.98457e-14	-1.18958	-1.13069
56466236	chr12:56466236:G:A	1.9336e-14	-1.02734	-1.31896
56466279	chr12:56466279:A:G	5.62663e-14	-3.34252e-10	-1.27817
56466793	chr12:56466793:G:A	1.66827e-14	-1.12416	-1.36973
56467250	chr12:56467250:T:C	2.00693e-14	-0.953313	-1.35576
56467498	chr12:56467498:C:T	2.15756e-13	-3.34252e-10	0.0658819
56467674	chr12:56467674:A:G	2.08416e-14	-0.873691	-1.39762
56468260	chr12:56468260:A:G	1.00839e-13	-0.694734	-4.01236e-10
56468369	chr12:56468369:C:T	4.95545e-14	-3.34252e-10	-1.40519
56468523	chr12:56468523:T:C	9.32636e-14	-3.34252e-10	-0.772834
56468597	chr12:56468597:G:A	5.91613e-14	-3.34252e-10	-1.228
56468822	chr12:56468822:A:G	6.38647e-14	-3.34252e-10	-1.1515
56468865	chr12:56468865:T:G	4.98632e-14	-3.34252e-10	-1.39898
56468936	chr12:56468936:C:G	2.91494e-14	-1.93583	-4.01236e-10
56469102	chr12:56469102:C:T	4.911e-14	-3.34252e-10	-1.4142
56469579	chr12:56469579:A:G	3.56434e-13	-3.34252e-10	0.567885
56469637	chr12:56469637:G:A	3.43674e-14	-1.77116	-4.01236e-10
56469985	chr12:56469985:T:C	1.51759e-12	3.30127	-1.28465
56469986	chr12:56469986:G:C	1.56611e-14	-1.26958	-1.28751
56470155	chr12:56470155:G:A	7.26429e-14	-3.34252e-10	-1.02271
56470485	chr12:56470485:C:T	5.0766e-14	-3.34252e-10	-1.38104
56471272	chr12:56471272:G:C	1.6858e-14	-1.22864	-1.25479
56472186	chr12:56472186:C:T	1.53993e-14	-1.17397	-1.39998
56472471	chr12:56472471:C:T	5.31601e-14	-3.34252e-10	-1.33496
56473047	chr12:56473047:G:A	5.20638e-14	-3.34252e-10	-1.35579
56473074	chr12:56473074:A:G	5.12882e-14	-3.34252e-10	-1.3708
56473178	chr12:56473178:C:T	2.24572e-14	-0.902805	-1.29385
56473767	chr12:56473767:A:G	5.87942e-14	-3.34252e-10	-1.23422
56473902	chr12:56473902:G:T	1.13803e-14	-1.51132	-1.36506
56474099	chr12:56474099:TC:T	1.68069e-14	-1.09049	-1.39598
56474882	chr12:56474882:C:T	7.21175e-14	-3.34252e-10	-1.02997
56475495	chr12:56475495:T:A	8.17347e-12	3.70038	-4.01236e-10
56476187	chr12:56476187:TTTGTCACCC:T	8.42269e-15	-1.78008	-1.39726
56476663	chr12:56476663:G:A	5.59168e-14	-3.34252e-10	-1.2844
56477223	chr12:56477223:C:G	5.67092e-14	-3.34252e-10	-1.27033
56477530	chr12:56477530:G:A	3.59517e-14	-0.334802	-1.39129
56477643	chr12:56477643:G:T	5.12321e-14	-3.34252e-10	-1.3719
56479385	chr12:56479385:C:T	4.92915e-14	-3.34252e-10	-1.41051
56481269	chr12:56481269:G:A	5.22703e-14	-3.34252e-10	-1.35184
56481657	chr12:56481657:G:A	3.5116e-13	-3.34252e-10	0.552977
56482588	chr12:56482588:C:A	2.30151e-14	-0.995255	-1.17686
56482735	chr12:56482735:C:T	7.09212e-14	-3.34252e-10	-1.0467
56483103	chr12:56483103:C:T	5.99231e-14	-1.2152	-4.01236e-10
56483325	chr12:56483325:T:C	2.32338e-14	-1.01803	-1.14463
56483368	chr12:56483368:C:T	2.11531e-14	-0.885164	-1.37132
56484336	chr12:56484336:G:A	3.8071e-14	-0.273944	-1.39487
56484517	chr12:56484517:T:G	2.51834e-14	-2.08208	-4.01236e-10
56485021	chr12:56485021:A:G	5.72331e-14	-3.34252e-10	-1.26113
56485565	chr12:56485565:C:G	9.57862e-14	-3.34252e-10	-0.746146
56486644	chr12:56486644:C:G	5.62812e-14	-3.34252e-10	-1.2779
56486879	chr12:56486879:G:A	2.26974e-13	-3.34252e-10	0.116569
56486888	chr12:56486888:A:G	2.25259e-14	-0.831021	-1.36258
56487267	chr12:56487267:G:C	6.79333e-15	-2.10165	-1.29067
56487426	chr12:56487426:C:T	5.67848e-14	-3.34252e-10	-1.269
56487568	chr12:56487568:T:C	5.09084e-14	-3.34252e-10	-1.37824
56487830	chr12:56487830:G:A	2.68266e-14	-2.01887	-4.01236e-10
56488385	chr12:56488385:T:G	8.76715e-14	-3.34252e-10	-0.834667
56488675	chr12:56488675:T:TAGAGAGGAGGGTGCTGCCTCG	6.3768e-14	-3.34252e-10	-1.15301
56488744	chr12:56488744:A:C	2.24192e-14	-0.833487	-1.36486
56488926	chr12:56488926:A:T	2.19384e-14	-0.949463	-1.27056
56488990	chr12:56488990:A:G	2.38774e-13	-3.34252e-10	0.167252
56489789	chr12:56489789:G:A	5.39493e-14	-3.34252e-10	-1.32022
56489894	chr12:56489894:G:A	4.78072e-14	-0.57564	-0.865449
56490320	chr12:56490320:A:G	4.90526e-14	-1.41537	-4.01236e-10
56490740	chr12:56490740:G:T	5.1228e-14	-3.34252e-10	-1.37198
56491337	chr12:56491337:A:G	3.86964e-14	-0.239954	-1.41256
56491455	chr12:56491455:G:A	4.97992e-14	-3.34252e-10	-1.40027
56492032	chr12:56492032:C:G	3.77332e-14	-0.262779	-1.41495
56492077	chr12:56492077:C:T	3.72081e-14	-0.274791	-1.41695
56492577	chr12:56492577:A:G	1.98888e-14	-0.942539	-1.37557
56492875	chr12:56492875:C:G	6.11632e-14	-3.34252e-10	-1.19472
56492968	chr12:56492968:G:A	4.9682e-14	-3.34252e-10	-1.40262
56493663	chr12:56493663:G:A	2.75482e-13	-3.34252e-10	0.310259
56494033	chr12:56494033:G:A	5.53283e-14	-3.34252e-10	-1.29498
56494964	chr12:56494964:T:C	5.21524e-14	-3.34252e-10	-1.35409
56495063	chr12:56495063:G:C	2.78603e-14	-1.98106	-4.01236e-10
56495118	chr12:56495118:T:A	5.14995e-14	-3.34252e-10	-1.36669
56495133	chr12:56495133:G:A	5.50637e-14	-3.34252e-10	-1.29977
56495321	chr12:56495321:T:C	4.95931e-14	-3.34252e-10	-1.40441
56495507	chr12:56495507:G:A	2.26897e-13	-3.34252e-10	0.116232
56495760	chr12:56495760:C:T	5.25005e-14	-3.34252e-10	-1.34744
56496223	chr12:56496223:G:A	3.2762e-14	-1.09914	-0.71986
56496227	chr12:56496227:C:A	5.11175e-14	-3.34252e-10	-1.37414
56496663	chr12:56496663:GATAT:G	5.45385e-14	-3.34252e-10	-1.30936
56497275	chr12:56497275:T:C	4.13745e-13	-3.34252e-10	0.716985
56497540	chr12:56497540:T:C	2.92387e-14	-1.93277	-4.01236e-10
56497641	chr12:56497641:C:G	2.34345e-14	-0.755268	-1.39879
56497672	chr12:56497672:G:A	5.43582e-14	-3.34252e-10	-1.31267
56497818	chr12:56497818:C:T	1.88293e-14	-0.955828	-1.41702
56497865	chr12:56497865:G:A	6.01086e-15	-2.10233	-1.41237
56498075	chr12:56498075:TACA:T	1.60674e-13	-3.34252e-10	-0.228884
56498122	chr12:56498122:C:T	5.95893e-14	-3.34252e-10	-1.22079
56498166	chr12:56498166:C:T	5.60399e-14	-3.34252e-10	-1.2822
56498408	chr12:56498408:T:C	5.51082e-14	-3.34252e-10	-1.29897
56498714	chr12:56498714:A:G	5.43473e-14	-3.34252e-10	-1.31287
56498718	chr12:56498718:G:A	1.36635e-13	-3.34252e-10	-0.390948
56499854	chr12:56499854:ATTGG:A	5.22207e-14	-3.34252e-10	-1.35278
56499859	chr12:56499859:A:C	5.20267e-14	-3.34252e-10	-1.35651
56499861	chr12:56499861:GC:G	5.2034e-14	-3.34252e-10	-1.35637
56500301	chr12:56500301:G:C	2.40769e-14	-0.76675	-1.36026
56500582	chr12:56500582:C:T	7.92848e-14	-3.34252e-10	-0.935218
56500662	chr12:56500662:C:T	5.28158e-14	-3.34252e-10	-1.34145
56500752	chr12:56500752:G:A	5.63156e-14	-3.34252e-10	-1.27729
56500787	chr12:56500787:A:G	3.38276e-14	-1.78699	-4.01236e-10
56501155	chr12:56501155:C:G	9.77458e-15	-2.10025	-0.928232
56501719	chr12:56501719:T:C	1.45472e-14	-1.21727	-1.4136
56501762	chr12:56501762:G:A	2.22732e-13	-3.34252e-10	0.097705
56501845	chr12:56501845:G:A	1.83003e-14	-1.00688	-1.39447
56501858	chr12:56501858:G:A	5.27032e-14	-3.34252e-10	-1.34359
56502155	chr12:56502155:A:C	1.94818e-13	-3.34252e-10	-0.0362009
56502386	chr12:56502386:G:A	5.5274e-14	-3.34252e-10	-1.29596
56503538	chr12:56503538:T:C	3.44716e-13	-3.34252e-10	0.534458
56504003	chr12:56504003:T:C	6.99301e-14	-3.34252e-10	-1.06077
56504082	chr12:56504082:C:T	5.6294e-14	-3.34252e-10	-1.27768
56504301	chr12:56504301:C:G	4.11347e-14	-1.59141	-4.01236e-10
56504633	chr12:56504633:C:T	6.37504e-15	-2.10231	-1.35357
56504773	chr12:56504773:T:A	2.1441e-14	-0.844738	-1.39822
56504972	chr12:56504972:GTTTA:G	5.16976e-14	-3.34252e-10	-1.36285
56505110	chr12:56505110:G:A	2.78686e-14	-1.98076	-4.01236e-10
56505323	chr12:56505323:AG:A	4.98563e-14	-3.34252e-10	-1.39912
56506078	chr12:56506078:A:C	5.11e-14	-3.34252e-10	-1.37448
56506410	chr12:56506410:A:G	5.15699e-14	-3.34252e-10	-1.36533
56506461	chr12:56506461:C:T	5.1597e-14	-3.34252e-10	-1.3648
56506589	chr12:56506589:G:A	5.11122e-14	-3.34252e-10	-1.37424
56507311	chr12:56507311:T:C	4.97149e-14	-3.34252e-10	-1.40196
56507429	chr12:56507429:T:C	4.89931e-14	-3.34252e-10	-1.41658
56507545	chr12:56507545:C:T	5.07929e-14	-3.34252e-10	-1.38051
56508147	chr12:56508147:T:C	4.8983e-14	-3.34252e-10	-1.41679
56508237	chr12:56508237:C:G	1.9634e-13	-0.493075	0.464657
56508256	chr12:56508256:A:G	6.08551e-14	-3.34252e-10	-1.19977
56508743	chr12:56508743:TGAGGCAG:T	6.39376e-14	-3.34252e-10	-1.15036
56508838	chr12:56508838:A:G	2.90175e-14	-1.94036	-4.01236e-10
56509361	chr12:56509361:G:A	5.63363e-14	-3.34252e-10	-1.27693
56510241	chr12:56510241:G:A	2.50711e-14	-1.01558	-1.07096
56510266	chr12:56510266:TC:T	4.89967e-14	-3.34252e-10	-1.41651
56510598	chr12:56510598:T:A	7.03766e-15	-1.95752	-1.39947
56510703	chr12:56510703:G:A	5.35904e-14	-3.34252e-10	-1.32689
56512888	chr12:56512888:T:C	5.50631e-14	-3.34252e-10	-1.29978
56513297	chr12:56513297:G:A	5.47171e-14	-3.34252e-10	-1.30609
56513662	chr12:56513662:G:A	9.29968e-15	-1.86796	-1.21033
56513714	chr12:56513714:G:A	5.38292e-14	-3.34252e-10	-1.32245
56514114	chr12:56514114:G:A	2.45455e-13	-3.34252e-10	0.194849
56514974	chr12:56514974:T:C	5.38891e-14	-3.34252e-10	-1.32134
56514993	chr12:56514993:T:C	1.05632e-14	-1.54987	-1.40102
56515156	chr12:56515156:G:A	8.40358e-14	-3.34252e-10	-0.877021
56515335	chr12:56515335:T:C	2.95659e-13	0.380942	-4.01236e-10
56516245	chr12:56516245:TAGAA:T	5.08807e-14	-3.34252e-10	-1.37878
56518348	chr12:56518348:G:A	5.09383e-14	-3.34252e-10	-1.37765
56519080	chr12:56519080:T:C	7.53759e-14	0.381086	-1.36686
56519604	chr12:56519604:C:T	5.59387e-14	-3.34252e-10	-1.28401
56519802	chr12:56519802:C:G	4.92797e-14	-3.34252e-10	-1.41075
56519834	chr12:56519834:T:A	5.89498e-14	-3.34252e-10	-1.23158
56519855	chr12:56519855:C:A	8.42105e-15	-1.96502	-1.21251
56519862	chr12:56519862:G:A	2.46851e-14	-2.10206	-4.01236e-10
56520088	chr12:56520088:A:G	2.48045e-14	-2.09724	-4.01236e-10
56520118	chr12:56520118:G:A	9.13356e-15	-1.92467	-1.17163
56520230	chr12:56520230:C:T	7.95012e-14	-3.34252e-10	-0.932493
56521019	chr12:56521019:T:C	7.08369e-14	-3.34252e-10	-1.04788
56521763	chr12:56521763:G:A	7.1541e-15	-1.96817	-1.37241
56522830	chr12:56522830:T:C	8.24299e-15	-1.89697	-1.30194
56523606	chr12:56523606:C:T	9.97891e-15	-1.91883	-1.08896
56524187	chr12:56524187:A:C	7.48604e-14	-3.34252e-10	-0.992639
56524284	chr12:56524284:C:A	6.01614e-14	-3.34252e-10	-1.21123
56524393	chr12:56524393:C:T	6.72364e-14	-3.34252e-10	-1.10005
56524449	chr12:56524449:G:A	1.02433e-14	-1.91346	-1.06819
56524476	chr12:56524476:G:A	7.50624e-14	-3.34252e-10	-0.989944
56524782	chr12:56524782:T:C	1.51288e-14	-1.18224	-1.40942
56524814	chr12:56524814:G:T	7.4783e-14	-3.34252e-10	-0.993673
56524862	chr12:56524862:G:A	5.53296e-14	-3.34252e-10	-1.29496
56525050	chr12:56525050:T:G	7.98401e-15	-1.87245	-1.35838
56525325	chr12:56525325:G:A	5.13475e-14	-3.34252e-10	-1.36965
56525971	chr12:56525971:A:G	7.3481e-14	-3.34252e-10	-1.01124
56526618	chr12:56526618:T:G	9.60067e-15	-1.66077	-1.38566
56526812	chr12:56526812:C:T	7.36875e-14	-3.34252e-10	-1.00843
56527155	chr12:56527155:T:C	1.08435e-14	-1.97794	-0.946751
56527520	chr12:56527520:G:A	1.00591e-14	-2.00196	-0.997832
56527634	chr12:56527634:A:G	1.06781e-14	-2.00618	-0.93389
56527646	chr12:56527646:A:G	5.02335e-14	-3.34252e-10	-1.39158
56528025	chr12:56528025:G:A	7.06658e-14	-3.34252e-10	-1.0503
56528078	chr12:56528078:G:C	2.74685e-14	-1.99523	-4.01236e-10
56528444	chr12:56528444:A:G	2.09194e-13	-3.34252e-10	0.0349997
56528455	chr12:56528455:TC:T	7.29948e-14	-3.34252e-10	-1.01788
56528686	chr12:56528686:G:A	5.53298e-14	-3.34252e-10	-1.29495
56528745	chr12:56528745:T:C	2.75291e-13	-3.34252e-10	0.309565
56529054	chr12:56529054:G:C	5.04253e-14	-3.34252e-10	-1.38777
56529206	chr12:56529206:A:G	1.70503e-14	-1.26517	-1.20692
56529221	chr12:56529221:A:G	5.0704e-14	-3.34252e-10	-1.38226
56529266	chr12:56529266:T:C	7.12768e-14	-3.34252e-10	-1.04169
56529678	chr12:56529678:C:T	6.08073e-14	-3.34252e-10	-1.20055
56529811	chr12:56529811:A:G	7.02079e-14	-3.34252e-10	-1.0568
56530006	chr12:56530006:C:G	4.89708e-14	-3.34252e-10	-1.41704
56530129	chr12:56530129:A:C	9.18733e-14	-3.34252e-10	-0.787854
56530253	chr12:56530253:G:A	1.12829e-14	-1.4687	-1.41627
56530603	chr12:56530603:T:C	5.01292e-14	-3.34252e-10	-1.39366
56530663	chr12:56530663:A:T	1.10496e-14	-1.49066	-1.41521
56531599	chr12:56531599:C:T	2.30355e-14	-0.851606	-1.31962
56531734	chr12:56531734:G:A	6.88188e-14	-3.34252e-10	-1.07679
56531942	chr12:56531942:G:A	2.57468e-14	-0.769793	-1.29016
56532179	chr12:56532179:G:A	1.03809e-14	-1.55419	-1.41411
56532484	chr12:56532484:G:A	1.52881e-14	-1.36754	-1.21365
56532533	chr12:56532533:ACT:A	1.1031e-14	-1.49239	-1.41516
56532881	chr12:56532881:C:G	1.07545e-14	-1.51932	-1.41362
56532958	chr12:56532958:T:C	5.43022e-14	-3.34252e-10	-1.3137
56532997	chr12:56532997:C:T	3.16519e-13	-3.34252e-10	0.449119
56533026	chr12:56533026:C:A	1.06576e-14	-1.52857	-1.41341
56533039	chr12:56533039:A:G	8.19954e-14	-3.34252e-10	-0.901601
56533556	chr12:56533556:T:C	1.1786e-14	-1.42707	-1.41428
56533667	chr12:56533667:T:C	8.60277e-14	-3.34252e-10	-0.853595
56533853	chr12:56533853:G:A	1.05908e-14	-1.53263	-1.41564
56533897	chr12:56533897:T:C	1.06718e-14	-1.52462	-1.41604
56534046	chr12:56534046:G:A	1.02684e-14	-1.56378	-1.41541
56534056	chr12:56534056:G:C	5.60058e-14	-3.34252e-10	-1.28281
56534192	chr12:56534192:AT:A	1.0566e-14	-1.53525	-1.41537
56534285	chr12:56534285:T:C	1.56879e-13	-3.34252e-10	-0.252791
56534491	chr12:56534491:G:A	7.34966e-14	-3.34252e-10	-1.01103
56534512	chr12:56534512:C:A	1.76953e-13	-3.34252e-10	-0.13238
56534774	chr12:56534774:A:T	1.18867e-14	-1.43562	-1.39722
56534829	chr12:56534829:C:G	9.92824e-15	-1.59714	-1.41574
56534866	chr12:56534866:C:T	2.79907e-14	-1.97639	-4.01236e-10
56534993	chr12:56534993:T:C	1.00133e-14	-1.58932	-1.41504
56535030	chr12:56535030:A:G	7.328e-15	-1.96697	-1.34959
56535047	chr12:56535047:C:T	9.8738e-15	-1.60436	-1.41402
56535142	chr12:56535142:G:A	1.57065e-14	-1.37376	-1.18043
56535376	chr12:56535376:T:C	9.21585e-15	-1.67085	-1.41649
56535383	chr12:56535383:T:C	1.05164e-14	-1.54666	-1.40867
56535560	chr12:56535560:C:T	1.56958e-14	-1.48378	-1.07109
56535663	chr12:56535663:A:G	1.42321e-14	-1.51933	-1.13343
56535735	chr12:56535735:T:C	9.52112e-15	-1.64072	-1.41403
56535910	chr12:56535910:C:T	8.09208e-15	-2.10173	-1.11564
56536052	chr12:56536052:T:C	1.04439e-14	-1.54898	-1.41327
56536070	chr12:56536070:G:A	6.83473e-14	-3.34252e-10	-1.08366
56536261	chr12:56536261:G:A	4.95256e-14	-3.34252e-10	-1.40577
56536320	chr12:56536320:C:T	7.0039e-14	-3.34252e-10	-1.05921
56536531	chr12:56536531:TTC:T	1.18969e-14	-1.98251	-0.849476
56536565	chr12:56536565:T:C	1.00956e-14	-2.07381	-0.922361
56536599	chr12:56536599:A:G	1.11341e-14	-2.09803	-0.800218
56537001	chr12:56537001:A:G	5.15813e-13	-3.34252e-10	0.93748
56537208	chr12:56537208:G:A	2.78646e-14	-1.54274	-0.438165
56537444	chr12:56537444:A:G	1.35676e-14	-1.79272	-0.907856
56537450	chr12:56537450:T:C	1.36487e-14	-1.78628	-0.908342
56537494	chr12:56537494:C:T	1.4844e-14	-1.67018	-0.94049
56537619	chr12:56537619:G:A	1.3873e-14	-1.75431	-0.924009
56538189	chr12:56538189:T:C	1.19274e-14	-1.8067	-1.02273
56538351	chr12:56538351:T:C	2.51237e-14	-2.08445	-4.01236e-10
56538388	chr12:56538388:C:T	2.17609e-14	-0.915678	-1.31247
56538519	chr12:56538519:A:G	8.16214e-14	-3.34252e-10	-0.906173
56538626	chr12:56538626:C:T	1.47189e-14	-1.77868	-0.840451
56538671	chr12:56538671:A:G	1.13467e-14	-1.73794	-1.14139
56538770	chr12:56538770:G:A	9.46021e-15	-1.75375	-1.30742
56539378	chr12:56539378:T:C	1.34598e-14	-1.68142	-1.02714
56539449	chr12:56539449:C:A	8.89185e-15	-1.88139	-1.24174
56539632	chr12:56539632:A:G	8.84029e-15	-1.89787	-1.23108
56539637	chr12:56539637:A:C	1.2989e-13	-3.34252e-10	-0.441573
56540001	chr12:56540001:T:C	5.02489e-14	-3.34252e-10	-1.39128
56540215	chr12:56540215:C:T	5.46901e-14	-3.34252e-10	-1.30658
56540270	chr12:56540270:A:G	5.0517e-14	-3.34252e-10	-1.38595
56540336	chr12:56540336:T:G	5.02483e-14	-3.34252e-10	-1.39129
56540364	chr12:56540364:T:C	5.96794e-14	-3.34252e-10	-1.21928
56540432	chr12:56540432:G:A	6.16087e-14	-3.34252e-10	-1.18746
56540463	chr12:56540463:A:G	5.75807e-14	-3.34252e-10	-1.25508
56540600	chr12:56540600:G:A	6.10618e-14	-3.34252e-10	-1.19638
56540629	chr12:56540629:C:G	4.82267e-13	-3.34252e-10	0.870233
56540677	chr12:56540677:G:A	2.80319e-14	-1.97492	-4.01236e-10
56540705	chr12:56540705:A:G	8.7797e-14	-3.34252e-10	-0.833237
56540974	chr12:56540974:A:G	7.46501e-15	-2.03156	-1.26648
56541013	chr12:56541013:A:G	5.20696e-14	-3.34252e-10	-1.35568
56541144	chr12:56541144:T:C	8.78755e-15	-1.89776	-1.23717
56541233	chr12:56541233:C:T	5.21051e-14	-0.0829545	-1.27205
56541415	chr12:56541415:G:T	6.6407e-14	-3.34252e-10	-1.11246
56541455	chr12:56541455:AAAT:A	5.13149e-14	-3.34252e-10	-1.37028
56541618	chr12:56541618:T:A	9.20749e-15	-1.87028	-1.21796
56541629	chr12:56541629:A:G	1.87051e-14	-1.68375	-0.695722
56541868	chr12:56541868:G:A	1.49077e-14	-1.77146	-0.834931
56541908	chr12:56541908:A:G	5.94315e-14	-3.34252e-10	-1.22344
56542037	chr12:56542037:A:C	1.77694e-13	-3.34252e-10	-0.1282
56542481	chr12:56542481:A:T	2.1338e-13	-3.34252e-10	0.0548126
56542639	chr12:56542639:C:T	4.93826e-14	-3.34252e-10	-1.40867
56543047	chr12:56543047:A:G	5.17317e-14	-3.34252e-10	-1.36219
56543190	chr12:56543190:C:T	2.63928e-14	-2.03517	-4.01236e-10
56543377	chr12:56543377:T:C	5.2341e-14	-3.34252e-10	-1.35048
56543416	chr12:56543416:CAG:C	1.99699e-14	-1.6276	-0.686436
56543479	chr12:56543479:T:C	8.4285e-15	-2.02866	-1.14799
56543874	chr12:56543874:G:T	5.11305e-14	-3.34252e-10	-1.37388
56543906	chr12:56543906:G:T	7.14857e-14	-3.34252e-10	-1.03877
56544218	chr12:56544218:A:G	7.03831e-14	0.231299	-1.28561
56544599	chr12:56544599:T:G	9.00285e-15	-1.8641	-1.24662
56544609	chr12:56544609:G:A	4.89725e-14	-3.34252e-10	-1.41701
56544763	chr12:56544763:TTTTTC:T	4.90165e-14	-3.34252e-10	-1.41611
56544764	chr12:56544764:TTTTC:T	8.11375e-14	-3.34252e-10	-0.912119
56544768	chr12:56544768:C:T	7.93591e-15	-1.90873	-1.32813
56544917	chr12:56544917:G:A	7.88006e-15	-2.00461	-1.23932
56544919	chr12:56544919:A:G	1.45056e-14	-1.76774	-0.865993
56545075	chr12:56545075:C:T	9.06571e-14	-3.34252e-10	-0.80118
56545809	chr12:56545809:T:C	7.89018e-15	-2.00578	-1.23686
56545939	chr12:56545939:T:TC	8.37094e-15	-1.99587	-1.18763
56546307	chr12:56546307:T:C	5.25844e-14	-3.34252e-10	-1.34584
56546812	chr12:56546812:G:A	5.37717e-14	-3.34252e-10	-1.32352
56546875	chr12:56546875:C:T	2.47244e-14	-2.10047	-4.01236e-10
56547115	chr12:56547115:C:T	5.54467e-14	-3.34252e-10	-1.29284
56547362	chr12:56547362:C:A	1.91411e-14	-1.54043	-0.815998
56547577	chr12:56547577:C:A	5.006e-14	-3.34252e-10	-1.39504
56547765	chr12:56547765:C:T	1.98443e-14	-1.52547	-0.794879
56547950	chr12:56547950:C:A	1.78172e-14	-1.62464	-0.803461
56548151	chr12:56548151:A:G	7.25912e-14	-3.34252e-10	-1.02342
56548231	chr12:56548231:G:A	5.37848e-14	-3.34252e-10	-1.32327
56548771	chr12:56548771:A:G	7.85835e-15	-2.00226	-1.24442
56548872	chr12:56548872:G:C	7.73016e-15	-2.00863	-1.2545
56549067	chr12:56549067:C:T	5.19461e-14	-3.34252e-10	-1.35806
56549068	chr12:56549068:G:A	6.82576e-14	-3.34252e-10	-1.08498
56549119	chr12:56549119:C:T	8.87755e-15	-1.86863	-1.25611
56549749	chr12:56549749:A:G	8.84861e-15	-2.02495	-1.10306
56549863	chr12:56549863:A:G	1.13906e-14	-1.76823	-1.10725
56549935	chr12:56549935:A:G	5.87927e-14	-3.34252e-10	-1.23425
56550056	chr12:56550056:T:C	1.937e-14	-1.6557	-0.688846
56550073	chr12:56550073:A:G	7.90568e-15	-1.98598	-1.2547
56550525	chr12:56550525:C:A	3.4431e-13	0.533278	-4.01236e-10
56551610	chr12:56551610:G:A	4.90236e-14	-3.34252e-10	-1.41596
56552231	chr12:56552231:T:C	5.02549e-14	-3.34252e-10	-1.39116
56552456	chr12:56552456:A:G	1.34212e-14	-1.60917	-1.10226
56552649	chr12:56552649:A:G	1.04083e-14	-1.77205	-1.19361
56553462	chr12:56553462:A:G	7.34623e-15	-2.00672	-1.30736
56553612	chr12:56553612:G:C	1.51929e-13	-3.34252e-10	-0.284852
56554969	chr12:56554969:A:G	5.50509e-14	-3.34252e-10	-1.30001
56555002	chr12:56555002:C:A	3.62557e-14	-1.78112	0.0634531
56555225	chr12:56555225:T:C	6.72836e-14	-3.34252e-10	-1.09935
56555314	chr12:56555314:C:T	5.9734e-14	-3.34252e-10	-1.21836
56555387	chr12:56555387:A:C	6.96286e-14	-3.34252e-10	-1.06509
56555548	chr12:56555548:A:G	1.03463e-14	-1.62655	-1.34509
56556056	chr12:56556056:A:G	1.01696e-14	-1.64832	-1.34053
56556522	chr12:56556522:C:T	8.13074e-15	-1.94845	-1.26416
56556601	chr12:56556601:C:A	8.39413e-14	-3.34252e-10	-0.878147
56556918	chr12:56556918:T:C	5.30587e-14	-3.34252e-10	-1.33687
56557987	chr12:56557987:C:T	7.19071e-15	-2.0922	-1.24327
56558964	chr12:56558964:C:T	6.20738e-14	-1.17994	-4.01236e-10
56558979	chr12:56558979:C:T	4.89865e-14	-3.34252e-10	-1.41672
56559094	chr12:56559094:G:A	1.0732e-14	-1.92125	-1.01379
56559218	chr12:56559218:T:C	8.63415e-15	-1.92935	-1.22319
56559236	chr12:56559236:G:A	5.06393e-14	-3.34252e-10	-1.38354
56559242	chr12:56559242:C:T	8.16427e-14	-3.34252e-10	-0.905912
56559710	chr12:56559710:G:A	7.65249e-14	-3.34252e-10	-0.970648
56559986	chr12:56559986:CCAGGTT:C	2.79226e-14	-1.91839	-0.0604336
56560052	chr12:56560052:G:A	5.04913e-14	-3.34252e-10	-1.38646
56560132	chr12:56560132:T:C	2.27972e-14	-2.03162	-0.150004
56560280	chr12:56560280:G:A	5.35617e-14	-3.34252e-10	-1.32743
56560325	chr12:56560325:C:T	3.33361e-14	-2.08218	0.28056
56560326	chr12:56560326:G:A	9.3398e-14	-3.34252e-10	-0.771394
56560430	chr12:56560430:G:A	2.79797e-14	-1.97678	-4.01236e-10
56561134	chr12:56561134:A:G	8.70022e-14	-3.34252e-10	-0.842331
56561580	chr12:56561580:C:T	5.01845e-14	-3.34252e-10	-1.39256
56561732	chr12:56561732:G:T	5.10138e-14	-3.34252e-10	-1.37617
56561846	chr12:56561846:C:T	1.32125e-13	-3.34252e-10	-0.424517
56561927	chr12:56561927:C:A	6.5041e-14	-3.34252e-10	-1.13325
56562429	chr12:56562429:T:C	3.69497e-14	-2.05887	0.360158
56562897	chr12:56562897:C:T	9.65128e-14	-3.34252e-10	-0.738588
56562914	chr12:56562914:A:G	3.82766e-14	-2.0457	0.382269
56562991	chr12:56562991:C:T	2.1186e-13	0.446002	-0.398339
56563017	chr12:56563017:G:A	3.2143e-14	-1.83807	-4.01236e-10
56563101	chr12:56563101:C:T	3.38891e-14	-1.78517	-4.01236e-10
56563232	chr12:56563232:C:T	5.0205e-14	-3.34252e-10	-1.39215
56563384	chr12:56563384:C:T	5.23457e-14	-3.34252e-10	-1.35039
56563871	chr12:56563871:G:T	9.2657e-14	-3.34252e-10	-0.779359
56564616	chr12:56564616:G:A	5.1629e-14	-3.34252e-10	-1.36418
56564663	chr12:56564663:T:C	9.04144e-15	-1.82085	-1.28559
56564739	chr12:56564739:C:A	5.32125e-14	-3.34252e-10	-1.33397
56564854	chr12:56564854:G:A	2.69713e-14	-2.01349	-4.01236e-10
56565121	chr12:56565121:A:G	8.11116e-14	-3.34252e-10	-0.912438
56566484	chr12:56566484:T:C	3.55804e-14	-1.73647	-4.01236e-10
56566749	chr12:56566749:C:T	6.84814e-14	-3.34252e-10	-1.0817
56566982	chr12:56566982:T:A	7.3598e-15	-1.91912	-1.39311
56567435	chr12:56567435:G:C	5.46794e-14	-3.34252e-10	-1.30678
56567828	chr12:56567828:T:C	6.16117e-15	-2.0922	-1.3978
56568148	chr12:56568148:C:T	1.21452e-14	-1.58592	-1.22541
56568841	chr12:56568841:T:C	7.53623e-14	-3.34252e-10	-0.985957
56569156	chr12:56569156:G:A	4.90178e-14	-3.34252e-10	-1.41608
56569578	chr12:56569578:G:A	8.48322e-14	-3.34252e-10	-0.867589
56569600	chr12:56569600:G:A	6.19655e-15	-2.10009	-1.38418
56570563	chr12:56570563:C:T	2.32044e-13	0.138661	-4.01236e-10
56570946	chr12:56570946:C:A	9.96891e-15	-1.612	-1.39679
56571222	chr12:56571222:T:C	1.14814e-13	0.624585	-1.18954
56572160	chr12:56572160:A:G	5.05296e-14	-3.34252e-10	-1.3857
56572257	chr12:56572257:G:A	5.34232e-14	-3.34252e-10	-1.33002
56572269	chr12:56572269:A:G	6.64048e-15	-2.02346	-1.39162
56572420	chr12:56572420:G:A	5.18828e-14	-3.34252e-10	-1.35928
56573324	chr12:56573324:A:G	2.88746e-14	-1.9453	-4.01236e-10
56573345	chr12:56573345:C:T	1.00381e-14	-1.59579	-1.40609
56573897	chr12:56573897:A:G	1.02761e-13	-3.34252e-10	-0.675857
56574051	chr12:56574051:G:A	4.97939e-14	-3.34252e-10	-1.40037
56574158	chr12:56574158:A:T	2.10591e-13	-3.34252e-10	0.0416529
56574198	chr12:56574198:G:A	5.17298e-14	-3.34252e-10	-1.36223
56574707	chr12:56574707:C:A	4.99989e-14	-3.34252e-10	-1.39626
56575163	chr12:56575163:C:T	3.70018e-14	-1.6973	-4.01236e-10
56575538	chr12:56575538:C:T	9.35629e-15	-1.76892	-1.3033
56575762	chr12:56575762:C:T	6.54099e-14	-3.34252e-10	-1.12759
56576591	chr12:56576591:T:A	2.196e-13	-3.34252e-10	0.083542
56577080	chr12:56577080:C:T	1.95539e-13	-3.34252e-10	-0.032503
56577145	chr12:56577145:C:T	1.45842e-13	-3.34252e-10	-0.325742
56577155	chr12:56577155:G:A	1.12366e-14	-1.96571	-0.923382
56577437	chr12:56577437:A:G	1.33519e-13	-3.34252e-10	-0.414022
56577734	chr12:56577734:G:T	3.04584e-14	-0.532684	-1.35922
56577758	chr12:56577758:T:C	5.59585e-14	-3.34252e-10	-1.28365
56578380	chr12:56578380:C:T	1.23352e-14	-1.4128	-1.38301
56579219	chr12:56579219:C:T	7.56111e-14	-3.34252e-10	-0.982661
56579359	chr12:56579359:G:A	1.84153e-14	-0.986079	-1.409
56579550	chr12:56579550:T:C	2.94469e-14	-1.92567	-4.01236e-10
56579589	chr12:56579589:G:A	1.42691e-14	-1.27272	-1.37745
56579651	chr12:56579651:C:A	6.03733e-14	-3.34252e-10	-1.20772
56580134	chr12:56580134:T:C	1.10577e-14	-1.5386	-1.36653
56580215	chr12:56580215:A:G	3.08145e-14	-1.88028	-4.01236e-10
56582538	chr12:56582538:C:G	4.97019e-14	-3.34252e-10	-1.40222
56582868	chr12:56582868:C:T	6.94374e-14	-3.34252e-10	-1.06784
56583200	chr12:56583200:C:T	1.05763e-13	-3.34252e-10	-0.647068
56583385	chr12:56583385:G:A	3.02217e-14	-1.45731	-0.4424
56584303	chr12:56584303:C:T	4.09546e-14	-1.5958	-4.01236e-10
56584387	chr12:56584387:G:A	1.13838e-14	-1.45984	-1.41623
56584524	chr12:56584524:G:A	4.96062e-13	-3.34252e-10	0.898436
56584610	chr12:56584610:G:C	1.6566e-13	-0.350144	0.151814
56584854	chr12:56584854:G:A	8.4746e-14	-3.34252e-10	-0.868606
56584996	chr12:56584996:T:C	8.11977e-14	-3.34252e-10	-0.911378
56585070	chr12:56585070:A:G	2.98155e-14	-0.793203	-1.12003
56585181	chr12:56585181:C:CT	3.81947e-14	-1.27964	-0.385924
56586055	chr12:56586055:A:G	5.32892e-14	-3.34252e-10	-1.33253
56586193	chr12:56586193:A:G	5.05438e-14	-3.34252e-10	-1.38542
56586536	chr12:56586536:TAGAG:T	4.95513e-14	-3.34252e-10	-1.40526
56586605	chr12:56586605:G:A	4.94885e-14	-3.34252e-10	-1.40652
56586614	chr12:56586614:G:A	4.97457e-14	-3.34252e-10	-1.40134
56587064	chr12:56587064:G:A	1.85712e-13	-3.34252e-10	-0.0840684
56587191	chr12:56587191:C:T	1.17943e-13	-3.34252e-10	-0.538067
56587495	chr12:56587495:T:C	1.68766e-13	-3.34252e-10	-0.179749
56587586	chr12:56587586:C:G	8.01358e-14	-3.34252e-10	-0.924541
56587911	chr12:56587911:C:T	1.26431e-13	-3.34252e-10	-0.468567
56587914	chr12:56587914:A:G	1.38179e-14	-2.05427	-0.628026
56588090	chr12:56588090:G:A	1.07821e-13	-3.34252e-10	-0.627793
56588329	chr12:56588329:C:T	5.31691e-14	-3.34252e-10	-1.33479
56588506	chr12:56588506:C:T	8.78813e-15	-1.7313	-1.40356
56589468	chr12:56589468:C:T	1.34447e-12	3.17933	-1.28384
56589640	chr12:56589640:A:G	1.10985e-07	14.4488	-1.23212
56590261	chr12:56590261:G:A	2.0731e-13	-3.34252e-10	0.0259506
56590822	chr12:56590822:C:T	8.25155e-05	19.8683	-0.0402737
56590967	chr12:56590967:C:T	2.40408e-13	-3.34252e-10	0.174072
56591169	chr12:56591169:G:C	4.89777e-14	-3.34252e-10	-1.4169
56591316	chr12:56591316:C:T	2.96996e-13	-3.34252e-10	0.385454
56591381	chr12:56591381:G:A	7.06368e-14	-3.34252e-10	-1.05071
56592218	chr12:56592218:T:C	4.92346e-14	-3.34252e-10	-1.41167
56593286	chr12:56593286:G:C	0.000366853	22.7124	-1.39248
56593395	chr12:56593395:A:G	1.26334e-06	16.6962	-1.04739
56594026	chr12:56594026:C:G	1.41123e-13	-3.34252e-10	-0.358634
56594207	chr12:56594207:T:C	8.14277e-14	-0.908548	-4.01236e-10
56594972	chr12:56594972:TAC:T	8.29272e-14	-3.34252e-10	-0.890301
56596679	chr12:56596679:T:C	4.89991e-14	-3.34252e-10	-1.41646
56597278	chr12:56597278:T:C	3.01732e-14	-1.90131	-4.01236e-10
56597571	chr12:56597571:CACACACACACAGCGCGCGCTCTGAGGCTG:C	7.66588e-14	-3.34252e-10	-0.9689
56598593	chr12:56598593:A:C	6.73048e-13	1.20355	-4.01236e-10
56598814	chr12:56598814:G:T	2.81454e-14	-1.97088	-4.01236e-10
56599919	chr12:56599919:T:C	1.75082e-13	-0.143011	-4.01236e-10
56599930	chr12:56599930:C:T	6.79157e-07	16.4451	-1.41702
56600386	chr12:56600386:C:T	4.31544e-14	-1.88248	0.339
56600755	chr12:56600755:C:T	1.13802e-13	-3.34252e-10	-0.573807
56602072	chr12:56602072:G:C	1.52437e-13	-0.281513	-4.01236e-10
56602527	chr12:56602527:G:T	2.41832e-13	-3.34252e-10	0.179979
56603165	chr12:56603165:C:T	3.88603e-14	-1.64829	-4.01236e-10
56603849	chr12:56603849:C:G	7.12609e-14	-3.34252e-10	-1.04192
56603971	chr12:56603971:C:T	4.74454e-14	-1.44869	-4.01236e-10
56604888	chr12:56604888:G:T	2.99739e-14	-1.90794	-4.01236e-10
56605497	chr12:56605497:C:A	4.75645e-14	-1.44618	-4.01236e-10
56605545	chr12:56605545:T:C	9.03136e-14	-3.34252e-10	-0.804976
56606188	chr12:56606188:C:T	9.27345e-14	-3.34252e-10	-0.778524
56607867	chr12:56607867:G:A	8.98185e-14	-3.34252e-10	-0.810473
56607934	chr12:56607934:G:A	1.30673e-13	-3.34252e-10	-0.435563
56608115	chr12:56608115:G:GT	9.51164e-14	-3.34252e-10	-0.753163
56609023	chr12:56609023:A:ACCACCACG	9.66605e-14	-3.34252e-10	-0.737059
56609563	chr12:56609563:T:C	5.28366e-14	-3.34252e-10	-1.34106
56610180	chr12:56610180:T:A	9.13304e-14	-3.34252e-10	-0.793781
56610884	chr12:56610884:G:A	8.69495e-07	16.692	-1.41681
56610910	chr12:56610910:A:G	1.51471e-14	-2.07683	-0.51362
56611714	chr12:56611714:C:T	5.008e-14	-3.34252e-10	-1.39464
56611895	chr12:56611895:A:T	4.57291e-14	-1.48553	-4.01236e-10
56612600	chr12:56612600:C:G	1.16835e-13	0.677385	-1.22488
56612635	chr12:56612635:T:G	2.54276e-14	-2.07243	-4.01236e-10
56613214	chr12:56613214:T:C	1.23295e-14	-2.06377	-0.732497
56613685	chr12:56613685:A:G	4.06311e-14	-1.85847	0.254745
56613828	chr12:56613828:T:G	8.62863e-14	-3.34252e-10	-0.850594
56614149	chr12:56614149:A:C	4.36383e-14	-1.85992	0.327589
56614276	chr12:56614276:C:T	6.50561e-14	-3.34252e-10	-1.13301
56614400	chr12:56614400:T:C	8.64298e-14	-3.34252e-10	-0.848931
56615682	chr12:56615682:T:C	6.43561e-14	-3.34252e-10	-1.14383
56616051	chr12:56616051:C:T	1.47843e-13	-3.34252e-10	-0.312116
56616060	chr12:56616060:C:T	1.51301e-13	-3.34252e-10	-0.288991
56616556	chr12:56616556:A:T	2.6348e-14	-2.03687	-4.01236e-10
56616658	chr12:56616658:A:G	9.45643e-14	-3.34252e-10	-0.758985
56616686	chr12:56616686:C:T	6.16259e-14	-3.34252e-10	-1.18718
56616687	chr12:56616687:G:A	2.9083e-14	-1.93811	-4.01236e-10
56616896	chr12:56616896:T:C	2.36136e-13	-3.34252e-10	0.156143
56616934	chr12:56616934:T:G	8.1592e-14	-3.34252e-10	-0.906533
56617345	chr12:56617345:A:G	1.69167e-13	-3.34252e-10	-0.177376
56618045	chr12:56618045:T:C	1.58702e-13	-3.34252e-10	-0.241235
56618127	chr12:56618127:G:A	1.26998e-14	-2.07134	-0.695333
56619317	chr12:56619317:C:T	5.52876e-14	-3.34252e-10	-1.29572
56620060	chr12:56620060:T:C	1.50414e-14	-2.06948	-0.527979
56621232	chr12:56621232:T:C	7.90867e-14	-3.34252e-10	-0.93772
56621349	chr12:56621349:T:C	4.4695e-14	-1.8662	0.357796
56621458	chr12:56621458:T:C	7.9284e-14	-3.34252e-10	-0.935228
56622200	chr12:56622200:C:T	4.42077e-14	-1.81134	0.291974
56622209	chr12:56622209:G:A	2.70281e-14	-2.01139	-4.01236e-10
56622775	chr12:56622775:A:G	4.31811e-14	-1.85293	0.310066
56622993	chr12:56622993:T:C	1.51596e-13	-3.34252e-10	-0.287048
56623037	chr12:56623037:C:T	6.68052e-14	-3.34252e-10	-1.10648
56623543	chr12:56623543:C:T	5.45176e-14	-3.34252e-10	-1.30974
56623731	chr12:56623731:C:T	0.844996	30.4047	-1.3426
56623745	chr12:56623745:C:T	5.91477e-14	-1.22823	-4.01236e-10
56625317	chr12:56625317:G:A	4.95173e-14	-1.91131	0.505367
56625399	chr12:56625399:G:A	8.61407e-14	-3.34252e-10	-0.852282
56625449	chr12:56625449:C:T	3.10765e-14	-1.87181	-4.01236e-10
56625659	chr12:56625659:T:C	0.00585557	25.5072	-1.41704
56627222	chr12:56627222:T:C	0.00700661	25.6867	-1.41704
56627240	chr12:56627240:A:G	5.97789e-14	-3.34252e-10	-1.21761
56627638	chr12:56627638:A:G	1.48769e-13	-3.34252e-10	-0.305873
56627839	chr12:56627839:AAG:A	6.56037e-14	-3.34252e-10	-1.12463
56628256	chr12:56628256:G:A	4.49408e-14	-1.50292	-4.01236e-10
56628296	chr12:56628296:T:C	7.48287e-13	1.30952	-4.01236e-10
56628382	chr12:56628382:A:T	5.45797e-14	-3.34252e-10	-1.3086
56629490	chr12:56629490:G:A	1.18293e-12	1.89121	-0.123722
56630330	chr12:56630330:T:C	1.46229e-14	-1.95423	-0.671451
56630577	chr12:56630577:T:C	4.99738e-14	-3.34252e-10	-1.39676
56631181	chr12:56631181:G:A	6.09832e-14	-3.34252e-10	-1.19767
56631383	chr12:56631383:G:A	5.00225e-14	-3.34252e-10	-1.39579
56631637	chr12:56631637:A:G	6.52351e-14	-3.34252e-10	-1.13027
56632124	chr12:56632124:A:C	1.58469e-13	1.13916	-1.38187
56632309	chr12:56632309:G:A	5.1396e-14	-3.34252e-10	-1.3687
56632508	chr12:56632508:A:G	2.21777e-14	-1.48584	-0.723341
56632920	chr12:56632920:C:T	8.9117e-14	-3.34252e-10	-0.818314
56633640	chr12:56633640:A:G	4.95326e-14	-3.34252e-10	-1.40563
56633837	chr12:56633837:C:A	0.00758273	25.7577	-1.40912
56635202	chr12:56635202:G:GA	8.47028e-14	-3.34252e-10	-0.869116
56635607	chr12:56635607:G:A	5.08135e-14	-3.34252e-10	-1.3801
56636242	chr12:56636242:T:C	0.00337538	24.7101	-1.17081
56637306	chr12:56637306:G:C	6.87234e-15	-1.98538	-1.39538
56637403	chr12:56637403:A:AT	7.59054e-14	-3.34252e-10	-0.978777
56637963	chr12:56637963:T:C	5.1396e-14	-3.34252e-10	-1.3687
56638221	chr12:56638221:AAGAATATATCT:A	1.02223e-14	-1.6982	-1.28549
56638433	chr12:56638433:G:A	5.2777e-14	-3.34252e-10	-1.34219
56639542	chr12:56639542:G:A	1.10954e-14	-2.01213	-0.889611
56639896	chr12:56639896:T:A	0.00196207	23.4232	-0.426413
56640604	chr12:56640604:A:G	1.24055e-06	17.0416	-1.41099
56640910	chr12:56640910:A:G	1.87985e-05	19.7655	-1.41675
56641056	chr12:56641056:T:A	1.77353e-05	19.695	-1.40446
56642152	chr12:56642152:C:T	8.12017e-14	-0.911328	-4.01236e-10
56644120	chr12:56644120:TCTAACC:T	5.24627e-14	-1.34816	-4.01236e-10
56644548	chr12:56644548:T:C	1.91702e-06	17.4802	-1.41445
56645296	chr12:56645296:C:T	2.47054e-14	-2.10124	-4.01236e-10
56646323	chr12:56646323:C:A	1.28469e-14	-1.97145	-0.783713
56646574	chr12:56646574:T:C	2.75805e-13	-3.34252e-10	0.311431
56647074	chr12:56647074:C:T	1.3582e-14	-1.92758	-0.771939
56647269	chr12:56647269:C:T	8.7908e-14	-3.34252e-10	-0.831973
56647724	chr12:56647724:A:ACG	4.16474e-13	0.723561	-4.01236e-10
56648317	chr12:56648317:T:C	1.37943e-13	0.722664	-1.10408
56648685	chr12:56648685:G:A	2.63246e-14	-2.03776	-4.01236e-10
56649462	chr12:56649462:T:C	0.00104017	23.3224	-0.960246
56649859	chr12:56649859:C:T	5.38279e-14	-3.34252e-10	-1.32247
56649881	chr12:56649881:C:T	1.56732e-13	-3.34252e-10	-0.253725
56649896	chr12:56649896:G:A	2.53129e-13	1.29224	-1.0666
56650026	chr12:56650026:C:T	3.6367e-13	1.77419	-1.1862
56650595	chr12:56650595:T:C	1.09219e-13	-3.34252e-10	-0.614914
56650886	chr12:56650886:G:A	0.000282958	21.9447	-0.88437
56650989	chr12:56650989:C:T	2.88439e-07	15.5406	-1.36885
56651405	chr12:56651405:C:T	1.32434e-14	-1.96139	-0.763381
56652585	chr12:56652585:TG:T	2.14012e-13	1.1065	-1.04873
56652972	chr12:56652972:C:CT	1.24609e-13	-3.34252e-10	-0.483086
56652973	chr12:56652973:C:CACTGCAACCTCTGCCTCCCAGGTTCAAGTGAAAT	1.05828e-13	-3.34252e-10	-0.646452
56653206	chr12:56653206:C:T	3.80575e-14	-1.66917	-4.01236e-10
56653236	chr12:56653236:G:A	0.000492107	22.5364	-0.922688
56654023	chr12:56654023:C:A	8.8323e-14	-0.827264	-4.01236e-10
56654352	chr12:56654352:C:T	1.37173e-14	-1.96965	-0.719959
56654395	chr12:56654395:T:C	5.53144e-14	-3.34252e-10	-1.29523
56654954	chr12:56654954:G:C	1.89756e-13	-3.34252e-10	-0.0625261
56655280	chr12:56655280:C:T	6.72228e-07	16.1991	-1.18124
56655409	chr12:56655409:T:C	0.00203957	24.4506	-1.4151
56655479	chr12:56655479:C:T	7.9885e-14	-3.34252e-10	-0.927676
56655556	chr12:56655556:A:G	2.59071e-13	1.29418	-1.04534
56655681	chr12:56655681:A:T	1.31809e-14	-1.97225	-0.757248
56655990	chr12:56655990:G:A	0.000277924	21.9778	-0.935487
56656166	chr12:56656166:G:A	2.7596e-13	-3.34252e-10	0.311992
56656390	chr12:56656390:C:T	9.02246e-07	16.7065	-1.39438
56657098	chr12:56657098:C:T	1.01215e-06	16.4074	-0.980328
56657509	chr12:56657509:C:T	1.13138e-14	-1.92891	-0.953325
56657633	chr12:56657633:G:A	5.15104e-14	-3.34252e-10	-1.36648
56657839	chr12:56657839:C:A	8.77535e-14	-3.34252e-10	-0.833733
56658212	chr12:56658212:C:T	4.92125e-14	-3.34252e-10	-1.41212
56658703	chr12:56658703:T:C	1.13721e-14	-1.94406	-0.933047
56659275	chr12:56659275:T:C	2.72881e-14	-2.00181	-4.01236e-10
56659317	chr12:56659317:T:C	3.07244e-14	-1.88321	-4.01236e-10
56659485	chr12:56659485:T:C	0.000130266	21.699	-1.41446
56659486	chr12:56659486:G:A	1.14762e-14	-1.95717	-0.910816
56659979	chr12:56659979:A:G	9.84646e-15	-2.00797	-1.01318
56660300	chr12:56660300:G:A	4.9136e-14	-3.34252e-10	-1.41367
56660546	chr12:56660546:C:T	2.45013e-13	1.2379	-1.04486
56660676	chr12:56660676:A:G	5.03579e-14	-3.34252e-10	-1.38911
56660834	chr12:56660834:T:C	2.74057e-14	-1.99751	-4.01236e-10
56661335	chr12:56661335:T:TC	2.39709e-13	1.21071	-1.03955
56661507	chr12:56661507:C:T	0.000336047	22.1442	-0.91196
56662290	chr12:56662290:A:G	4.83893e-07	16.0728	-1.38372
56663783	chr12:56663783:A:T	5.06689e-14	-3.34252e-10	-1.38295
56664107	chr12:56664107:TTC:T	2.73146e-13	-3.34252e-10	0.301742
56664365	chr12:56664365:A:G	2.19603e-13	1.12585	-1.04229
56664395	chr12:56664395:T:TATCAACTCAGG	1.8402e-13	0.96709	-1.06031
56664666	chr12:56664666:G:A	5.74149e-14	-1.25796	-4.01236e-10
56664825	chr12:56664825:C:T	1.80042e-13	0.948911	-1.06398
56664978	chr12:56664978:T:C	5.1396e-14	-3.34252e-10	-1.3687
56665569	chr12:56665569:A:G	3.52117e-14	-1.74689	-4.01236e-10
56666041	chr12:56666041:C:CCA	1.00461e-13	-3.34252e-10	-0.698496
56666751	chr12:56666751:A:T	0.000433806	22.4262	-0.938579
56666928	chr12:56666928:TTTTTA:T	1.48164e-13	-3.34252e-10	-0.309942
56666946	chr12:56666946:G:C	3.07854e-14	-1.88122	-4.01236e-10
56668589	chr12:56668589:C:T	1.35828e-13	-3.34252e-10	-0.396871
56668854	chr12:56668854:T:A	1.04995e-14	-1.9886	-0.968345
56669262	chr12:56669262:G:A	1.03389e-14	-2.00694	-0.965407
56669502	chr12:56669502:T:C	6.03549e-07	16.2778	-1.36772
56669675	chr12:56669675:G:C	0.000346397	22.2989	-1.03635
56670122	chr12:56670122:G:T	8.537e-14	-0.861269	-4.01236e-10
56670433	chr12:56670433:G:A	5.06586e-14	-3.34252e-10	-1.38316
56670615	chr12:56670615:C:T	2.39271e-13	1.21308	-1.04375
56670761	chr12:56670761:T:G	0.000356039	22.7057	-1.41569
56670923	chr12:56670923:G:A	1.08109e-13	-0.625121	-4.01236e-10
56671110	chr12:56671110:AAAG:A	2.27686e-13	1.16841	-1.04871
56671929	chr12:56671929:C:T	0.000405842	22.2288	-0.80788
56672640	chr12:56672640:T:C	2.67113e-14	-2.02318	-4.01236e-10
56674138	chr12:56674138:G:A	1.47993e-13	-3.34252e-10	-0.3111
56674140	chr12:56674140:A:T	1.48036e-13	-3.34252e-10	-0.310808
56674283	chr12:56674283:G:C	1.95752e-13	-3.34252e-10	-0.0314155
56674508	chr12:56674508:C:T	0.00389857	25.097	-1.41362
56674730	chr12:56674730:A:G	0.00015748	21.5013	-1.02698
56676388	chr12:56676388:A:G	2.49953e-14	-2.08957	-4.01236e-10
56676557	chr12:56676557:C:T	3.09081e-14	-1.87725	-4.01236e-10
56676679	chr12:56676679:A:G	6.50914e-06	17.1889	0.099307
56676793	chr12:56676793:C:T	3.46666e-14	-1.76249	-4.01236e-10
56676847	chr12:56676847:G:A	0.000389524	22.7831	-1.40314
56676978	chr12:56676978:G:T	1.01025e-14	-1.96889	-1.02659
56677056	chr12:56677056:G:A	0.000367786	22.7395	-1.41701
56677978	chr12:56677978:T:C	2.38771e-13	1.21843	-1.05118
56677986	chr12:56677986:G:A	9.36245e-14	-0.768972	-4.01236e-10
56678105	chr12:56678105:AG:A	5.06338e-07	15.9964	-1.26196
56678184	chr12:56678184:T:C	1.29474e-13	-0.444783	-4.01236e-10
56678423	chr12:56678423:C:T	5.38931e-14	-3.34252e-10	-1.32126
56679033	chr12:56679033:G:C	8.52956e-14	-3.34252e-10	-0.862142
56679112	chr12:56679112:G:A	2.66843e-14	-2.02419	-4.01236e-10
56679135	chr12:56679135:G:A	5.73451e-14	-3.34252e-10	-1.25918
56680003	chr12:56680003:G:A	6.57213e-14	-3.34252e-10	-1.12284
56680378	chr12:56680378:TTTTC:T	5.03598e-14	-3.34252e-10	-1.38907
56680661	chr12:56680661:C:T	1.15406e-14	-1.93698	-0.925416
56680909	chr12:56680909:A:C	0.000578117	22.6988	-0.924038
56681846	chr12:56681846:G:C	2.78327e-14	-1.98205	-4.01236e-10
56682211	chr12:56682211:C:T	1.67136e-12	2.11313	-4.01236e-10
56682518	chr12:56682518:T:G	1.59216e-13	-3.34252e-10	-0.238004
56682582	chr12:56682582:C:T	1.09866e-13	-3.34252e-10	-0.608998
56682703	chr12:56682703:T:C	9.74925e-05	21.4114	-1.41664
56683123	chr12:56683123:G:A	1.13295e-13	-3.34252e-10	-0.578267
56683329	chr12:56683329:C:T	9.43966e-14	-3.34252e-10	-0.760759
56683960	chr12:56683960:AAAAAAAAAAAAC:A	8.26076e-14	-0.894163	-4.01236e-10
56684044	chr12:56684044:A:G	2.81702e-14	-1.97	-4.01236e-10
56684512	chr12:56684512:T:C	2.90832e-14	-1.9381	-4.01236e-10
56685251	chr12:56685251:T:C	2.12717e-13	1.09905	-1.04735
56685723	chr12:56685723:A:T	5.84018e-14	-3.34252e-10	-1.24092
56686784	chr12:56686784:G:C	1.19197e-14	-1.91127	-0.918807
56686880	chr12:56686880:CAT:C	0.00121542	23.9309	-1.41306
56688120	chr12:56688120:C:T	3.38277e-13	-3.34252e-10	0.515601
56688461	chr12:56688461:C:A	1.18412e-14	-1.97503	-0.861646
56689238	chr12:56689238:G:C	1.74373e-13	0.877298	-1.02436
56689567	chr12:56689567:A:C	1.74249e-13	0.773273	-0.921052
56692174	chr12:56692174:G:T	1.15465e-13	-3.34252e-10	-0.559299
56692728	chr12:56692728:G:A	0.000814495	23.5252	-1.40763
56692826	chr12:56692826:A:G	2.87518e-13	0.353022	-4.01236e-10
56694414	chr12:56694414:A:G	2.46893e-13	1.20168	-1.00098
56694726	chr12:56694726:T:A	1.37019e-13	0.743909	-1.13205
56694967	chr12:56694967:C:T	3.4938e-13	-3.34252e-10	0.547896
56695153	chr12:56695153:G:A	1.13353e-14	-1.80981	-1.07054
56695983	chr12:56695983:A:G	1.82829e-13	-3.34252e-10	-0.0997157
56696111	chr12:56696111:G:A	6.30168e-14	-3.34252e-10	-1.16486
56696161	chr12:56696161:C:G	1.30226e-13	-3.34252e-10	-0.438992
56696842	chr12:56696842:T:A	6.87349e-14	-3.34252e-10	-1.07801
56698039	chr12:56698039:A:G	5.03228e-14	-3.34252e-10	-1.38981
56698367	chr12:56698367:C:T	5.00878e-14	-3.34252e-10	-1.39449
56699312	chr12:56699312:A:G	0.00051534	22.6289	-0.969097
56700138	chr12:56700138:C:T	4.48474e-14	-1.505	-4.01236e-10
56700223	chr12:56700223:G:A	5.17306e-14	-3.34252e-10	-1.36222
56700319	chr12:56700319:A:AGTG	5.17037e-14	-3.34252e-10	-1.36274
56700923	chr12:56700923:CTT:C	6.03561e-14	-3.34252e-10	-1.208
56701774	chr12:56701774:C:A	2.39405e-13	1.19709	-1.0272
56701831	chr12:56701831:G:A	1.02204e-14	-1.80155	-1.18233
56702246	chr12:56702246:A:G	1.10951e-13	0.44545	-1.04463
56702362	chr12:56702362:C:T	1.57622e-13	-3.34252e-10	-0.248063
56702559	chr12:56702559:G:A	0.00161603	24.071	-1.2683
56703338	chr12:56703338:C:T	6.33184e-13	1.1425	-4.01236e-10
56703463	chr12:56703463:C:T	1.1179e-13	-3.34252e-10	-0.591645
56703628	chr12:56703628:C:A	5.69022e-14	-3.34252e-10	-1.26693
56703629	chr12:56703629:T:C	6.02425e-14	-3.34252e-10	-1.20989
56703641	chr12:56703641:C:A	8.52689e-14	-3.34252e-10	-0.862454
56703651	chr12:56703651:G:T	9.31556e-14	-3.34252e-10	-0.773993
56703659	chr12:56703659:T:C	9.78536e-14	-3.34252e-10	-0.724792
56703892	chr12:56703892:G:C	2.25404e-13	1.25989	-1.15026
56703998	chr12:56703998:G:T	7.42941e-14	-3.34252e-10	-1.00023
56704256	chr12:56704256:T:C	4.01422e-05	20.4432	-1.33579
56704813	chr12:56704813:T:C	4.87703e-05	20.7075	-1.40534
56705516	chr12:56705516:C:T	6.61477e-14	-1.11637	-4.01236e-10
56706269	chr12:56706269:G:A	2.53988e-14	-2.07356	-4.01236e-10
56707124	chr12:56707124:C:A	1.15022e-13	-3.34252e-10	-0.563137
56708268	chr12:56708268:C:T	3.63689e-14	-1.71455	-4.01236e-10
56709345	chr12:56709345:G:A	8.08371e-13	2.4424	-1.05564
56709355	chr12:56709355:C:A	2.63889e-14	-2.03532	-4.01236e-10
56709370	chr12:56709370:T:C	4.83737e-07	16.0981	-1.40931
56709378	chr12:56709378:T:C	0.000188762	21.9253	-1.2698
56710144	chr12:56710144:C:T	5.15614e-05	20.7472	-1.38943
56710494	chr12:56710494:C:T	2.4708e-14	-2.10114	-4.01236e-10
56710918	chr12:56710918:G:A	2.19196e-13	-3.34252e-10	0.081703
56711033	chr12:56711033:A:G	6.93159e-14	-3.34252e-10	-1.06959
56711235	chr12:56711235:G:A	5.8902e-13	1.0702	-4.01236e-10
56711367	chr12:56711367:G:C	1.35002e-13	-0.402977	-4.01236e-10
56712116	chr12:56712116:G:A	1.62454e-13	-3.34252e-10	-0.217869
56712154	chr12:56712154:A:C	5.16551e-07	16.1652	-1.41081
56712203	chr12:56712203:T:A	2.46922e-14	-2.10177	-4.01236e-10
56712876	chr12:56712876:A:T	4.24806e-07	15.7711	-1.21221
56713370	chr12:56713370:G:T	2.58118e-13	1.36384	-1.11869
56713384	chr12:56713384:C:G	1.37209e-13	-3.34252e-10	-0.386759
56714419	chr12:56714419:A:G	0.000259388	22.2213	-1.24794
56714911	chr12:56714911:C:G	0.000117208	21.5793	-1.40033
56715244	chr12:56715244:A:G	1.72562e-12	2.14508	-4.01236e-10
56716658	chr12:56716658:G:A	2.49102e-14	-2.09299	-4.01236e-10
56717001	chr12:56717001:G:A	1.27688e-13	-3.34252e-10	-0.458678
56718933	chr12:56718933:G:A	1.41477e-13	-3.34252e-10	-0.356126
56719836	chr12:56719836:G:A	2.94507e-13	-3.34252e-10	0.37704
56720061	chr12:56720061:G:C	1.09805e-13	-3.34252e-10	-0.60956
56720523	chr12:56720523:A:T	0.000292196	22.3708	-1.2784
56721085	chr12:56721085:T:C	9.3838e-15	-2.10177	-0.967508
56722465	chr12:56722465:G:A	5.4963e-14	-0.0240346	-1.27757
56723049	chr12:56723049:C:T	2.90095e-14	-1.94064	-4.01236e-10
56723693	chr12:56723693:T:C	2.47118e-14	-2.10098	-4.01236e-10
56724536	chr12:56724536:A:G	2.1609e-13	-3.34252e-10	0.0674296
56724579	chr12:56724579:C:T	1.34024e-13	-3.34252e-10	-0.410247
56725452	chr12:56725452:G:A	0.000132834	21.6979	-1.39383
56725565	chr12:56725565:G:C	5.15466e-14	-3.34252e-10	-1.36578
56726566	chr12:56726566:C:T	5.13997e-14	-3.34252e-10	-1.36863
56727505	chr12:56727505:C:A	5.27821e-14	-3.34252e-10	-1.34209
56728133	chr12:56728133:C:A	1.64348e-13	-3.34252e-10	-0.206276
56728152	chr12:56728152:G:C	4.92145e-07	16.1069	-1.40086
56728370	chr12:56728370:G:A	6.1533e-14	-3.34252e-10	-1.18869
56729692	chr12:56729692:C:T	2.05262e-13	-3.34252e-10	0.0160224
56730516	chr12:56730516:C:T	1.05754e-14	-2.10184	-0.847891
56730811	chr12:56730811:T:C	2.73343e-05	20.1396	-1.41643
56731523	chr12:56731523:T:C	8.83602e-13	2.42113	-0.945393
56732095	chr12:56732095:A:G	0.000249908	22.2354	-1.29927
56732780	chr12:56732780:CT:C	9.01525e-05	21.2949	-1.37835
56733227	chr12:56733227:A:G	1.43974e-05	19.4988	-1.41676
56733316	chr12:56733316:C:A	1.2625e-13	-0.470002	-4.01236e-10
56733319	chr12:56733319:A:G	1.18685e-13	-3.34252e-10	-0.531792
56733387	chr12:56733387:G:C	0.000315483	22.4502	-1.28107
56733724	chr12:56733724:G:A	5.42595e-14	-3.34252e-10	-1.31449
56734464	chr12:56734464:G:A	2.1471e-13	-3.34252e-10	0.0610249
56734622	chr12:56734622:T:C	1.01997e-13	-3.34252e-10	-0.683319
56734774	chr12:56734774:A:ATATT	2.81913e-13	1.68266	-1.34932
56734910	chr12:56734910:C:T	6.19164e-14	-1.18248	-4.01236e-10
56735132	chr12:56735132:T:C	4.74616e-13	-3.34252e-10	0.854242
56735387	chr12:56735387:C:T	1.03931e-13	-3.34252e-10	-0.664537
56736637	chr12:56736637:G:A	5.84477e-14	-3.34252e-10	-1.24013
56736710	chr12:56736710:G:T	1.17017e-14	-2.10195	-0.746585
56737371	chr12:56737371:C:T	2.82541e-14	-1.96703	-4.01236e-10
56737420	chr12:56737420:G:A	6.54994e-13	1.17636	-4.01236e-10
56737426	chr12:56737426:C:T	5.12934e-14	-1.3707	-4.01236e-10
56737638	chr12:56737638:C:T	2.71319e-13	1.306	-1.01097
56738402	chr12:56738402:AT:A	8.86427e-05	21.295	-1.39541
56738575	chr12:56738575:C:T	9.2035e-14	-3.34252e-10	-0.786096
56738699	chr12:56738699:A:G	0.000128811	21.6682	-1.39488
56738749	chr12:56738749:A:G	5.41986e-14	-3.34252e-10	-1.31561
56740552	chr12:56740552:G:A	6.45808e-14	-1.14035	-4.01236e-10
56742598	chr12:56742598:C:A	8.62303e-14	-3.34252e-10	-0.851243
56743540	chr12:56743540:C:T	2.69015e-14	-2.01608	-4.01236e-10
56743854	chr12:56743854:C:T	2.5888e-13	-3.34252e-10	0.248101
56744019	chr12:56744019:C:T	1.2962e-13	-3.34252e-10	-0.44366
56744543	chr12:56744543:T:A	1.09885e-13	-3.34252e-10	-0.608832
56745038	chr12:56745038:C:T	0.000171855	21.8261	-1.26449
56745272	chr12:56745272:G:A	6.98605e-05	21.0516	-1.39006
56745370	chr12:56745370:T:G	1.27597e-13	-0.459389	-4.01236e-10
56745415	chr12:56745415:C:A	1.58365e-06	17.267	-1.39227
56745504	chr12:56745504:C:A	1.02037e-13	-3.34252e-10	-0.682925
56745951	chr12:56745951:A:C	1.29576e-13	-3.34252e-10	-0.444
56745985	chr12:56745985:A:G	8.53961e-13	2.29721	-0.855591
56746481	chr12:56746481:A:C	1.217e-13	-3.34252e-10	-0.506705
56747202	chr12:56747202:TGA:T	1.12294e-13	-3.34252e-10	-0.587146
56747295	chr12:56747295:G:A	1.30066e-13	-3.34252e-10	-0.440222
56747388	chr12:56747388:TA:T	7.8092e-05	21.1591	-1.38619
56748139	chr12:56748139:G:C	9.37266e-15	-2.09463	-0.975841
56748388	chr12:56748388:G:A	9.30675e-15	-2.09762	-0.979902
56748610	chr12:56748610:G:A	2.2201e-13	1.1871	-1.09264
56749149	chr12:56749149:T:C	0.000286293	22.3766	-1.30456
56749345	chr12:56749345:G:A	2.06962e-13	-3.34252e-10	0.0242692
56750393	chr12:56750393:GAA:G	2.43605e-13	1.30545	-1.11816
56752285	chr12:56752285:T:G	8.08082e-14	0.074776	-0.990962
56752607	chr12:56752607:G:C	2.59597e-14	-2.05172	-4.01236e-10
56752648	chr12:56752648:T:C	2.44958e-13	-3.34252e-10	0.192821
56753768	chr12:56753768:T:G	2.98354e-12	-3.34252e-10	2.6926
56756051	chr12:56756051:G:A	1.10613e-13	-3.34252e-10	-0.602225
56756317	chr12:56756317:C:T	1.01472e-13	-0.688477	-4.01236e-10
56756322	chr12:56756322:C:T	2.65741e-05	19.7799	-1.08493
56756458	chr12:56756458:C:T	4.91908e-14	-3.34252e-10	-1.41256
56757545	chr12:56757545:A:G	0.094467	26.871	-4.01236e-10
56757720	chr12:56757720:A:C	4.94857e-14	-3.34252e-10	-1.40658
56758039	chr12:56758039:ATAAT:A	5.1025e-14	-3.34252e-10	-1.37595
56758305	chr12:56758305:A:C	5.3807e-13	0.979725	-4.01236e-10
56759356	chr12:56759356:T:C	5.91861e-13	1.54797	-0.472966
56760705	chr12:56760705:G:A	1.37716e-07	14.8314	-1.39895
56761299	chr12:56761299:G:C	4.94436e-14	-3.34252e-10	-1.40743
56761435	chr12:56761435:G:A	1.71082e-05	19.3506	-1.09601
56761472	chr12:56761472:A:C	1.05227e-07	14.5688	-1.40546
56761919	chr12:56761919:A:G	7.56928e-14	-3.34252e-10	-0.981582
56762574	chr12:56762574:C:T	2.25801e-13	-3.34252e-10	0.111391
56762970	chr12:56762970:C:T	4.93781e-14	-3.34252e-10	-1.40876
56763002	chr12:56763002:G:A	6.06031e-14	-1.20392	-4.01236e-10
56763899	chr12:56763899:C:T	2.97073e-13	-3.34252e-10	0.385713
56764399	chr12:56764399:C:T	1.56294e-05	19.2795	-1.11534
56764648	chr12:56764648:T:C	1.47006e-14	-2.08033	-0.540045
56764900	chr12:56764900:T:C	7.54847e-14	-3.34252e-10	-0.984334
56765945	chr12:56765945:A:G	8.58967e-15	-1.96913	-1.18858
56766071	chr12:56766071:T:C	6.32686e-14	-3.34252e-10	-1.16087
56767294	chr12:56767294:C:T	6.24061e-14	-3.34252e-10	-1.1746
56767930	chr12:56767930:C:T	6.03751e-14	-3.34252e-10	-1.20769
56768208	chr12:56768208:A:G	1.5873e-05	19.2761	-1.09645
56769882	chr12:56769882:C:CT	1.65014e-05	19.6293	-1.41087
56771490	chr12:56771490:G:A	2.00293e-13	-3.34252e-10	-0.00848344
56773079	chr12:56773079:CAT:C	1.03057e-13	-0.672986	-4.01236e-10
56773115	chr12:56773115:C:T	4.94084e-14	-3.34252e-10	-1.40814
56773202	chr12:56773202:C:T	1.5605e-12	-3.34252e-10	2.04449
56773410	chr12:56773410:G:A	5.95112e-14	-3.34252e-10	-1.2221
56773588	chr12:56773588:T:C	5.23785e-14	-3.34252e-10	-1.34977
56773705	chr12:56773705:G:A	2.87075e-13	-3.34252e-10	0.351478
56773726	chr12:56773726:A:G	2.98339e-13	0.372348	0.017617
56774236	chr12:56774236:G:T	6.94494e-15	-2.07631	-1.29394
56774341	chr12:56774341:A:G	3.65378e-13	1.24544	-0.652769
56774825	chr12:56774825:T:C	2.84039e-13	0.345544	-0.00469725
56775098	chr12:56775098:T:C	1.10927e-13	-3.34252e-10	-0.599396
56775103	chr12:56775103:G:A	5.16722e-14	-3.34252e-10	-1.36335
56775363	chr12:56775363:G:A	2.55447e-14	-2.06783	-4.01236e-10
56775878	chr12:56775878:C:T	2.32949e-12	-3.34252e-10	2.44514
56776677	chr12:56776677:G:A	5.32168e-14	-3.34252e-10	-1.33389
56777435	chr12:56777435:G:A	9.77696e-14	-3.34252e-10	-0.72565
56777594	chr12:56777594:C:G	5.49827e-14	-3.34252e-10	-1.30124
56777732	chr12:56777732:T:C	4.06243e-08	12.7809	-0.569264
56777893	chr12:56777893:G:C	5.10102e-14	-3.34252e-10	-1.37624
56778053	chr12:56778053:C:T	6.15681e-14	-1.18812	-4.01236e-10
56778101	chr12:56778101:T:C	8.0108e-14	-3.34252e-10	-0.924889
56778557	chr12:56778557:A:G	9.72379e-09	11.4945	-0.712678
56778787	chr12:56778787:G:C	2.22333e-13	1.09755	-1.00164
56779350	chr12:56779350:C:T	2.75712e-13	-3.34252e-10	0.311092
56779927	chr12:56779927:T:A	5.14449e-14	-3.34252e-10	-1.36775
56780090	chr12:56780090:C:T	4.93158e-14	-3.34252e-10	-1.41002
56780646	chr12:56780646:C:A	6.98061e-15	-2.01921	-1.34592
56780739	chr12:56780739:C:G	9.59499e-14	0.609397	-1.35384
56780966	chr12:56780966:T:C	4.91606e-14	-3.34252e-10	-1.41317
56781028	chr12:56781028:C:T	4.93147e-14	-3.34252e-10	-1.41004
56781094	chr12:56781094:G:A	5.28758e-14	-3.34252e-10	-1.34032
56781472	chr12:56781472:GTATTT:G	2.28051e-13	-3.34252e-10	0.121306
56781585	chr12:56781585:C:T	2.26388e-13	-3.34252e-10	0.113987
56782305	chr12:56782305:C:G	1.11527e-11	4.84952	-0.838346
56782402	chr12:56782402:G:A	0.000764292	22.8815	-0.827552
56783926	chr12:56783926:G:A	5.22801e-14	-3.34252e-10	-1.35165
56784029	chr12:56784029:A:G	5.50999e-13	1.44109	-0.437625
56784034	chr12:56784034:A:G	2.47575e-14	-2.09914	-4.01236e-10
56784130	chr12:56784130:A:G	3.06197e-13	-3.34252e-10	0.415965
56784175	chr12:56784175:C:T	1.0533e-13	-3.34252e-10	-0.65117
56784280	chr12:56784280:C:T	4.90069e-14	-3.34252e-10	-1.4163
56784285	chr12:56784285:C:G	2.49306e-14	-2.09217	-4.01236e-10
56784308	chr12:56784308:TG:T	2.46988e-14	-2.10151	-4.01236e-10
56784545	chr12:56784545:T:C	8.41152e-09	11.2509	-0.614024
56785755	chr12:56785755:A:AC	0.000651907	23.3119	-1.41701
56786155	chr12:56786155:T:C	2.47888e-14	-2.09787	-4.01236e-10
56786692	chr12:56786692:A:T	2.5484e-13	-3.34252e-10	0.232372
56786972	chr12:56786972:T:C	6.30482e-13	1.55243	-0.414205
56787071	chr12:56787071:C:T	1.13455e-08	11.497	-0.56097
56789044	chr12:56789044:C:T	3.70527e-13	0.997173	-0.390512
56789697	chr12:56789697:C:A	1.10335e-13	-3.34252e-10	-0.604746
56789842	chr12:56789842:G:A	7.52694e-13	1.5448	-0.229409
56789961	chr12:56789961:C:T	7.52791e-13	1.68867	-0.373147
56790128	chr12:56790128:G:A	1.17617e-13	-3.34252e-10	-0.54083
56790221	chr12:56790221:C:T	7.24179e-09	11.1143	-0.627166
56790245	chr12:56790245:C:A	8.13949e-09	11.1054	-0.501405
56790345	chr12:56790345:C:G	5.05834e-14	-3.34252e-10	-1.38464
56790407	chr12:56790407:A:G	0.00051498	23.0757	-1.41656
56790421	chr12:56790421:C:T	2.6348e-14	-2.03687	-4.01236e-10
56790632	chr12:56790632:G:A	9.02993e-09	11.2055	-0.497677
56790641	chr12:56790641:C:T	1e-08	11.3032	-0.493385
56790767	chr12:56790767:T:C	2.53219e-13	1.35583	-1.12984
56791119	chr12:56791119:G:A	9.45831e-09	11.2732	-0.519039
56791195	chr12:56791195:G:A	1.48112e-13	-3.34252e-10	-0.310294
56791766	chr12:56791766:GGA:G	4.96221e-14	-3.34252e-10	-1.40383
56792099	chr12:56792099:G:A	9.81054e-15	-2.07643	-0.948381
56792184	chr12:56792184:T:C	4.55768e-09	10.5493	-0.525261
56792521	chr12:56792521:G:A	5.02929e-14	-3.34252e-10	-1.3904
56792666	chr12:56792666:C:T	4.91293e-14	-3.34252e-10	-1.41381
56792975	chr12:56792975:T:C	1.79615e-13	-3.34252e-10	-0.117449
56793851	chr12:56793851:A:T	7.10592e-09	11.0053	-0.537159
56794871	chr12:56794871:T:G	4.9325e-14	-3.34252e-10	-1.40983
56795037	chr12:56795037:C:T	9.23203e-09	11.3031	-0.573162
56795271	chr12:56795271:C:T	6.53154e-13	1.57297	-0.399427
56795659	chr12:56795659:T:C	3.48516e-13	-3.34252e-10	0.54542
56795699	chr12:56795699:T:C	7.43855e-09	11.11	-0.596083
56795885	chr12:56795885:C:G	4.99921e-14	-3.34252e-10	-1.3964
56795973	chr12:56795973:A:G	0.000531017	23.1068	-1.41703
56795981	chr12:56795981:T:C	8.95409e-09	11.1382	-0.438848
56796506	chr12:56796506:A:G	9.49133e-09	11.1945	-0.436871
56796759	chr12:56796759:G:A	1.09595e-08	11.3669	-0.465407
56797254	chr12:56797254:G:T	4.91452e-14	-3.34252e-10	-1.41348
56797866	chr12:56797866:C:T	1.59432e-13	1.17234	-1.40899
56798008	chr12:56798008:C:T	1.01175e-08	11.1645	-0.342973
56798079	chr12:56798079:G:A	3.13762e-09	10.951	-1.30031
56798286	chr12:56798286:A:C	7.30976e-12	4.51837	-0.929667
56798326	chr12:56798326:G:A	6.39693e-14	-3.34252e-10	-1.14986
56798777	chr12:56798777:C:T	9.03159e-09	11.1743	-0.466306
56799064	chr12:56799064:C:A	4.91063e-14	-3.34252e-10	-1.41428
56799227	chr12:56799227:G:A	1.00062e-08	11.2866	-0.476137
56799229	chr12:56799229:A:T	9.2625e-09	11.2137	-0.480515
56799255	chr12:56799255:A:G	1.0176e-08	11.275	-0.447748
56799365	chr12:56799365:C:A	1.84455e-13	-3.34252e-10	-0.0908574
56800015	chr12:56800015:G:A	8.48481e-09	11.0653	-0.419795
56800286	chr12:56800286:G:A	8.69434e-09	11.1143	-0.444364
56800558	chr12:56800558:T:C	4.98425e-14	-1.3994	-4.01236e-10
56801135	chr12:56801135:C:T	5.03919e-14	-3.34252e-10	-1.38843
56801213	chr12:56801213:C:T	4.92851e-14	-3.34252e-10	-1.41064
56801517	chr12:56801517:T:A	3.70016e-13	-3.34252e-10	0.605281
56801595	chr12:56801595:A:G	3.68368e-09	11.17	-1.35886
56801861	chr12:56801861:T:C	6.53242e-13	1.59246	-0.418773
56802039	chr12:56802039:A:G	4.9304e-14	-3.34252e-10	-1.41026
56802170	chr12:56802170:C:T	4.93922e-14	-3.34252e-10	-1.40847
56802174	chr12:56802174:G:C	1.13546e-13	-3.34252e-10	-0.576057
56802199	chr12:56802199:C:G	6.58897e-09	10.9605	-0.567867
56802286	chr12:56802286:G:A	6.03772e-14	-3.34252e-10	-1.20765
56802431	chr12:56802431:A:G	7.39969e-14	-3.34252e-10	-1.00424
56803367	chr12:56803367:T:C	4.59691e-12	4.51193	-1.38706
56803575	chr12:56803575:C:T	2.58698e-13	0.247398	-4.01236e-10
56803690	chr12:56803690:G:A	1.86723e-13	-3.34252e-10	-0.0786384
56803769	chr12:56803769:T:TG	1.80574e-13	-3.34252e-10	-0.112122
56803928	chr12:56803928:G:T	4.52531e-13	-3.34252e-10	0.806591
56804042	chr12:56804042:A:G	4.90802e-14	-3.34252e-10	-1.41481
56805017	chr12:56805017:C:T	1.14642e-13	-3.34252e-10	-0.56645
56805073	chr12:56805073:T:C	0.00151332	23.5395	-0.802447
56805721	chr12:56805721:A:G	4.69915e-09	10.8003	-0.745634
56806451	chr12:56806451:G:A	3.21974e-14	-1.83638	-4.01236e-10
56806482	chr12:56806482:G:A	9.18586e-11	-3.34252e-10	6.11974
56806546	chr12:56806546:C:T	5.14213e-14	-3.34252e-10	-1.36821
56807331	chr12:56807331:A:C	9.53721e-13	1.55211	-4.01236e-10
56808042	chr12:56808042:C:T	3.73695e-14	-1.68741	-4.01236e-10
56808308	chr12:56808308:C:T	4.28841e-14	-1.54976	-4.01236e-10
56808324	chr12:56808324:T:G	2.41296e-13	0.177761	-4.01236e-10
56808329	chr12:56808329:G:C	3.54652e-09	10.4805	-0.707257
56808940	chr12:56808940:C:T	0.000637169	23.2644	-1.39238
56809039	chr12:56809039:A:G	5.05022e-14	-3.34252e-10	-1.38625
56809239	chr12:56809239:G:A	5.0014e-14	-2.03334	0.637374
56809369	chr12:56809369:C:T	4.32837e-09	10.617	-0.644533
56809521	chr12:56809521:C:T	6.48532e-09	10.9962	-0.619391
56809905	chr12:56809905:A:G	2.25381e-13	-3.34252e-10	0.10953
56810376	chr12:56810376:G:T	5.05517e-09	10.7544	-0.626702
56810436	chr12:56810436:A:G	8.52533e-14	0.521534	-1.38417
56810766	chr12:56810766:C:T	3.58922e-14	-1.72774	-4.01236e-10
56810767	chr12:56810767:G:A	4.76236e-14	-1.61462	0.169682
56811044	chr12:56811044:C:T	5.02909e-14	-3.34252e-10	-1.39044
56811089	chr12:56811089:C:T	1.24576e-13	0.918547	-1.4019
56811595	chr12:56811595:C:T	5.02773e-14	-3.34252e-10	-1.39071
56811743	chr12:56811743:G:C	0.000227029	21.8527	-1.01266
56811899	chr12:56811899:G:A	2.15114e-13	-3.34252e-10	0.0629039
56812583	chr12:56812583:C:T	5.06655e-14	-3.34252e-10	-1.38302
56812697	chr12:56812697:G:A	2.0389e-13	-3.34252e-10	0.00931778
56812900	chr12:56812900:C:T	3.63215e-09	11.1344	-1.33738
56813212	chr12:56813212:A:T	0.000412067	22.4454	-1.00921
56813381	chr12:56813381:G:A	1.99013e-13	-3.34252e-10	-0.0148967
56813403	chr12:56813403:G:A	2.72969e-13	-3.34252e-10	0.301094
56813646	chr12:56813646:A:G	4.10219e-09	11.2461	-1.32736
56814461	chr12:56814461:G:A	7.53223e-09	11.1228	-0.596351
56814836	chr12:56814836:A:T	5.01047e-14	-3.34252e-10	-1.39415
56815131	chr12:56815131:T:C	1.06468e-13	-3.34252e-10	-0.640415
56815423	chr12:56815423:C:T	5.93432e-14	-3.34252e-10	-1.22493
56815681	chr12:56815681:C:T	7.57901e-09	11.1392	-0.606599
56816082	chr12:56816082:C:T	5.19111e-14	-3.34252e-10	-1.35873
56816798	chr12:56816798:C:T	4.11812e-13	1.19805	-0.485746
56816820	chr12:56816820:A:G	4.92854e-14	-3.34252e-10	-1.41064
56817467	chr12:56817467:G:A	8.433e-14	-3.34252e-10	-0.873526
56817474	chr12:56817474:T:C	4.97103e-14	-3.34252e-10	-1.40205
56818032	chr12:56818032:C:T	4.92877e-14	-3.34252e-10	-1.41059
56818365	chr12:56818365:A:G	0.00223544	22.8622	0.264958
56818624	chr12:56818624:A:T	1.58057e-12	-3.34252e-10	2.05728
56818706	chr12:56818706:G:A	0.000399925	22.6315	-1.2252
56819039	chr12:56819039:T:G	4.80256e-11	5.18763	0.283596
56819315	chr12:56819315:G:A	1.7007e-13	-3.34252e-10	-0.172055
56819324	chr12:56819324:G:A	1.57625e-13	-3.34252e-10	-0.248046
56819983	chr12:56819983:C:G	2.21107e-13	1.20186	-1.11148
56820302	chr12:56820302:G:A	0.00449952	23.0487	0.777982
56820314	chr12:56820314:A:C	6.34024e-14	-3.34252e-10	-1.15876
56820509	chr12:56820509:C:T	5.06813e-14	-3.34252e-10	-1.38271
56822302	chr12:56822302:A:G	1.48529e-13	-3.34252e-10	-0.307484
56822484	chr12:56822484:T:C	0.00332625	22.4246	1.09997
56822689	chr12:56822689:A:G	5.31775e-14	-3.34252e-10	-1.33463
56822694	chr12:56822694:T:G	5.25907e-14	-3.34252e-10	-1.34572
56822806	chr12:56822806:C:T	6.96014e-15	-2.00369	-1.36438
56822961	chr12:56822961:G:A	8.59792e-08	13.921	-0.959646
56823028	chr12:56823028:C:G	6.53625e-12	3.47685	-4.01236e-10
56823082	chr12:56823082:C:T	6.05523e-14	-1.20476	-4.01236e-10
56823320	chr12:56823320:G:A	1.38871e-14	-1.47516	-1.20214
56823555	chr12:56823555:A:G	1.00086e-14	-1.6461	-1.35872
56823574	chr12:56823574:A:G	9.11344e-09	12.0104	-1.29343
56824352	chr12:56824352:G:C	2.68843e-13	-3.34252e-10	0.285862
56824359	chr12:56824359:G:A	6.38177e-14	-3.34252e-10	-1.15223
56824362	chr12:56824362:A:G	1.10287e-13	-3.34252e-10	-0.605182
56824815	chr12:56824815:T:G	6.15129e-14	-1.18902	-4.01236e-10
56825358	chr12:56825358:T:C	2.82852e-14	-1.96593	-4.01236e-10
56825510	chr12:56825510:C:A	2.70741e-12	-3.34252e-10	2.59548
56825838	chr12:56825838:T:C	2.34102e-13	0.0174447	0.130049
56826034	chr12:56826034:A:G	5.33267e-12	-3.34252e-10	3.27334
56826053	chr12:56826053:A:G	6.51435e-14	-3.34252e-10	-1.13167
56826117	chr12:56826117:A:G	6.69688e-14	-3.34252e-10	-1.10404
56826260	chr12:56826260:T:C	2.97444e-14	-1.66172	-0.2539
56826313	chr12:56826313:G:A	6.62869e-12	-3.34252e-10	3.4909
56826336	chr12:56826336:C:T	3.08997e-14	-1.6452	-0.232316
56826400	chr12:56826400:G:A	4.9932e-14	-1.3976	-4.01236e-10
56826609	chr12:56826609:C:T	6.44671e-14	-0.207619	-0.93449
56826721	chr12:56826721:G:C	3.23747e-14	-1.83089	-4.01236e-10
56826991	chr12:56826991:T:C	5.81231e-14	-3.34252e-10	-1.2457
56826993	chr12:56826993:C:A	8.8492e-15	-1.71303	-1.4149
56827033	chr12:56827033:T:C	6.12923e-14	-3.34252e-10	-1.19261
56828081	chr12:56828081:A:G	1.01208e-14	-1.8905	-1.10317
56828240	chr12:56828240:C:T	1.53484e-14	-1.89274	-0.684515
56828369	chr12:56828369:G:C	1.57097e-14	-1.88658	-0.667403
56828538	chr12:56828538:G:A	2.66117e-13	-3.34252e-10	0.275672
56828599	chr12:56828599:C:T	5.37265e-12	-3.34252e-10	3.28081
56828613	chr12:56828613:G:C	1.56426e-13	-3.34252e-10	-0.255683
56828683	chr12:56828683:A:G	5.21211e-14	-3.34252e-10	-1.3547
56828727	chr12:56828727:T:A	3.26054e-14	-1.59032	-0.233462
56828827	chr12:56828827:T:C	2.72207e-14	-2.00429	-4.01236e-10
56828869	chr12:56828869:A:C	3.18566e-14	-1.60291	-0.244111
56829609	chr12:56829609:A:G	6.11419e-14	-3.34252e-10	-1.19507
56829695	chr12:56829695:G:A	2.67932e-13	-3.34252e-10	0.282469
56830518	chr12:56830518:G:A	9.28263e-15	-1.6722	-1.40792
56830603	chr12:56830603:A:G	6.30004e-14	-3.34252e-10	-1.16512
56830985	chr12:56830985:A:T	6.49562e-14	-3.34252e-10	-1.13455
56831028	chr12:56831028:G:T	2.64594e-13	-3.34252e-10	0.269931
56831324	chr12:56831324:G:A	1.70417e-13	-3.34252e-10	-0.170015
56831371	chr12:56831371:A:G	2.62866e-14	-2.0392	-4.01236e-10
56831666	chr12:56831666:C:T	4.28807e-14	-1.54984	-4.01236e-10
56831997	chr12:56831997:C:T	1.54342e-14	-1.91525	-0.656429
56832088	chr12:56832088:T:G	2.49631e-13	-3.34252e-10	0.211721
56832666	chr12:56832666:C:G	6.71473e-14	-3.34252e-10	-1.10138
56832924	chr12:56832924:T:C	1.55425e-14	-1.8821	-0.682586
56832957	chr12:56832957:G:A	1.47218e-09	10.2869	-1.3929
56833267	chr12:56833267:A:G	1.04998e-14	-1.88694	-1.06997
56833391	chr12:56833391:T:C	6.67036e-12	0.0489062	3.44826
56833896	chr12:56833896:G:A	8.73505e-09	12.0599	-1.38529
56834001	chr12:56834001:C:A	6.71607e-14	-3.34252e-10	-1.10118
56834533	chr12:56834533:A:G	1.46377e-14	-1.92327	-0.701397
56835596	chr12:56835596:A:G	6.96309e-13	0.179965	1.05756
56835743	chr12:56835743:AG:A	9.42603e-14	-0.762204	-4.01236e-10
56836566	chr12:56836566:C:T	5.06298e-12	-3.34252e-10	3.22145
56837538	chr12:56837538:T:A	2.26108e-14	-1.7106	-0.479234
56837713	chr12:56837713:C:T	2.58719e-09	10.844	-1.38614
56838101	chr12:56838101:G:A	5.7154e-12	-3.34252e-10	3.34265
56838590	chr12:56838590:A:AT	2.49695e-14	-2.09061	-4.01236e-10
56839052	chr12:56839052:A:G	3.84158e-13	0.228091	0.414699
56839307	chr12:56839307:G:A	6.74748e-14	-3.34252e-10	-1.09651
56839588	chr12:56839588:G:A	2.65332e-14	-2.02987	-4.01236e-10
56839794	chr12:56839794:C:A	5.18502e-12	-3.34252e-10	3.24527
56840485	chr12:56840485:G:A	3.34446e-14	-1.79838	-4.01236e-10
56840622	chr12:56840622:A:G	4.9621e-12	4.61706	-1.41574
56840963	chr12:56840963:T:C	4.40645e-13	2.17053	-1.39056
56841120	chr12:56841120:G:A	2.72946e-13	0.301008	-4.01236e-10
56841143	chr12:56841143:C:G	4.60662e-14	-1.47819	-4.01236e-10
56841649	chr12:56841649:T:C	1.67419e-13	-3.34252e-10	-0.187765
56841722	chr12:56841722:G:T	2.57126e-12	3.96083	-1.41694
56841899	chr12:56841899:A:G	1.51361e-12	-1.00776	3.02175
56841951	chr12:56841951:A:G	3.20127e-13	-3.34252e-10	0.460454
56842027	chr12:56842027:CTT:C	8.04632e-14	-3.34252e-10	-0.920464
56842031	chr12:56842031:G:A	1.68457e-12	3.53546	-1.41446
56842263	chr12:56842263:C:T	1.74346e-13	-3.34252e-10	-0.14722
56842674	chr12:56842674:C:T	8.19949e-14	-3.34252e-10	-0.901608
56843022	chr12:56843022:C:T	5.00684e-14	-3.34252e-10	-1.39487
56843170	chr12:56843170:C:T	6.4402e-13	-3.34252e-10	1.15947
56843371	chr12:56843371:G:T	3.38685e-12	4.23586	-1.41647
56843487	chr12:56843487:C:T	4.93488e-14	-3.34252e-10	-1.40935
56843506	chr12:56843506:G:T	5.70983e-14	-3.34252e-10	-1.26349
56843679	chr12:56843679:C:G	1.76321e-14	-1.73517	-0.703375
56844374	chr12:56844374:A:G	1.93961e-10	5.93306	0.934086
56844396	chr12:56844396:G:A	1.78462e-12	3.59542	-1.41673
56844562	chr12:56844562:A:G	5.65287e-14	-3.34252e-10	-1.27352
56844935	chr12:56844935:C:A	1.33076e-13	-3.34252e-10	-0.41734
56845081	chr12:56845081:A:G	1.8622e-12	3.63202	-1.41077
56845572	chr12:56845572:TC:T	8.08094e-14	-3.34252e-10	-0.916171
56845799	chr12:56845799:G:A	1.59034e-13	-3.34252e-10	-0.239144
56845911	chr12:56845911:T:C	4.90921e-14	-3.34252e-10	-1.41457
56846240	chr12:56846240:CA:C	3.33606e-13	-1.21042	1.71212
56846312	chr12:56846312:G:C	5.05933e-14	-3.34252e-10	-1.38445
56846566	chr12:56846566:C:T	4.90964e-14	-3.34252e-10	-1.41448
56846660	chr12:56846660:C:T	9.32958e-12	3.24202	0.590656
56846722	chr12:56846722:T:C	5.1734e-14	-3.34252e-10	-1.36215
56846925	chr12:56846925:G:A	6.12146e-10	3.61282	4.40364
56847010	chr12:56847010:T:G	7.29481e-14	-3.34252e-10	-1.01852
56847282	chr12:56847282:G:A	5.33066e-14	-3.34252e-10	-1.3322
56847561	chr12:56847561:G:A	4.99009e-14	-3.34252e-10	-1.39823
56848092	chr12:56848092:T:A	5.06823e-14	-3.34252e-10	-1.38269
56848390	chr12:56848390:C:T	3.19125e-13	-3.34252e-10	0.457318
56848408	chr12:56848408:G:A	5.92273e-14	-3.34252e-10	-1.22688
56849148	chr12:56849148:T:G	1.06519e-12	-3.34252e-10	1.66265
56849293	chr12:56849293:C:A	7.73546e-13	-3.34252e-10	1.34272
56849532	chr12:56849532:G:T	1.02604e-12	-3.34252e-10	1.62519
56849632	chr12:56849632:T:C	5.02817e-14	-3.34252e-10	-1.39062
56849662	chr12:56849662:G:T	6.38356e-15	-2.07748	-1.37706
56850104	chr12:56850104:G:A	7.9029e-14	-0.93845	-4.01236e-10
56850375	chr12:56850375:A:G	5.76499e-14	-3.34252e-10	-1.25388
56850539	chr12:56850539:C:A	5.02289e-14	-3.34252e-10	-1.39167
56850847	chr12:56850847:C:T	5.07351e-14	-3.34252e-10	-1.38165
56851640	chr12:56851640:A:G	5.54378e-14	-3.34252e-10	-1.293
56852329	chr12:56852329:T:A	5.37055e-14	-3.34252e-10	-1.32475
56852417	chr12:56852417:A:G	5.37553e-14	-3.34252e-10	-1.32382
56852684	chr12:56852684:A:G	5.37553e-14	-3.34252e-10	-1.32382
56853062	chr12:56853062:T:C	6.57726e-14	-3.34252e-10	-1.12206
56853152	chr12:56853152:G:A	6.91013e-14	-3.34252e-10	-1.07269
56853303	chr12:56853303:G:A	6.51088e-14	-3.34252e-10	-1.1322
56853334	chr12:56853334:G:A	5.37553e-14	-3.34252e-10	-1.32382
56853403	chr12:56853403:C:T	1.85093e-12	0.848341	1.36684
56853469	chr12:56853469:G:A	5.41147e-14	-3.34252e-10	-1.31716
56853673	chr12:56853673:T:C	5.01111e-14	-3.34252e-10	-1.39402
56853785	chr12:56853785:G:A	5.31022e-14	-3.34252e-10	-1.33605
56854018	chr12:56854018:T:C	5.41334e-14	-3.34252e-10	-1.31681
56854029	chr12:56854029:G:A	5.37553e-14	-3.34252e-10	-1.32382
56854447	chr12:56854447:CA:C	6.49477e-15	-2.09023	-1.34704
56855115	chr12:56855115:T:C	5.4822e-14	-3.34252e-10	-1.30417
56855150	chr12:56855150:A:T	5.1443e-14	-3.34252e-10	-1.36779
56855185	chr12:56855185:C:T	2.96014e-13	-3.34252e-10	0.382143
56855465	chr12:56855465:C:T	5.41054e-14	-3.34252e-10	-1.31733
56855518	chr12:56855518:T:A	5.35609e-14	-3.34252e-10	-1.32745
56855816	chr12:56855816:G:A	1.71249e-12	0.765992	1.37145
56856216	chr12:56856216:G:T	5.18178e-14	-3.34252e-10	-1.36053
56856325	chr12:56856325:C:T	5.05744e-14	-3.34252e-10	-1.38482
56856397	chr12:56856397:C:T	5.12221e-14	-3.34252e-10	-1.37209
56856429	chr12:56856429:C:T	6.38259e-14	-3.34252e-10	-1.15211
56857009	chr12:56857009:G:C	6.41433e-15	-2.07666	-1.37307
56857051	chr12:56857051:C:T	6.36396e-15	-2.08211	-1.3755
56857519	chr12:56857519:T:G	4.90397e-14	-3.34252e-10	-1.41563
56857712	chr12:56857712:C:T	5.7985e-14	-3.34252e-10	-1.24808
56857793	chr12:56857793:T:C	5.32011e-14	-3.34252e-10	-1.33419
56857923	chr12:56857923:T:A	6.94976e-14	-3.34252e-10	-1.06697
56858078	chr12:56858078:T:G	6.65585e-14	-3.34252e-10	-1.11018
56858288	chr12:56858288:G:A	5.33326e-14	-3.34252e-10	-1.33172
56858748	chr12:56858748:G:A	1.58245e-12	0.750632	1.30783
56858833	chr12:56858833:A:T	6.6693e-14	-3.34252e-10	-1.10816
56859171	chr12:56859171:G:A	5.42296e-14	-3.34252e-10	-1.31504
56859276	chr12:56859276:C:T	5.41473e-14	-3.34252e-10	-1.31656
56859783	chr12:56859783:T:G	4.9837e-14	-3.34252e-10	-1.39951
56859972	chr12:56859972:T:C	3.20608e-14	-1.84063	-4.01236e-10
56860973	chr12:56860973:T:C	6.77402e-13	-3.34252e-10	1.21
56860984	chr12:56860984:T:G	5.2629e-14	-3.34252e-10	-1.345
56861115	chr12:56861115:C:T	7.22057e-14	-1.02875	-4.01236e-10
56861117	chr12:56861117:C:T	3.20883e-13	-3.34252e-10	0.462813
56861299	chr12:56861299:T:C	2.92725e-13	-3.34252e-10	0.37097
56861411	chr12:56861411:T:C	1.11492e-14	-1.50417	-1.39273
56862158	chr12:56862158:CACACACACACACAT:C	1.12149e-13	-3.34252e-10	-0.588432
56862291	chr12:56862291:G:A	1.46628e-14	-1.92093	-0.702026
56862429	chr12:56862429:T:C	5.25667e-14	-3.34252e-10	-1.34618
56862486	chr12:56862486:C:A	5.4217e-14	-3.34252e-10	-1.31527
56862596	chr12:56862596:T:A	1.72615e-14	-1.64464	-0.815138
56862615	chr12:56862615:T:A	8.58044e-14	-1.6509	0.794702
56862882	chr12:56862882:G:T	6.76564e-13	-3.34252e-10	1.20876
56863460	chr12:56863460:G:A	6.60233e-14	-0.981227	-0.13703
56863736	chr12:56863736:T:C	7.41301e-14	-3.34252e-10	-1.00244
56863944	chr12:56863944:G:A	8.2372e-13	-3.34252e-10	1.40557
56864231	chr12:56864231:C:T	1.08585e-13	-0.275104	-0.345629
56864758	chr12:56864758:A:G	5.01245e-14	-3.34252e-10	-1.39375
56864879	chr12:56864879:A:G	5.26074e-14	-3.34252e-10	-1.34541
56864892	chr12:56864892:C:T	7.41301e-14	-3.34252e-10	-1.00244
56864920	chr12:56864920:T:C	9.55711e-14	-3.34252e-10	-0.748394
56865233	chr12:56865233:A:G	5.25572e-14	-3.34252e-10	-1.34636
56865378	chr12:56865378:C:T	6.6276e-15	-2.07623	-1.34079
56865421	chr12:56865421:A:G	1.1032e-14	-1.49181	-1.41566
56865901	chr12:56865901:T:G	5.42138e-14	-3.34252e-10	-1.31533
56866019	chr12:56866019:A:G	1.16e-13	-3.34252e-10	-0.554672
56866059	chr12:56866059:C:A	5.25538e-14	-3.34252e-10	-1.34643
56866287	chr12:56866287:G:A	5.26614e-14	-3.34252e-10	-1.34438
56866314	chr12:56866314:C:G	2.91482e-13	-3.34252e-10	0.366713
56866359	chr12:56866359:A:T	4.94484e-14	-3.34252e-10	-1.40733
56866443	chr12:56866443:G:T	5.4217e-14	-3.34252e-10	-1.31527
56866616	chr12:56866616:C:T	6.88705e-14	-3.34252e-10	-1.07604
56866670	chr12:56866670:A:G	3.24332e-14	-1.86474	0.0356561
56866685	chr12:56866685:G:A	5.96486e-14	-3.34252e-10	-1.21979
56866703	chr12:56866703:T:C	5.20412e-14	-3.34252e-10	-1.35623
56867011	chr12:56867011:G:A	5.22923e-14	-3.34252e-10	-1.35141
56867817	chr12:56867817:A:G	5.21134e-14	-3.34252e-10	-1.35484
56868174	chr12:56868174:G:A	8.45762e-14	-1.71142	0.840805
56868328	chr12:56868328:C:A	5.26753e-14	-3.34252e-10	-1.34412
56868612	chr12:56868612:T:A	4.89713e-14	-3.34252e-10	-1.41703
56868835	chr12:56868835:A:G	3.77984e-13	-3.34252e-10	0.626587
56868957	chr12:56868957:G:A	4.37812e-14	-1.52906	-4.01236e-10
56869833	chr12:56869833:C:T	1.13253e-13	-0.947005	0.368361
56869959	chr12:56869959:G:A	6.25837e-14	-3.34252e-10	-1.17176
56869972	chr12:56869972:T:C	2.92474e-13	-3.34252e-10	0.370111
56869979	chr12:56869979:C:T	3.04582e-14	-1.89191	-4.01236e-10
56870268	chr12:56870268:AAT:A	5.27683e-14	-3.34252e-10	-1.34235
56870343	chr12:56870343:G:A	2.46786e-14	-2.10233	-4.01236e-10
56870642	chr12:56870642:G:A	5.6989e-14	-0.781029	-0.484378
56871076	chr12:56871076:T:C	5.14998e-14	-3.34252e-10	-1.36669
56871351	chr12:56871351:A:G	3.51427e-13	-3.34252e-10	0.553739
56871368	chr12:56871368:G:A	3.76062e-13	-3.34252e-10	0.621489
56871591	chr12:56871591:G:A	8.00625e-15	-2.09017	-1.13788
56871867	chr12:56871867:G:A	5.2162e-14	-3.34252e-10	-1.35391
56872077	chr12:56872077:G:A	4.96881e-14	-3.34252e-10	-1.4025
56872137	chr12:56872137:A:G	2.73563e-14	-1.65222	-0.347103
56872168	chr12:56872168:C:T	1.38063e-14	-1.83624	-0.846902
56872193	chr12:56872193:T:C	5.37914e-14	-3.34252e-10	-1.32315
56872529	chr12:56872529:C:T	6.35672e-14	-1.15469	-0.00148215
56872935	chr12:56872935:T:C	1.06158e-12	-3.34252e-10	1.65925
56873384	chr12:56873384:T:C	5.20065e-14	-3.34252e-10	-1.3569
56873432	chr12:56873432:C:T	5.44635e-14	-1.79924	0.488511
56873666	chr12:56873666:T:C	1.05716e-12	-3.34252e-10	1.65507
56874477	chr12:56874477:C:T	1.68402e-14	-1.83973	-0.644762
56874540	chr12:56874540:T:G	5.59425e-14	-3.34252e-10	-1.28394
56874566	chr12:56874566:A:T	5.56351e-14	-3.34252e-10	-1.28945
56874907	chr12:56874907:A:G	9.2667e-13	-3.34252e-10	1.52333
56875039	chr12:56875039:G:C	1.14312e-14	-1.89863	-0.973288
56875180	chr12:56875180:G:A	5.55512e-14	-3.34252e-10	-1.29096
56875480	chr12:56875480:T:A	9.37748e-14	-0.116871	-0.650498
56875653	chr12:56875653:G:A	5.04063e-14	-3.34252e-10	-1.38815
56875849	chr12:56875849:C:T	1.49377e-13	-3.34252e-10	-0.301788
56876181	chr12:56876181:C:A	5.20801e-14	-3.34252e-10	-1.35548
56876745	chr12:56876745:T:C	4.63194e-14	-1.4727	-4.01236e-10
56876761	chr12:56876761:G:A	5.69113e-14	-3.34252e-10	-1.26677
56877555	chr12:56877555:C:T	4.93457e-14	-3.34252e-10	-1.40941
56877562	chr12:56877562:A:G	1.90349e-13	-3.34252e-10	-0.0594035
56877712	chr12:56877712:A:G	3.25672e-13	-3.34252e-10	0.477627
56878068	chr12:56878068:A:G	2.04667e-13	-3.34252e-10	0.0131192
56878310	chr12:56878310:C:G	1.43972e-14	-1.99127	-0.649965
56878398	chr12:56878398:C:T	5.56865e-14	-3.34252e-10	-1.28853
56878888	chr12:56878888:C:T	6.78233e-15	-2.09583	-1.29812
56878997	chr12:56878997:C:T	3.29093e-13	-3.34252e-10	0.488077
56878998	chr12:56878998:G:A	6.7351e-15	-2.09867	-1.30226
56879081	chr12:56879081:C:T	1.09208e-14	-1.96629	-0.9513
56879227	chr12:56879227:C:T	9.52491e-15	-1.65609	-1.39827
56879265	chr12:56879265:G:A	2.57474e-13	-3.34252e-10	0.242653
56879505	chr12:56879505:G:A	4.7623e-14	-1.34552	-0.0994312
56879547	chr12:56879547:A:G	6.92654e-15	-2.04923	-1.32368
56879587	chr12:56879587:G:A	1.85523e-13	-3.34252e-10	-0.0850878
56879697	chr12:56879697:C:T	1.54209e-12	-1.35425	3.38688
56879902	chr12:56879902:A:G	1.06259e-14	-1.95072	-0.994248
56879915	chr12:56879915:AC:A	7.52816e-14	-3.34252e-10	-0.987029
56880087	chr12:56880087:T:C	6.79773e-15	-2.09212	-1.29955
56880300	chr12:56880300:T:A	6.77082e-15	-2.09543	-1.30021
56880750	chr12:56880750:G:A	4.90522e-14	-3.34252e-10	-1.41538
56880864	chr12:56880864:A:G	6.01757e-14	-1.56653	0.355537
56881041	chr12:56881041:G:A	6.7927e-15	-2.09317	-1.29924
56881215	chr12:56881215:C:T	1.29076e-13	-3.34252e-10	-0.447861
56881501	chr12:56881501:T:A	5.41442e-14	-3.34252e-10	-1.31661
56881744	chr12:56881744:C:A	1.22538e-12	-1.40758	3.21032
56882307	chr12:56882307:G:A	1.53249e-13	-3.34252e-10	-0.276202
56882499	chr12:56882499:T:C	6.84796e-15	-2.09266	-1.29166
56882506	chr12:56882506:A:T	6.84054e-15	-2.09373	-1.29167
56882563	chr12:56882563:A:C	5.71985e-14	-3.34252e-10	-1.26174
56882605	chr12:56882605:C:T	4.9733e-14	-3.34252e-10	-1.4016
56883024	chr12:56883024:G:T	1.33357e-12	-1.38231	3.26966
56883518	chr12:56883518:A:G	4.80892e-14	-1.4188	-0.0164062
56883875	chr12:56883875:A:T	6.64318e-15	-2.09129	-1.32339
56883953	chr12:56883953:CAGA:C	2.46267e-13	-3.34252e-10	0.198153
56884055	chr12:56884055:A:G	1.39344e-12	-1.36206	3.29333
56884153	chr12:56884153:C:T	3.46511e-13	-3.34252e-10	0.539651
56884292	chr12:56884292:C:A	4.47969e-14	-1.46127	-0.0448551
56884634	chr12:56884634:A:G	6.81148e-15	-2.09051	-1.29915
56884858	chr12:56884858:G:A	1.94426e-14	-2.03797	-0.302828
56884941	chr12:56884941:C:T	1.63907e-13	-3.34252e-10	-0.208968
56885552	chr12:56885552:T:G	1.88517e-14	-2.04572	-0.325936
56885588	chr12:56885588:A:T	4.56745e-14	-1.45703	-0.0296891
56885817	chr12:56885817:T:C	6.9151e-14	-1.52249	0.450513
56885972	chr12:56885972:A:G	6.89473e-15	-2.08707	-1.29044
56886027	chr12:56886027:G:A	1.12428e-14	-1.93548	-0.953059
56886172	chr12:56886172:G:T	1.43378e-12	-1.36643	3.32624
56886189	chr12:56886189:G:T	6.40473e-15	-2.10004	-1.35119
56886204	chr12:56886204:G:T	4.90506e-14	-3.34252e-10	-1.41541
56886490	chr12:56886490:T:C	6.9707e-14	-3.34252e-10	-1.06396
56886590	chr12:56886590:C:G	4.51625e-14	-1.46282	-0.0351766
56886642	chr12:56886642:G:A	6.75378e-15	-2.09457	-1.30359
56886777	chr12:56886777:C:T	3.46511e-13	-3.34252e-10	0.539651
56886805	chr12:56886805:T:C	6.766e-15	-2.09634	-1.30002
56887050	chr12:56887050:CAT:C	7.24606e-14	-1.48953	0.464305
56887610	chr12:56887610:T:A	1.96389e-12	-3.34252e-10	2.27442
56887618	chr12:56887618:G:A	7.23831e-14	-1.49664	0.470352
56887727	chr12:56887727:C:T	4.90145e-14	-3.34252e-10	-1.41615
56887746	chr12:56887746:T:C	1.58494e-14	-2.00913	-0.536001
56888147	chr12:56888147:T:C	6.80046e-15	-2.08939	-1.30188
56888276	chr12:56888276:A:T	4.90369e-14	-3.34252e-10	-1.41569
56888290	chr12:56888290:T:C	6.73777e-15	-2.08989	-1.31064
56888446	chr12:56888446:A:G	1.96719e-12	-3.34252e-10	2.27609
56888508	chr12:56888508:C:T	1.11025e-14	-1.92435	-0.976749
56888861	chr12:56888861:A:G	6.78561e-15	-2.09017	-1.30329
56889007	chr12:56889007:C:T	7.38218e-14	-1.47649	0.469879
56889167	chr12:56889167:G:A	6.82806e-15	-2.09283	-1.29439
56889270	chr12:56889270:G:A	2.53765e-14	-2.02131	-0.0531365
56889354	chr12:56889354:G:A	6.7936e-15	-2.10175	-1.29053
56889425	chr12:56889425:A:G	7.14678e-14	-1.48394	0.444926
56889861	chr12:56889861:AAGAGCTCCTGAAGGAAGCACTAAACATGGAAAGGAACAACT:A	4.46602e-13	-3.34252e-10	0.793403
56890057	chr12:56890057:A:T	6.69613e-15	-2.08957	-1.31717
56890437	chr12:56890437:A:C	6.82749e-15	-2.08792	-1.29939
56890790	chr12:56890790:C:A	5.092e-14	-3.34252e-10	-1.37801
56890843	chr12:56890843:TTGAAAC:T	5.98395e-14	-1.50781	0.291215
56890939	chr12:56890939:A:G	6.62615e-14	-1.50435	0.389698
56890967	chr12:56890967:C:T	4.89732e-14	-3.34252e-10	-1.41699
56891047	chr12:56891047:A:G	4.89897e-14	-3.34252e-10	-1.41665
56891357	chr12:56891357:T:G	2.66537e-13	-3.34252e-10	0.27725
56891516	chr12:56891516:T:C	7.18871e-14	-3.34252e-10	-1.03317
56891759	chr12:56891759:C:T	6.76096e-15	-2.09385	-1.30325
56891846	chr12:56891846:A:G	5.05001e-14	-1.38629	-4.01236e-10
56892581	chr12:56892581:C:G	7.7492e-14	-1.51097	0.552882
56892615	chr12:56892615:G:C	3.17186e-14	-1.85136	-4.01236e-10
56892719	chr12:56892719:AAC:A	1.64259e-13	-3.34252e-10	-0.20682
56892752	chr12:56892752:A:C	2.46859e-14	-2.10203	-4.01236e-10
56893209	chr12:56893209:T:A	7.0735e-14	-1.51262	0.463297
56893240	chr12:56893240:A:G	4.63953e-14	-1.44275	-0.0283177
56893375	chr12:56893375:C:T	6.45668e-14	-1.14056	-4.01236e-10
56893468	chr12:56893468:G:A	6.83911e-15	-2.09298	-1.29263
56893625	chr12:56893625:C:T	1.67071e-14	-1.99152	-0.50091
56893738	chr12:56893738:T:A	1.06555e-14	-1.93418	-1.00801
56893835	chr12:56893835:G:C	5.03374e-14	-3.34252e-10	-1.38952
56893930	chr12:56893930:G:A	6.92792e-15	-2.09075	-1.28195
56894046	chr12:56894046:A:T	6.12656e-14	-3.34252e-10	-1.19305
56894288	chr12:56894288:A:C	3.61377e-13	-3.34252e-10	0.581657
56894385	chr12:56894385:AC:A	3.2469e-13	-3.34252e-10	0.474605
56894665	chr12:56894665:A:G	4.83384e-14	-1.40319	-0.0268505
56894884	chr12:56894884:C:T	6.2698e-15	-2.0955	-1.37702
56895116	chr12:56895116:T:C	1.14188e-14	-1.89685	-0.976159
56895213	chr12:56895213:C:T	1.12661e-14	-1.91359	-0.972878
56895973	chr12:56895973:C:T	5.71849e-14	-3.34252e-10	-1.26198
56895977	chr12:56895977:C:T	3.24882e-13	-3.34252e-10	0.475198
56896284	chr12:56896284:C:A	3.31563e-13	-3.34252e-10	0.495552
56896325	chr12:56896325:C:T	8.49632e-14	-0.866046	-4.01236e-10
56896676	chr12:56896676:C:T	5.37098e-14	-3.34252e-10	-1.32467
56896762	chr12:56896762:A:G	2.98464e-13	-3.34252e-10	0.390386
56896953	chr12:56896953:C:T	4.90084e-14	-3.34252e-10	-1.41627
56897538	chr12:56897538:G:T	7.96589e-14	-0.930511	-4.01236e-10
56897722	chr12:56897722:A:C	6.05217e-14	-3.34252e-10	-1.20526
56897910	chr12:56897910:A:C	8.03216e-14	-1.53577	0.613542
56898501	chr12:56898501:C:T	4.89924e-14	-3.34252e-10	-1.4166
56898583	chr12:56898583:T:C	2.12446e-13	-3.34252e-10	0.0504248
56899264	chr12:56899264:C:T	5.36042e-14	-3.34252e-10	-1.32664
56899327	chr12:56899327:C:T	1.18884e-13	-3.34252e-10	-0.530119
56899398	chr12:56899398:A:G	8.59276e-14	-1.56142	0.706655
56899452	chr12:56899452:T:TAAG	1.90388e-12	-3.34252e-10	2.24339
56899572	chr12:56899572:T:C	3.55418e-13	-3.34252e-10	0.565031
56899652	chr12:56899652:A:G	1.02288e-14	-1.90657	-1.07649
56900290	chr12:56900290:C:A	9.24932e-14	-1.5694	0.788272
56900725	chr12:56900725:C:G	5.8345e-14	-3.34252e-10	-1.24189
56901006	chr12:56901006:C:G	1.87541e-12	-3.34252e-10	2.22832
56901199	chr12:56901199:A:G	2.68521e-14	-1.98426	-0.033662
56902257	chr12:56902257:A:G	2.42654e-14	-2.02507	-0.094143
56902353	chr12:56902353:T:C	1.89591e-12	-3.34252e-10	2.23919
56902465	chr12:56902465:T:C	1.34301e-14	-1.98824	-0.722523
56902490	chr12:56902490:T:C	2.52148e-14	-1.36386	-0.716975
56902508	chr12:56902508:G:A	5.24617e-14	-3.34252e-10	-1.34818
56902640	chr12:56902640:G:A	7.28973e-14	-1.55862	0.539403
56902678	chr12:56902678:C:T	4.89903e-14	-3.34252e-10	-1.41664
56902755	chr12:56902755:C:T	1.90836e-12	-3.34252e-10	2.24574
56903753	chr12:56903753:G:A	5.31079e-14	-3.34252e-10	-1.33594
56903977	chr12:56903977:T:C	7.46911e-14	-3.34252e-10	-0.994903
56904296	chr12:56904296:C:T	1.33861e-14	-1.68254	-1.0315
56904460	chr12:56904460:C:CT	7.46795e-14	-3.34252e-10	-0.995059
56904575	chr12:56904575:C:T	1.53416e-13	-3.34252e-10	-0.275111
56904847	chr12:56904847:C:G	1.12116e-14	-1.97957	-0.911752
56905479	chr12:56905479:A:G	1.56717e-14	-1.65463	-0.901779
56905702	chr12:56905702:G:A	2.47141e-14	-2.10089	-4.01236e-10
56905793	chr12:56905793:T:A	2.58226e-14	-2.05701	-4.01236e-10
56906205	chr12:56906205:C:T	8.40235e-14	-3.34252e-10	-0.877167
56906443	chr12:56906443:A:G	6.42923e-14	-3.34252e-10	-1.14482
56906470	chr12:56906470:A:C	1.64065e-13	-3.34252e-10	-0.207999
56906616	chr12:56906616:G:T	3.29978e-13	-3.34252e-10	0.490762
56906619	chr12:56906619:G:T	9.11151e-14	-3.34252e-10	-0.796141
56906674	chr12:56906674:G:A	1.83363e-13	-0.0967969	-4.01236e-10
56907614	chr12:56907614:C:T	6.8412e-14	-1.56889	0.486169
56907936	chr12:56907936:A:C	1.57587e-13	-3.34252e-10	-0.248287
56908337	chr12:56908337:G:A	3.52792e-13	-3.34252e-10	0.557615
56908624	chr12:56908624:G:A	8.52917e-14	-3.34252e-10	-0.862187
56908736	chr12:56908736:A:G	9.85455e-14	-1.60435	0.886606
56909015	chr12:56909015:A:C	3.86875e-14	-1.81487	0.16212
56909334	chr12:56909334:A:G	9.80302e-14	-3.34252e-10	-0.722989
56909341	chr12:56909341:C:T	2.34259e-13	-3.34252e-10	0.148165
56909883	chr12:56909883:G:C	5.46723e-14	-3.34252e-10	-1.30691
56910231	chr12:56910231:G:T	5.23395e-14	-3.34252e-10	-1.35051
56910419	chr12:56910419:C:T	4.36882e-14	-1.31312	-0.218066
56911030	chr12:56911030:GA:G	4.3374e-13	-3.34252e-10	0.764181
56911276	chr12:56911276:G:T	5.82354e-14	-3.34252e-10	-1.24377
56911354	chr12:56911354:C:A	3.55693e-14	-1.39218	-0.3446
56911742	chr12:56911742:T:G	5.86677e-14	-3.34252e-10	-1.23637
56911796	chr12:56911796:A:G	2.26332e-14	-1.67928	-0.509565
56911835	chr12:56911835:C:G	1.70839e-12	-3.34252e-10	2.13504
56912305	chr12:56912305:A:G	5.70962e-14	-3.34252e-10	-1.26353
56912357	chr12:56912357:G:A	1.49548e-12	-3.34252e-10	2.00194
56912383	chr12:56912383:C:T	5.51487e-14	-3.34252e-10	-1.29823
56912440	chr12:56912440:A:C	3.20799e-14	-2.07523	0.235193
56912628	chr12:56912628:C:T	1.52791e-14	-1.51754	-1.06424
56912646	chr12:56912646:G:T	3.42282e-14	-1.45143	-0.323787
56912893	chr12:56912893:C:T	3.52232e-14	-1.90639	0.159829
56912927	chr12:56912927:A:C	4.89888e-14	-3.34252e-10	-1.41667
56913105	chr12:56913105:G:A	5.6735e-14	-3.34252e-10	-1.26987
56913401	chr12:56913401:C:T	5.35886e-14	-3.34252e-10	-1.32693
56913402	chr12:56913402:G:A	1.04119e-13	-1.95548	1.29276
56913509	chr12:56913509:T:C	5.91548e-14	-3.34252e-10	-1.22811
56913550	chr12:56913550:A:G	5.76259e-14	-3.34252e-10	-1.25429
56913619	chr12:56913619:A:G	1.93524e-14	-2.02892	-0.31653
56914040	chr12:56914040:T:G	4.89741e-14	-3.34252e-10	-1.41697
56914091	chr12:56914091:G:C	5.95534e-14	-3.34252e-10	-1.22139
56914330	chr12:56914330:G:T	6.23212e-14	-3.34252e-10	-1.17596
56914546	chr12:56914546:T:TATA	2.22937e-14	-2.01554	-0.188423
56914895	chr12:56914895:G:C	8.15565e-14	-3.34252e-10	-0.906969
56914939	chr12:56914939:T:C	1.94475e-14	-1.5053	-0.835249
56915004	chr12:56915004:C:T	1.76829e-13	-3.34252e-10	-0.133084
56915152	chr12:56915152:G:A	3.63879e-14	-1.86136	0.147328
56915541	chr12:56915541:A:G	1.35972e-13	-1.96211	1.5663
56915621	chr12:56915621:G:C	4.89744e-14	-3.34252e-10	-1.41697
56915772	chr12:56915772:T:C	2.64818e-14	-2.03181	-4.01236e-10
56915826	chr12:56915826:C:T	5.06894e-14	-3.34252e-10	-1.38255
56915913	chr12:56915913:C:G	4.9704e-14	-3.34252e-10	-1.40218
56916095	chr12:56916095:G:A	1.28733e-13	-3.34252e-10	-0.450522
56916100	chr12:56916100:C:G	1.57789e-14	-1.37394	-1.17565
56916240	chr12:56916240:C:T	1.72479e-12	-3.34252e-10	2.1446
56916301	chr12:56916301:G:A	1.60786e-13	-1.91208	1.68389
56916303	chr12:56916303:C:G	5.06282e-14	-3.34252e-10	-1.38376
56916853	chr12:56916853:T:C	4.91171e-14	-3.34252e-10	-1.41406
56916904	chr12:56916904:G:C	6.6706e-15	-2.04226	-1.3683
56917145	chr12:56917145:G:T	2.92436e-13	0.369981	-4.01236e-10
56917445	chr12:56917445:C:T	1.42563e-14	-1.36601	-1.28505
56917812	chr12:56917812:T:C	5.06224e-14	-3.34252e-10	-1.38387
56918222	chr12:56918222:T:C	5.11961e-14	-3.34252e-10	-1.3726
56918496	chr12:56918496:A:T	5.08531e-14	-3.34252e-10	-1.37932
56918582	chr12:56918582:C:G	2.61504e-14	-2.0444	-4.01236e-10
56918832	chr12:56918832:G:A	1.07118e-14	-1.63064	-1.30628
56918860	chr12:56918860:T:C	5.08105e-14	-3.34252e-10	-1.38016
56919711	chr12:56919711:C:T	5.00366e-14	-3.34252e-10	-1.39551
56919904	chr12:56919904:A:T	1.06048e-12	-3.34252e-10	1.65822
56920635	chr12:56920635:A:G	5.27384e-14	-3.34252e-10	-1.34292
56920968	chr12:56920968:C:T	5.06184e-14	-3.34252e-10	-1.38395
56921037	chr12:56921037:A:G	5.81769e-14	-3.34252e-10	-1.24478
56921607	chr12:56921607:C:A	6.49951e-15	-2.05146	-1.38508
56922595	chr12:56922595:T:C	4.9023e-14	-3.34252e-10	-1.41597
56922686	chr12:56922686:G:C	8.86823e-14	-3.34252e-10	-0.823204
56922819	chr12:56922819:T:G	2.4758e-14	-2.09912	-4.01236e-10
56923519	chr12:56923519:T:A	8.56954e-14	-3.34252e-10	-0.857465
56923609	chr12:56923609:C:A	3.88791e-14	-1.88431	0.236497
56924542	chr12:56924542:G:A	5.20781e-14	-2.09672	0.741199
56924673	chr12:56924673:T:C	4.30068e-14	-1.95146	0.404555
56924904	chr12:56924904:G:A	4.96793e-14	-3.34252e-10	-1.40268
56924947	chr12:56924947:A:C	5.35339e-14	-2.09773	0.76978
56924989	chr12:56924989:G:T	6.55387e-14	-3.34252e-10	-1.12562
56925128	chr12:56925128:G:A	5.01311e-14	-3.34252e-10	-1.39362
56925192	chr12:56925192:T:C	6.5645e-14	-3.34252e-10	-1.124
56925243	chr12:56925243:A:G	5.51297e-14	-2.09252	0.793945
56925442	chr12:56925442:A:G	5.29728e-14	-2.09197	0.753481
56925552	chr12:56925552:C:A	7.06398e-14	-1.85902	0.808348
56925707	chr12:56925707:A:T	5.08372e-14	-2.10211	0.722473
56925768	chr12:56925768:G:A	2.54601e-14	-2.07115	-4.01236e-10
56925804	chr12:56925804:G:A	4.70799e-14	-1.45642	-4.01236e-10
56926026	chr12:56926026:T:C	9.00017e-15	-1.72003	-1.39099
56926834	chr12:56926834:T:C	1.7665e-14	-1.26702	-1.16965
56926927	chr12:56926927:T:C	1.72444e-14	-1.08098	-1.3798
56927428	chr12:56927428:C:T	1.72652e-14	-1.23473	-1.22484
56928487	chr12:56928487:T:A	2.16237e-14	-0.839134	-1.39534
56928757	chr12:56928757:T:C	9.12068e-14	-3.34252e-10	-0.795135
56928800	chr12:56928800:T:C	5.64944e-14	-3.34252e-10	-1.27412
56928852	chr12:56928852:C:T	6.02637e-14	-3.34252e-10	-1.20953
56929069	chr12:56929069:G:A	1.57033e-14	-1.3033	-1.25109
56929739	chr12:56929739:A:G	4.32632e-14	-1.79599	0.255026
56929878	chr12:56929878:T:TA	8.24892e-14	-3.34252e-10	-0.895598
56930052	chr12:56930052:TCTC:T	6.05501e-14	-3.34252e-10	-1.20479
56930258	chr12:56930258:C:T	7.55497e-14	-3.34252e-10	-0.983474
56930722	chr12:56930722:C:T	5.74252e-14	-3.34252e-10	-1.25778
56930729	chr12:56930729:T:G	2.94715e-14	-1.51919	-0.405653
56931519	chr12:56931519:G:A	6.86907e-14	-3.34252e-10	-1.07865
56931934	chr12:56931934:A:G	8.26281e-15	-1.89793	-1.29857
56932400	chr12:56932400:T:G	7.30474e-15	-1.971	-1.34874
56932537	chr12:56932537:C:T	7.62276e-15	-1.96611	-1.31101
56932654	chr12:56932654:A:G	7.50849e-15	-1.96603	-1.3262
56933347	chr12:56933347:C:T	7.4952e-14	-3.34252e-10	-0.991417
56933734	chr12:56933734:G:A	6.34468e-14	-3.34252e-10	-1.15806
56934047	chr12:56934047:C:T	2.69253e-13	-3.34252e-10	0.287388
56934207	chr12:56934207:G:C	5.28089e-14	-3.34252e-10	-1.34158
56934498	chr12:56934498:G:A	1.02744e-14	-1.59238	-1.38623
56934544	chr12:56934544:C:G	1.57112e-13	-3.34252e-10	-0.251302
56934614	chr12:56934614:C:T	6.22659e-14	-3.34252e-10	-1.17685
56934660	chr12:56934660:C:T	3.12527e-14	-1.86616	-4.01236e-10
56935186	chr12:56935186:T:C	4.93636e-14	-3.34252e-10	-1.40905
56935748	chr12:56935748:T:C	3.73271e-14	-2.10232	0.41378
56935954	chr12:56935954:G:C	2.47295e-14	-2.10027	-4.01236e-10
56936555	chr12:56936555:T:C	1.66966e-13	-3.34252e-10	-0.190475
56936647	chr12:56936647:C:T	2.49774e-14	-2.09029	-4.01236e-10
56937020	chr12:56937020:T:C	9.28288e-14	-3.34252e-10	-0.777508
56937074	chr12:56937074:G:A	1.49388e-14	-1.25506	-1.34924
56937241	chr12:56937241:C:T	2.6432e-14	-2.03369	-4.01236e-10
56937487	chr12:56937487:A:C	1.30053e-14	-1.39729	-1.34562
56937586	chr12:56937586:A:G	9.54662e-15	-1.90477	-1.14731
56937660	chr12:56937660:C:T	1.91546e-13	0.245661	-0.298799
56937807	chr12:56937807:C:T	1.52206e-14	-1.26283	-1.32278
56937840	chr12:56937840:G:A	4.96762e-14	-3.34252e-10	-1.40274
56937901	chr12:56937901:G:T	5.91921e-14	-3.34252e-10	-1.22748
56937920	chr12:56937920:C:T	3.44626e-13	0.534196	-4.01236e-10
56939293	chr12:56939293:T:C	1.00333e-14	-1.97517	-1.02718
56939330	chr12:56939330:T:C	9.51128e-15	-2.02451	-1.03127
56939659	chr12:56939659:G:A	5.95972e-14	-3.34252e-10	-1.22066
56940241	chr12:56940241:G:C	2.68637e-13	-3.34252e-10	0.285098
56941329	chr12:56941329:T:TC	1.58626e-14	-1.14165	-1.40264
56941336	chr12:56941336:T:C	1.59591e-14	-1.13498	-1.40326
56941340	chr12:56941340:T:C	1.67735e-14	-1.0879	-1.40057
56941352	chr12:56941352:T:C	1.61271e-14	-1.12394	-1.40383
56941357	chr12:56941357:T:A	1.64694e-14	-1.1073	-1.39946
56941370	chr12:56941370:G:A	1.6638e-14	-1.10224	-1.39434
56941651	chr12:56941651:T:TA	2.5366e-13	0.523064	-0.295332
56941757	chr12:56941757:T:C	6.85566e-14	-1.0806	-4.01236e-10
56941824	chr12:56941824:G:A	2.57782e-13	0.243849	-4.01236e-10
56941886	chr12:56941886:A:C	6.47756e-14	-3.34252e-10	-1.13733
56942314	chr12:56942314:G:C	1.7537e-14	-1.0698	-1.37416
56942603	chr12:56942603:C:A	1.67019e-14	-1.10539	-1.38735
56942861	chr12:56942861:A:C	8.95449e-14	-3.34252e-10	-0.813524
56943241	chr12:56943241:T:TCTTCACGGAAGCCTCTCCCATCATAGGC	5.19233e-14	-3.34252e-10	-1.3585
56943380	chr12:56943380:A:G	6.6034e-14	-3.34252e-10	-1.1181
56944057	chr12:56944057:T:C	1.63873e-14	-1.09931	-1.41245
56944892	chr12:56944892:G:A	1.66388e-14	-1.12749	-1.36904
56945398	chr12:56945398:CCT:C	3.47236e-13	0.519647	0.0220925
56945505	chr12:56945505:CCA:C	2.66605e-14	-1.08928	-0.935799
56945804	chr12:56945804:T:C	7.85563e-14	-3.34252e-10	-0.944449
56945841	chr12:56945841:G:A	9.18549e-14	-3.34252e-10	-0.788055
56946584	chr12:56946584:TACTG:T	1.07831e-13	-3.34252e-10	-0.627697
56946647	chr12:56946647:T:C	5.72245e-14	-1.91662	0.655341
56947856	chr12:56947856:G:T	5.13717e-14	-3.34252e-10	-1.36918
56948012	chr12:56948012:G:T	1.7883e-14	-1.07301	-1.3514
56948067	chr12:56948067:C:T	6.41206e-14	-3.34252e-10	-1.1475
56948316	chr12:56948316:G:A	4.134e-13	0.563244	0.152907
56948404	chr12:56948404:A:G	1.73077e-14	-1.10465	-1.35246
56949246	chr12:56949246:T:C	5.13525e-14	-3.34252e-10	-1.36955
56949430	chr12:56949430:T:C	5.79271e-14	-3.34252e-10	-1.24908
56949681	chr12:56949681:A:G	6.71752e-14	-1.10096	-4.01236e-10
56949736	chr12:56949736:C:T	6.10693e-13	-3.34252e-10	1.10633
56950040	chr12:56950040:G:A	1.6242e-14	-1.17844	-1.34223
56950093	chr12:56950093:G:C	1.67628e-14	-1.81779	-0.671316
56950108	chr12:56950108:T:C	4.00509e-13	0.576793	0.107679
56950166	chr12:56950166:C:T	6.02923e-14	-3.34252e-10	-1.20906
56951951	chr12:56951951:A:G	5.13702e-14	-3.34252e-10	-1.36921
56951996	chr12:56951996:C:T	3.06499e-13	0.416951	-4.01236e-10
56952595	chr12:56952595:G:A	1.20205e-14	-1.56047	-1.26118
56953044	chr12:56953044:C:T	9.31286e-15	-2.04267	-1.0342
56953171	chr12:56953171:G:A	5.01037e-14	-3.34252e-10	-1.39417
56953512	chr12:56953512:G:A	6.37749e-14	-3.34252e-10	-1.15291
56954142	chr12:56954142:G:A	1.24544e-14	-1.48813	-1.29806
56954798	chr12:56954798:T:C	6.26169e-14	-3.34252e-10	-1.17123
56954878	chr12:56954878:T:G	6.88086e-14	-3.34252e-10	-1.07694
56955244	chr12:56955244:C:G	4.96329e-14	-3.34252e-10	-1.40361
56955255	chr12:56955255:G:A	1.66398e-13	0.582357	-0.776237
56955511	chr12:56955511:T:C	4.97975e-14	-3.34252e-10	-1.4003
56955577	chr12:56955577:T:G	6.60548e-14	-3.34252e-10	-1.11778
56955773	chr12:56955773:G:A	8.05568e-14	-0.919302	-4.01236e-10
56955977	chr12:56955977:C:T	2.49091e-14	-2.09303	-4.01236e-10
56955982	chr12:56955982:C:G	8.91606e-15	-1.78543	-1.33498
56956410	chr12:56956410:A:C	1.55612e-14	-1.79409	-0.769392
56956866	chr12:56956866:C:T	4.96989e-14	-3.34252e-10	-1.40228
56956999	chr12:56956999:T:C	4.94231e-14	-3.34252e-10	-1.40785
56957277	chr12:56957277:C:T	4.95311e-14	-3.34252e-10	-1.40566
56957541	chr12:56957541:A:G	6.19863e-14	-3.34252e-10	-1.18135
56958000	chr12:56958000:G:A	4.62816e-13	-0.147069	0.976135
56958122	chr12:56958122:T:A	4.89719e-14	-3.34252e-10	-1.41702
56959018	chr12:56959018:C:T	5.11612e-14	-3.34252e-10	-1.37328
56959087	chr12:56959087:T:C	1.56351e-13	0.504288	-0.76045
56959162	chr12:56959162:G:A	4.94552e-14	-3.34252e-10	-1.4072
56959236	chr12:56959236:C:T	3.07151e-13	0.419074	-4.01236e-10
56959624	chr12:56959624:T:C	6.59589e-14	-3.34252e-10	-1.11923
56959947	chr12:56959947:C:T	4.90295e-14	-3.34252e-10	-1.41584
56959963	chr12:56959963:G:A	6.36188e-14	-3.34252e-10	-1.15536
56960061	chr12:56960061:C:G	4.62083e-13	0.82748	-4.01236e-10
56960337	chr12:56960337:G:A	4.93222e-14	-3.34252e-10	-1.40989
56960730	chr12:56960730:G:A	3.37655e-14	-1.61038	-0.178448
56961311	chr12:56961311:G:A	4.89969e-14	-3.34252e-10	-1.41651
56961691	chr12:56961691:C:A	8.75906e-14	-3.34252e-10	-0.83559
56961752	chr12:56961752:A:G	4.90558e-14	-3.34252e-10	-1.41531
56962455	chr12:56962455:T:C	1.26376e-13	0.360742	-0.829743
56962554	chr12:56962554:T:A	6.13039e-14	-1.19242	-4.01236e-10
56962611	chr12:56962611:G:C	4.94751e-14	-3.34252e-10	-1.4068
56962728	chr12:56962728:C:T	4.961e-14	-3.34252e-10	-1.40407
56963006	chr12:56963006:C:T	5.11617e-14	-3.34252e-10	-1.37327
56963101	chr12:56963101:G:A	3.10672e-13	0.14386	0.286614
56963109	chr12:56963109:A:G	1.44248e-13	0.476705	-0.813435
56963245	chr12:56963245:T:C	2.83221e-14	-1.96462	-4.01236e-10
56963304	chr12:56963304:G:A	5.45253e-14	-3.34252e-10	-1.3096
56963322	chr12:56963322:G:A	1.64806e-13	0.480373	-0.683869
56963366	chr12:56963366:G:A	4.91205e-14	-3.34252e-10	-1.41399
56963575	chr12:56963575:C:T	5.09217e-14	-3.34252e-10	-1.37797
56963615	chr12:56963615:C:T	1.36131e-13	-0.394646	-4.01236e-10
56963644	chr12:56963644:C:T	6.3309e-14	-3.34252e-10	-1.16024
56963685	chr12:56963685:G:A	6.59833e-14	-3.34252e-10	-1.11886
56963787	chr12:56963787:G:A	6.25361e-14	-3.34252e-10	-1.17252
56964140	chr12:56964140:G:C	4.93389e-14	-3.34252e-10	-1.40955
56964940	chr12:56964940:G:A	2.53642e-14	-2.07493	-4.01236e-10
56965101	chr12:56965101:C:A	1.68832e-13	-3.34252e-10	-0.179358
56965652	chr12:56965652:G:A	1.26903e-13	0.332952	-0.797797
56965859	chr12:56965859:T:C	1.62e-13	0.497662	-0.718329
56966047	chr12:56966047:C:T	4.99015e-14	-3.34252e-10	-1.39821
56966050	chr12:56966050:C:T	5.92134e-14	-3.34252e-10	-1.22712
56966163	chr12:56966163:C:T	6.51322e-14	-3.34252e-10	-1.13184
56966190	chr12:56966190:C:T	1.92397e-14	-1.40529	-0.946
56966338	chr12:56966338:C:A	8.09147e-14	-0.914869	-4.01236e-10
56966357	chr12:56966357:G:A	6.12791e-13	0.243932	0.865826
56966411	chr12:56966411:C:T	5.01171e-14	-3.34252e-10	-1.3939
56966412	chr12:56966412:G:A	5.03034e-14	-3.34252e-10	-1.39019
56966723	chr12:56966723:C:T	1.69507e-13	-3.34252e-10	-0.175371
56966727	chr12:56966727:A:C	6.63698e-14	-1.11302	-4.01236e-10
56967067	chr12:56967067:A:G	1.54058e-13	0.447198	-0.718131
56967184	chr12:56967184:A:G	8.42123e-14	-0.874923	-4.01236e-10
56967376	chr12:56967376:T:C	6.32836e-14	-3.34252e-10	-1.16064
56967630	chr12:56967630:C:T	1.74329e-13	0.561213	-0.708533
56967744	chr12:56967744:T:C	4.95992e-14	-3.34252e-10	-1.40429
56967778	chr12:56967778:T:G	1.8415e-13	0.558884	-0.651397
56967810	chr12:56967810:C:A	1.88542e-13	0.58415	-0.653095
56967875	chr12:56967875:A:AT	1.98376e-13	-0.0180987	-4.01236e-10
56967933	chr12:56967933:C:A	4.95699e-14	-3.34252e-10	-1.40488
56967949	chr12:56967949:G:A	5.11617e-14	-3.34252e-10	-1.37327
56968006	chr12:56968006:C:A	6.79591e-14	-3.34252e-10	-1.08936
56968128	chr12:56968128:A:G	5.34691e-14	-3.34252e-10	-1.32916
56968561	chr12:56968561:T:G	1.0033e-13	0.0931687	-0.79297
56968638	chr12:56968638:G:A	1.48605e-13	-1.68102	1.37404
56968715	chr12:56968715:G:A	4.90273e-14	-3.34252e-10	-1.41589
56968785	chr12:56968785:T:A	3.04229e-13	-3.34252e-10	0.409516
56969667	chr12:56969667:C:T	4.91769e-14	-3.34252e-10	-1.41284
56969781	chr12:56969781:T:C	5.3908e-14	-3.34252e-10	-1.32099
56969899	chr12:56969899:C:T	4.98751e-14	-3.34252e-10	-1.39874
56970050	chr12:56970050:C:G	1.36647e-13	-3.34252e-10	-0.390864
56970123	chr12:56970123:A:G	8.71522e-14	0.460578	-1.30119
56970165	chr12:56970165:A:ACC	7.15671e-14	-3.34252e-10	-1.03763
56970570	chr12:56970570:T:C	5.85087e-14	-3.34252e-10	-1.23909
56970661	chr12:56970661:A:C	6.08464e-14	-3.34252e-10	-1.19991
56970857	chr12:56970857:C:T	5.22626e-14	-3.34252e-10	-1.35198
56971215	chr12:56971215:C:T	9.80439e-14	0.533957	-1.25681
56971391	chr12:56971391:C:T	5.03382e-14	-3.34252e-10	-1.3895
56971780	chr12:56971780:C:T	8.3701e-14	0.428184	-1.3092
56971905	chr12:56971905:C:A	7.64118e-14	-3.34252e-10	-0.972127
56971987	chr12:56971987:A:AAC	1.53104e-13	0.27637	-0.553518
56972304	chr12:56972304:G:A	8.76298e-15	-1.80048	-1.33725
56972364	chr12:56972364:T:C	5.00187e-14	-3.34252e-10	-1.39587
56972426	chr12:56972426:A:G	1.47653e-13	-1.71962	1.40622
56972958	chr12:56972958:C:G	5.35139e-14	-3.34252e-10	-1.32832
56973268	chr12:56973268:T:C	9.22135e-14	0.483636	-1.26779
56973348	chr12:56973348:C:T	5.19266e-14	-3.34252e-10	-1.35843
56973971	chr12:56973971:G:A	5.13187e-14	-3.34252e-10	-1.37021
56974205	chr12:56974205:C:T	3.07943e-13	0.541328	-0.119678
56974796	chr12:56974796:C:T	4.93876e-14	-3.34252e-10	-1.40856
56975592	chr12:56975592:T:C	2.41224e-13	-3.34252e-10	0.17746
56975649	chr12:56975649:C:T	2.39095e-13	-3.34252e-10	0.168597
56975681	chr12:56975681:T:A	4.94121e-14	-3.34252e-10	-1.40807
56975875	chr12:56975875:T:C	2.31042e-13	-3.34252e-10	0.134334
56975985	chr12:56975985:A:C	7.90711e-14	0.378385	-1.3163
56976126	chr12:56976126:G:A	1.19686e-14	-1.86494	-0.961041
56976158	chr12:56976158:C:T	1.06579e-13	0.659949	-1.29933
56976169	chr12:56976169:G:T	4.96369e-14	-3.34252e-10	-1.40353
56976186	chr12:56976186:T:C	6.64056e-14	-1.11248	-4.01236e-10
56976415	chr12:56976415:C:G	7.84692e-14	0.391565	-1.33712
56977854	chr12:56977854:A:G	8.963e-14	0.465752	-1.27833
56978202	chr12:56978202:C:T	3.54754e-14	-1.73942	-4.01236e-10
56978628	chr12:56978628:T:C	1.05107e-13	0.590863	-1.24415
56979623	chr12:56979623:A:G	8.92184e-14	0.439692	-1.25687
56979696	chr12:56979696:A:G	7.99419e-14	0.405576	-1.33254
56979990	chr12:56979990:C:A	8.00102e-14	-3.34252e-10	-0.926111
56980853	chr12:56980853:A:C	1.92934e-13	0.330708	-0.376626
56981215	chr12:56981215:C:G	1.92178e-13	0.420491	-0.470335
56981753	chr12:56981753:T:G	5.02259e-14	-3.34252e-10	-1.39173
56981770	chr12:56981770:C:T	2.49144e-13	0.490842	-0.281073
56982296	chr12:56982296:G:C	3.5276e-14	-1.74506	-4.01236e-10
56982979	chr12:56982979:T:A	4.91494e-14	-3.34252e-10	-1.4134
56983056	chr12:56983056:C:T	2.5712e-13	0.485346	-0.244067
56983155	chr12:56983155:T:C	5.06877e-14	-3.34252e-10	-1.38258
56983259	chr12:56983259:C:T	5.04017e-14	-3.34252e-10	-1.38824
56983563	chr12:56983563:C:T	1.29181e-13	-1.53934	1.09229
56983725	chr12:56983725:T:C	3.58447e-13	1.99051	-1.417
56984022	chr12:56984022:C:T	2.28238e-13	0.386721	-0.264595
56984048	chr12:56984048:A:G	4.76291e-14	-1.44482	-4.01236e-10
56984107	chr12:56984107:C:T	6.98906e-14	-3.34252e-10	-1.06133
56984358	chr12:56984358:T:C	5.47966e-14	-3.34252e-10	-1.30464
56987363	chr12:56987363:G:C	8.20874e-14	-3.34252e-10	-0.90048
56987475	chr12:56987475:T:G	1.9529e-13	0.292526	-0.326304
56987891	chr12:56987891:C:G	2.38001e-13	0.142211	0.0217987
56989189	chr12:56989189:A:G	1.22261e-13	-3.34252e-10	-0.502107
56989198	chr12:56989198:C:T	1.24489e-13	-3.34252e-10	-0.484044
56989713	chr12:56989713:C:T	1.27997e-13	-3.34252e-10	-0.45626
56989764	chr12:56989764:G:T	5.06937e-14	-3.34252e-10	-1.38246
56989811	chr12:56989811:A:G	8.81542e-14	-3.34252e-10	-0.829177
56990342	chr12:56990342:G:A	2.56535e-14	-2.06358	-4.01236e-10
56990966	chr12:56990966:T:G	1.25378e-13	-3.34252e-10	-0.476934
56991369	chr12:56991369:T:C	3.13905e-14	-1.86176	-4.01236e-10
56991503	chr12:56991503:G:A	4.06457e-14	-1.55469	-0.0486778
56992050	chr12:56992050:G:A	1.24627e-13	-3.34252e-10	-0.482936
56992753	chr12:56992753:A:C	5.12033e-14	-3.34252e-10	-1.37246
56993373	chr12:56993373:C:T	6.84954e-14	-3.34252e-10	-1.0815
56994326	chr12:56994326:G:T	2.14644e-14	-0.82491	-1.41696
56994411	chr12:56994411:C:A	5.89673e-14	-3.34252e-10	-1.23128
56994785	chr12:56994785:G:A	2.65121e-14	-0.613688	-1.41698
56995079	chr12:56995079:T:C	5.07728e-14	-3.34252e-10	-1.3809
56996254	chr12:56996254:T:C	3.8802e-14	-0.41496	-1.23483
56996508	chr12:56996508:G:A	1.40971e-13	-3.34252e-10	-0.359712
56996897	chr12:56996897:C:T	3.05403e-14	-0.477603	-1.41161
56997074	chr12:56997074:AAC:A	3.30131e-14	-0.406546	-1.40481
56997362	chr12:56997362:C:G	3.85227e-14	-1.65702	-4.01236e-10
56997508	chr12:56997508:C:T	3.13916e-13	-0.403718	0.84458
56997689	chr12:56997689:A:G	3.02709e-14	-0.508924	-1.38915
56997849	chr12:56997849:C:A	4.93369e-14	-3.34252e-10	-1.40959
56998415	chr12:56998415:A:C	1.15312e-13	-3.34252e-10	-0.560625
56999158	chr12:56999158:G:C	6.39369e-14	-3.34252e-10	-1.15037
56999815	chr12:56999815:A:C	8.37356e-14	-0.8806	-4.01236e-10
57000339	chr12:57000339:C:A	7.40833e-14	-0.748499	-0.254574
57000851	chr12:57000851:G:C	1.48966e-14	-1.76453	-0.842605
57000870	chr12:57000870:G:A	1.11189e-13	-0.706284	0.109248
57001714	chr12:57001714:GGACA:G	1.19183e-13	-0.733178	0.205577
57001833	chr12:57001833:G:A	6.37412e-14	-3.34252e-10	-1.15343
57001894	chr12:57001894:T:G	9.41536e-14	0.0353933	-0.79873
57002352	chr12:57002352:C:T	2.01165e-14	-1.01872	-1.288
57003249	chr12:57003249:C:T	3.39541e-14	-1.78326	-4.01236e-10
57004276	chr12:57004276:G:A	6.62616e-14	-3.34252e-10	-1.11465
57004510	chr12:57004510:G:A	8.71974e-14	-0.84009	-4.01236e-10
57005231	chr12:57005231:T:C	1.24776e-13	-0.908784	0.427038
57005772	chr12:57005772:C:T	2.79557e-13	-0.839383	1.16433
57007314	chr12:57007314:A:G	2.43984e-13	0.188838	-4.01236e-10
57007428	chr12:57007428:T:C	5.18531e-14	-3.34252e-10	-1.35985
57008058	chr12:57008058:A:G	6.64634e-14	-3.34252e-10	-1.11161
57008736	chr12:57008736:A:C	7.12485e-14	-3.34252e-10	-1.04209
57008775	chr12:57008775:A:C	5.68416e-14	-3.34252e-10	-1.268
57009355	chr12:57009355:C:G	5.97404e-14	-3.34252e-10	-1.21826
57009556	chr12:57009556:G:A	3.91244e-14	-0.78843	-0.853088
57010223	chr12:57010223:G:A	5.88294e-14	-3.34252e-10	-1.23362
57010271	chr12:57010271:G:A	7.889e-14	-0.94021	-4.01236e-10
57010391	chr12:57010391:G:A	4.92954e-14	-3.34252e-10	-1.41043
57010859	chr12:57010859:A:G	5.52669e-14	-3.34252e-10	-1.29609
57011074	chr12:57011074:C:T	7.10842e-14	-1.0444	-4.01236e-10
57011265	chr12:57011265:G:A	1.84617e-13	-0.615389	0.52541
57011719	chr12:57011719:A:G	1.19008e-13	-0.529072	-4.01236e-10
57011952	chr12:57011952:G:C	5.93089e-14	-3.34252e-10	-1.2255
57012039	chr12:57012039:C:T	1.16578e-13	-3.34252e-10	-0.549704
57012167	chr12:57012167:A:G	5.15844e-14	-3.34252e-10	-1.36504
57012450	chr12:57012450:A:G	5.99083e-14	-3.34252e-10	-1.21545
57012660	chr12:57012660:T:C	1.65823e-13	-0.826439	0.629096
57014549	chr12:57014549:C:T	1.47161e-14	-1.21209	-1.40723
57014956	chr12:57014956:G:A	1.88496e-13	-0.733825	0.664639
57015455	chr12:57015455:G:A	1.64705e-13	-0.72222	0.518115
57015484	chr12:57015484:A:G	6.75514e-14	-3.34252e-10	-1.09538
57016407	chr12:57016407:G:A	2.09638e-13	-0.661716	0.698835
57017632	chr12:57017632:ATGGTGGCTCACGCC:A	5.67472e-14	-0.880528	-0.38913
57018330	chr12:57018330:T:A	2.02081e-13	-0.72888	0.729286
57019502	chr12:57019502:G:A	4.96397e-14	-3.34252e-10	-1.40347
57019654	chr12:57019654:G:A	5.47321e-14	-3.34252e-10	-1.30581
57020276	chr12:57020276:G:A	2.48232e-14	-2.09648	-4.01236e-10
57020444	chr12:57020444:T:A	2.93564e-13	-0.688359	1.06219
57020445	chr12:57020445:A:T	1.04051e-13	-3.34252e-10	-0.663382
57020556	chr12:57020556:A:T	5.83431e-14	-0.993751	-0.248172
57020798	chr12:57020798:G:A	1.84831e-13	-0.81578	0.726956
57021098	chr12:57021098:T:C	6.33473e-14	-3.34252e-10	-1.15963
57021175	chr12:57021175:T:C	1.67558e-13	-0.861435	0.674501
57021211	chr12:57021211:T:C	2.40842e-13	0.175877	-4.01236e-10
57022523	chr12:57022523:A:G	1.18402e-13	-3.34252e-10	-0.534179
57022631	chr12:57022631:C:T	5.13188e-14	-3.34252e-10	-1.37021
57022718	chr12:57022718:G:A	1.27626e-13	-3.34252e-10	-0.459163
57025983	chr12:57025983:C:A	5.05767e-14	-3.34252e-10	-1.38477
57027071	chr12:57027071:G:T	2.42553e-14	-0.924395	-1.19524
57027352	chr12:57027352:G:A	4.8997e-14	-3.34252e-10	-1.4165
57027495	chr12:57027495:C:T	2.28238e-13	-0.735974	0.858097
57027681	chr12:57027681:G:C	8.99044e-14	-0.809517	-4.01236e-10
57027825	chr12:57027825:A:G	4.98853e-14	-3.34252e-10	-1.39854
57027870	chr12:57027870:TAAAG:T	1.23161e-13	-3.34252e-10	-0.494772
57028861	chr12:57028861:T:G	4.95884e-14	-3.34252e-10	-1.40451
57029038	chr12:57029038:G:A	5.8169e-14	-3.34252e-10	-1.24491
57029150	chr12:57029150:G:A	1.9758e-13	-0.547101	0.524983
57029218	chr12:57029218:G:A	7.13196e-14	-3.34252e-10	-1.04109
57029413	chr12:57029413:T:C	7.45463e-14	-0.90049	-0.0963535
57029930	chr12:57029930:C:G	2.26277e-14	-1.03875	-1.15034
57030064	chr12:57030064:T:C	2.15723e-13	-0.735137	0.800869
57030188	chr12:57030188:G:A	5.66543e-13	1.03129	-4.01236e-10
57030469	chr12:57030469:G:A	2.46803e-14	-2.10226	-4.01236e-10
57030568	chr12:57030568:G:GGGCAA	7.31805e-14	-3.34252e-10	-1.01534
57031362	chr12:57031362:C:T	2.37534e-13	-0.632257	0.794305
57032063	chr12:57032063:C:T	8.42173e-14	-3.34252e-10	-0.874864
57032181	chr12:57032181:C:T	2.22055e-13	-0.630232	0.724894
57032793	chr12:57032793:A:C	2.24913e-13	-3.34252e-10	0.107448
57033189	chr12:57033189:A:C	1.23256e-13	-0.494003	-4.01236e-10
57033516	chr12:57033516:C:T	3.68396e-14	-1.70169	-4.01236e-10
57033543	chr12:57033543:G:C	2.26624e-13	-0.645264	0.760293
57033807	chr12:57033807:T:A	2.16326e-13	-0.698026	0.766549
57033948	chr12:57033948:C:T	4.93219e-14	-3.34252e-10	-1.4099
57034389	chr12:57034389:A:G	3.17472e-13	-0.582509	1.03464
57034427	chr12:57034427:C:G	8.88037e-14	-3.34252e-10	-0.821836
57034569	chr12:57034569:A:G	6.6785e-15	-1.99829	-1.41108
57034944	chr12:57034944:T:C	7.03283e-14	-0.0493497	-1.00574
57034997	chr12:57034997:A:T	5.22229e-14	-3.34252e-10	-1.35274
57035293	chr12:57035293:C:T	4.93899e-14	-3.34252e-10	-1.40852
57035471	chr12:57035471:A:C	1.42533e-13	-0.348694	-4.01236e-10
57035547	chr12:57035547:A:G	7.61481e-14	-0.912993	-0.0625915
57035801	chr12:57035801:G:A	2.72603e-13	0.120433	0.179319
57036164	chr12:57036164:G:A	5.50907e-14	-3.34252e-10	-1.29928
57036191	chr12:57036191:T:C	3.80668e-13	2.02586	-1.3922
57036537	chr12:57036537:C:T	1.89287e-14	-1.42811	-0.939478
57036750	chr12:57036750:CCT:C	2.61601e-13	-0.62681	0.885367
57037528	chr12:57037528:T:G	7.92347e-14	-3.34252e-10	-0.93585
57037618	chr12:57037618:C:T	1.90021e-13	-0.0611295	-4.01236e-10
57038233	chr12:57038233:C:T	1.45117e-13	-0.330723	-4.01236e-10
57038792	chr12:57038792:C:T	1.23496e-13	-3.34252e-10	-0.492055
57038825	chr12:57038825:C:G	5.06065e-14	-3.34252e-10	-1.38418
57039936	chr12:57039936:A:G	1.96275e-13	0.0167638	-0.0455139
57040067	chr12:57040067:C:T	2.33739e-13	0.126027	0.0199145
57040534	chr12:57040534:G:A	8.04095e-14	-0.921132	-4.01236e-10
57041268	chr12:57041268:A:G	1.96326e-13	-0.0284868	-4.01236e-10
57041338	chr12:57041338:G:A	5.89066e-14	-0.732924	-0.499388
57042268	chr12:57042268:T:C	4.92367e-14	-1.41162	-4.01236e-10
57042544	chr12:57042544:A:C	7.11399e-14	-3.34252e-10	-1.04362
57042645	chr12:57042645:T:C	2.22305e-13	-0.6014	0.697185
57042961	chr12:57042961:C:T	2.50456e-13	-0.518509	0.733529
57043805	chr12:57043805:A:G	1.84532e-13	-3.34252e-10	-0.0904435
57044571	chr12:57044571:T:C	6.08449e-14	-3.34252e-10	-1.19994
57044740	chr12:57044740:A:G	1.14424e-13	-3.34252e-10	-0.568353
57044874	chr12:57044874:T:G	7.74573e-15	-2.04855	-1.21257
57045433	chr12:57045433:T:C	8.61141e-14	-0.694676	-0.157916
57045885	chr12:57045885:G:GC	1.89956e-14	-1.10835	-1.2557
57046293	chr12:57046293:C:T	1.52045e-13	0.0452406	-0.329326
57048275	chr12:57048275:C:G	7.13679e-14	-3.34252e-10	-1.04042
57048355	chr12:57048355:A:G	8.3832e-14	-0.6803	-0.19915
57048397	chr12:57048397:A:G	2.98342e-13	-0.478819	0.868795
57048782	chr12:57048782:A:C	8.27436e-14	-0.723385	-0.169133
57048984	chr12:57048984:T:G	2.76771e-13	0.314925	-4.01236e-10
57049152	chr12:57049152:G:A	1.39205e-13	-0.372315	-4.01236e-10
57049333	chr12:57049333:G:T	8.41585e-14	-0.706429	-0.169133
57049503	chr12:57049503:A:C	1.96715e-13	-0.445943	0.419436
57049508	chr12:57049508:C:G	2.41251e-13	-0.528547	0.706121
57050203	chr12:57050203:C:T	6.85479e-14	-3.34252e-10	-1.08073
57050783	chr12:57050783:C:T	1.45629e-14	-1.49945	-1.13033
57050790	chr12:57050790:A:G	2.38193e-13	-0.534326	0.699142
57051458	chr12:57051458:C:T	7.62419e-14	-3.34252e-10	-0.974353
57052061	chr12:57052061:A:C	6.6949e-13	-0.020379	1.21863
57052089	chr12:57052089:C:T	2.59724e-13	1.56142	-1.31006
57052203	chr12:57052203:A:G	4.87606e-13	2.1762	-1.29496
57053027	chr12:57053027:A:T	7.25328e-14	-0.761733	-0.262493
57053071	chr12:57053071:T:A	6.22931e-14	-3.34252e-10	-1.17641
57053540	chr12:57053540:G:A	5.54156e-14	-3.34252e-10	-1.2934
57053583	chr12:57053583:G:A	5.17863e-14	-3.34252e-10	-1.36114
57053916	chr12:57053916:C:T	7.08681e-14	-3.34252e-10	-1.04744
57054235	chr12:57054235:G:GT	9.18538e-14	-3.34252e-10	-0.788067
57054265	chr12:57054265:CTA:C	7.03108e-13	1.24725	-4.01236e-10
57054307	chr12:57054307:G:A	2.87512e-13	-0.44362	0.79662
57055015	chr12:57055015:T:C	8.9699e-14	-0.811804	-4.01236e-10
57055051	chr12:57055051:T:C	1.1312e-13	-0.579814	-4.01236e-10
57055827	chr12:57055827:T:G	2.10225e-13	-0.560413	0.600329
57055922	chr12:57055922:T:C	8.15592e-14	-0.720166	-0.186769
57056027	chr12:57056027:C:T	5.67056e-13	-0.593034	1.62523
57058793	chr12:57058793:G:T	7.06477e-14	-3.34252e-10	-1.05056
57058864	chr12:57058864:A:C	2.50223e-14	-2.0885	-4.01236e-10
57058883	chr12:57058883:T:C	5.78655e-14	-3.34252e-10	-1.25014
57059241	chr12:57059241:A:C	6.07488e-14	-3.34252e-10	-1.20152
57059384	chr12:57059384:C:T	5.08666e-14	-3.34252e-10	-1.37906
57059420	chr12:57059420:T:C	7.88178e-15	-2.06757	-1.17615
57059593	chr12:57059593:C:T	4.90415e-14	-3.34252e-10	-1.4156
57060096	chr12:57060096:T:C	6.73955e-14	-3.34252e-10	-1.09769
57062037	chr12:57062037:A:G	2.46838e-14	-2.10212	-4.01236e-10
57062360	chr12:57062360:G:A	2.47183e-14	-2.10072	-4.01236e-10
57062511	chr12:57062511:T:C	1.80169e-13	-0.114371	-4.01236e-10
57063737	chr12:57063737:G:A	5.56787e-14	-3.34252e-10	-1.28867
57063879	chr12:57063879:AG:A	6.95221e-14	-0.234123	-0.832497
57064176	chr12:57064176:T:C	1.30385e-13	0.174085	-0.611855
57064891	chr12:57064891:C:A	6.83691e-14	-3.34252e-10	-1.08334
57065426	chr12:57065426:C:T	8.02931e-14	-0.661091	-0.26149
57065849	chr12:57065849:AC:A	6.84301e-14	-3.34252e-10	-1.08245
57066236	chr12:57066236:G:C	7.97008e-14	0.0963206	-1.02631
57066765	chr12:57066765:ACTGGTGGGAGATAATTGAATCATGGGGGCAGTTGCCCTCATAC:A	5.04679e-14	-3.34252e-10	-1.38693
57066899	chr12:57066899:T:C	6.19386e-15	-2.09755	-1.38715
57067245	chr12:57067245:A:G	3.09481e-14	-1.87595	-4.01236e-10
57067467	chr12:57067467:T:TAAG	2.46087e-13	-0.411629	0.609051
57067785	chr12:57067785:C:T	7.98491e-14	-3.34252e-10	-0.928126
57068075	chr12:57068075:A:AT	2.50738e-13	-0.394406	0.610549
57068242	chr12:57068242:C:T	2.484e-13	-0.402274	0.609051
57068412	chr12:57068412:T:G	1.87526e-14	-1.18458	-1.19235
57069171	chr12:57069171:C:T	1.02154e-13	-0.518477	-0.163311
57070238	chr12:57070238:G:GATTA	2.52329e-13	-0.387886	0.610356
57070533	chr12:57070533:A:G	9.64504e-14	-0.53588	-0.203355
57070902	chr12:57070902:C:CA	2.52686e-14	-1.66401	-0.414692
57072028	chr12:57072028:C:T	7.76716e-14	-3.34252e-10	-0.955774
57072135	chr12:57072135:G:A	1.90634e-14	-1.07536	-1.28513
57072817	chr12:57072817:T:G	5.703e-14	-3.34252e-10	-1.26469
57073060	chr12:57073060:G:A	9.89742e-14	-0.511773	-0.201632
57073397	chr12:57073397:T:C	4.92063e-14	-1.41224	-4.01236e-10
57073472	chr12:57073472:G:A	3.03591e-13	-0.323073	0.730489
57074115	chr12:57074115:T:C	5.99509e-14	-0.631852	-0.582887
57074451	chr12:57074451:T:C	8.18325e-14	-3.34252e-10	-0.90359
57074908	chr12:57074908:T:C	1.9725e-13	-0.0237917	-4.01236e-10
57074935	chr12:57074935:A:G	1.65797e-14	-1.12674	-1.37335
57075028	chr12:57075028:G:A	1.29023e-13	0.183026	-0.631296
57075113	chr12:57075113:G:A	6.47854e-14	-3.34252e-10	-1.13718
57076174	chr12:57076174:TATCCAACCAACAGTACAAA:T	3.29698e-14	-1.81267	-4.01236e-10
57077358	chr12:57077358:C:T	4.89837e-14	-3.34252e-10	-1.41678
57077987	chr12:57077987:CAGG:C	6.74936e-14	-3.34252e-10	-1.09623
57078761	chr12:57078761:C:T	2.59643e-14	-2.05154	-4.01236e-10
57080230	chr12:57080230:T:C	2.66034e-13	-0.429825	0.705185
57080244	chr12:57080244:G:A	8.13569e-14	-0.909419	-4.01236e-10
57080617	chr12:57080617:T:C	7.86745e-14	-0.942945	-4.01236e-10
57080752	chr12:57080752:A:G	2.55222e-14	-2.06872	-4.01236e-10
57080769	chr12:57080769:T:G	2.73273e-13	-0.414556	0.716762
57080899	chr12:57080899:A:G	5.24554e-14	-3.34252e-10	-1.3483
57080943	chr12:57080943:G:A	5.00102e-14	-3.34252e-10	-1.39604
57082408	chr12:57082408:T:C	5.29383e-13	-3.34252e-10	0.963447
57083054	chr12:57083054:T:C	6.75122e-14	-3.34252e-10	-1.09596
57083273	chr12:57083273:T:C	3.76646e-14	-1.54189	-0.137656
57083395	chr12:57083395:A:G	5.57033e-14	-3.34252e-10	-1.28823
57083411	chr12:57083411:T:C	5.92279e-14	-3.34252e-10	-1.22687
57084384	chr12:57084384:A:C	1.92119e-14	-1.09588	-1.25685
57084925	chr12:57084925:A:G	3.975e-14	-0.825663	-0.799992
57085047	chr12:57085047:C:T	2.58397e-13	0.246232	-4.01236e-10
57085986	chr12:57085986:G:C	1.02643e-13	-3.34252e-10	-0.677012
57086197	chr12:57086197:G:C	5.98792e-14	-3.34252e-10	-1.21594
57086570	chr12:57086570:T:C	1.46213e-14	-1.45646	-1.16933
57087194	chr12:57087194:G:T	4.71775e-14	-1.52589	0.0715445
57087395	chr12:57087395:G:A	8.55836e-14	-3.34252e-10	-0.858771
57087414	chr12:57087414:G:C	8.83919e-14	-3.34252e-10	-0.826484
57087689	chr12:57087689:G:A	9.24341e-14	-3.34252e-10	-0.781768
57088469	chr12:57088469:G:A	7.50414e-14	0.143564	-1.13379
57088942	chr12:57088942:C:T	3.92145e-14	-1.589	-0.0502188
57091105	chr12:57091105:CTT:C	7.12014e-14	-3.34252e-10	-1.04275
57092147	chr12:57092147:CA:C	5.2862e-14	-3.34252e-10	-1.34058
57092250	chr12:57092250:A:C	2.25531e-12	-0.293757	2.70654
57092495	chr12:57092495:G:A	1.12066e-13	0.359494	-0.948669
57093994	chr12:57093994:G:C	2.54766e-14	-2.0705	-4.01236e-10
57094510	chr12:57094510:A:T	1.2476e-14	-1.36765	-1.41681
57094924	chr12:57094924:C:T	5.8976e-14	-1.23113	-4.01236e-10
57095833	chr12:57095833:T:C	4.21014e-14	-1.56818	-4.01236e-10
57095865	chr12:57095865:C:T	7.15238e-15	-2.0531	-1.28772
57095926	chr12:57095926:T:C	1.30309e-13	-2.06375	1.6254
57096045	chr12:57096045:C:T	3.60131e-13	-1.49689	2.07509
57096317	chr12:57096317:T:C	5.98996e-15	-2.10114	-1.41704
57096375	chr12:57096375:A:G	7.27613e-14	-3.34252e-10	-1.02108
57097991	chr12:57097991:G:A	8.05717e-14	-1.07137	0.152253
57098525	chr12:57098525:G:A	5.06414e-14	-3.34252e-10	-1.38349
57098962	chr12:57098962:G:A	1.95412e-13	-0.85838	0.825225
57099126	chr12:57099126:AGGAAGGGAGGT:A	7.98729e-14	-3.34252e-10	-0.927827
57099213	chr12:57099213:G:A	1.92077e-14	-0.992937	-1.36002
57099758	chr12:57099758:T:G	2.57463e-14	-2.05997	-4.01236e-10
57099944	chr12:57099944:T:G	8.54329e-14	-2.10119	1.24065
57100311	chr12:57100311:G:A	4.99703e-14	-3.34252e-10	-1.39683
57101137	chr12:57101137:G:A	6.05673e-14	-3.34252e-10	-1.20451
57101503	chr12:57101503:T:G	7.55295e-14	-3.34252e-10	-0.983741
57102172	chr12:57102172:C:T	6.72899e-14	-3.34252e-10	-1.09925
57102181	chr12:57102181:G:A	7.43347e-14	-3.34252e-10	-0.999686
57102615	chr12:57102615:C:T	6.5142e-14	-3.34252e-10	-1.13169
57102681	chr12:57102681:A:ACTT	6.1969e-14	-3.34252e-10	-1.18163
57103222	chr12:57103222:T:C	3.38553e-13	-2.03248	2.5489
57103279	chr12:57103279:T:C	6.59288e-15	-2.0265	-1.39577
57103312	chr12:57103312:C:T	5.45799e-14	-3.34252e-10	-1.3086
57103388	chr12:57103388:T:C	1.26227e-14	-1.37091	-1.40186
57103392	chr12:57103392:T:G	1.01755e-13	-3.34252e-10	-0.685701
57104033	chr12:57104033:G:A	5.45142e-14	-3.34252e-10	-1.3098
57104252	chr12:57104252:C:G	6.19874e-14	-3.34252e-10	-1.18133
57105435	chr12:57105435:T:C	8.84634e-14	-3.34252e-10	-0.825676
57105459	chr12:57105459:G:A	5.29289e-14	-3.34252e-10	-1.33931
57105833	chr12:57105833:C:T	4.92569e-14	-3.34252e-10	-1.41122
57105915	chr12:57105915:A:G	6.01015e-14	-1.21223	-4.01236e-10
57108347	chr12:57108347:G:A	5.32444e-14	-3.34252e-10	-1.33337
57108477	chr12:57108477:T:C	1.09764e-13	-3.34252e-10	-0.609936
57108970	chr12:57108970:G:A	5.26105e-14	-3.34252e-10	-1.34535
57109015	chr12:57109015:A:G	4.93836e-14	-3.34252e-10	-1.40865
57109198	chr12:57109198:C:T	1.08388e-14	-2.02762	-0.897518
57109992	chr12:57109992:C:T	8.35327e-14	-1.90846	1.02544
57110414	chr12:57110414:G:T	2.81381e-14	-1.97114	-4.01236e-10
57110746	chr12:57110746:T:C	1.35301e-14	-2.00431	-0.699039
57110933	chr12:57110933:G:T	5.00118e-14	-3.34252e-10	-1.39601
57111241	chr12:57111241:T:TCCA	5.53539e-14	-3.34252e-10	-1.29452
57111665	chr12:57111665:C:G	1.53242e-13	-3.34252e-10	-0.276244
57111708	chr12:57111708:C:T	5.19286e-14	-3.34252e-10	-1.3584
57112567	chr12:57112567:A:G	4.24331e-14	-1.56034	-4.01236e-10
57112873	chr12:57112873:G:A	4.92591e-14	-3.34252e-10	-1.41117
57112918	chr12:57112918:G:A	9.91179e-14	-3.34252e-10	-0.711954
57112933	chr12:57112933:C:T	5.27677e-14	-3.34252e-10	-1.34236
57113122	chr12:57113122:C:T	6.86793e-15	-1.97611	-1.40529
57113547	chr12:57113547:A:G	2.13752e-13	-3.34252e-10	0.056553
57113809	chr12:57113809:G:A	7.40893e-14	-3.34252e-10	-1.00299
57114018	chr12:57114018:G:C	5.06448e-14	-3.34252e-10	-1.38343
57115272	chr12:57115272:T:C	1.05256e-14	-1.54934	-1.40511
57115319	chr12:57115319:C:T	1.81976e-14	-1.47386	-0.933114
57116334	chr12:57116334:A:C	6.12496e-13	-3.34252e-10	1.10928
57116526	chr12:57116526:T:C	1.18883e-14	-1.43111	-1.4016
57116538	chr12:57116538:C:T	2.49421e-14	-2.09171	-4.01236e-10
57116851	chr12:57116851:G:A	7.56963e-14	-3.34252e-10	-0.981536
57116878	chr12:57116878:C:T	1.7738e-14	-1.04275	-1.3898
57118271	chr12:57118271:C:A	2.75065e-14	-1.99384	-4.01236e-10
57118687	chr12:57118687:C:G	2.51162e-14	-1.78747	-0.297278
57119076	chr12:57119076:C:G	8.8118e-14	-3.34252e-10	-0.829588
57119227	chr12:57119227:T:C	3.21373e-13	-3.34252e-10	0.464338
57119465	chr12:57119465:G:C	2.99446e-14	-1.90892	-4.01236e-10
57120083	chr12:57120083:A:G	7.50866e-15	-1.87975	-1.41246
57120176	chr12:57120176:C:T	5.03763e-14	-3.34252e-10	-1.38874
57120787	chr12:57120787:C:T	5.92436e-14	-3.34252e-10	-1.22661
57120978	chr12:57120978:A:G	1.45751e-13	-3.34252e-10	-0.326367
57121580	chr12:57121580:A:G	6.79575e-15	-2.00689	-1.38507
57121830	chr12:57121830:TTTAA:T	1.29824e-13	-3.34252e-10	-0.442086
57121986	chr12:57121986:T:C	7.02112e-15	-2.03005	-1.32929
57122021	chr12:57122021:T:G	7.27534e-15	-2.05923	-1.26455
57122248	chr12:57122248:A:G	8.7343e-14	-3.34252e-10	-0.838421
57122641	chr12:57122641:T:C	9.24827e-14	-3.34252e-10	-0.781243
57123149	chr12:57123149:C:T	2.57971e-14	-2.058	-4.01236e-10
57123150	chr12:57123150:G:A	2.72345e-12	3.60877	-1.00738
57123517	chr12:57123517:T:C	4.93564e-14	-3.34252e-10	-1.4092
57123996	chr12:57123996:G:C	3.73359e-13	-3.34252e-10	0.614276
57124428	chr12:57124428:GCA:G	1.43094e-14	-2.0776	-0.569741
57125332	chr12:57125332:G:A	9.70296e-15	-1.94872	-1.08711
57125911	chr12:57125911:G:C	7.12016e-15	-1.97262	-1.37272
57125915	chr12:57125915:T:C	2.31715e-14	-2.01613	-0.149208
57126043	chr12:57126043:C:T	1.54154e-14	-2.08915	-0.483741
57126175	chr12:57126175:C:T	5.13656e-14	-3.34252e-10	-1.3693
57126487	chr12:57126487:A:C	5.58318e-14	-3.34252e-10	-1.28592
57126652	chr12:57126652:G:A	3.73558e-13	-3.34252e-10	0.614809
57126705	chr12:57126705:G:C	9.3244e-15	-2.002	-1.07363
57126751	chr12:57126751:C:T	4.91945e-14	-3.34252e-10	-1.41248
57126873	chr12:57126873:C:T	6.02598e-14	-3.34252e-10	-1.2096
57126892	chr12:57126892:T:C	4.89723e-14	-3.34252e-10	-1.41701
57126946	chr12:57126946:G:A	6.14411e-14	-3.34252e-10	-1.19018
57126984	chr12:57126984:G:T	2.0553e-13	0.0173283	-4.01236e-10
57127390	chr12:57127390:G:A	3.74255e-13	-3.34252e-10	0.616674
57127526	chr12:57127526:A:G	6.20532e-14	-3.34252e-10	-1.18027
57127968	chr12:57127968:C:T	4.90137e-14	-3.34252e-10	-1.41616
57128148	chr12:57128148:T:A	4.9e-14	-3.34252e-10	-1.41644
57128198	chr12:57128198:A:AC	6.10672e-13	-3.34252e-10	1.1063
57128202	chr12:57128202:G:GCCCTCCTCT	6.20977e-13	-3.34252e-10	1.12303
57128566	chr12:57128566:A:T	5.19404e-14	-3.34252e-10	-1.35817
57129349	chr12:57129349:G:A	3.47877e-14	-0.346098	-1.4129
57130316	chr12:57130316:T:G	2.32203e-14	-2.10048	-0.062756
57130325	chr12:57130325:T:C	6.49118e-15	-2.02142	-1.4164
57131282	chr12:57131282:T:A	3.18273e-14	-1.84794	-4.01236e-10
57131310	chr12:57131310:G:A	2.41641e-14	-1.96233	-0.161063
57131595	chr12:57131595:C:T	1.10396e-13	-3.34252e-10	-0.604188
57131712	chr12:57131712:G:A	5.09519e-14	-3.34252e-10	-1.37738
57132516	chr12:57132516:G:A	5.54538e-14	-1.29271	-4.01236e-10
57132679	chr12:57132679:C:T	3.12264e-13	-3.34252e-10	0.435584
57132863	chr12:57132863:G:A	8.39271e-15	-1.88295	-1.29796
57133500	chr12:57133500:T:C	1.0041e-14	-2.03577	-0.965817
57134414	chr12:57134414:G:A	2.77661e-14	-2.04927	0.0648235
57134766	chr12:57134766:G:A	5.2427e-14	-3.34252e-10	-1.34884
57134790	chr12:57134790:C:T	5.57395e-13	-3.34252e-10	1.01501
57135660	chr12:57135660:C:T	1.81082e-14	-1.92062	-0.491279
57135834	chr12:57135834:G:A	5.46086e-14	-3.34252e-10	-1.30807
57136558	chr12:57136558:C:A	9.3185e-15	-2.0998	-0.976462
57136757	chr12:57136757:G:A	3.96151e-13	-3.34252e-10	0.67353
57136887	chr12:57136887:T:C	6.06254e-14	-1.7253	0.521745
57137031	chr12:57137031:T:C	4.56579e-14	-1.8218	0.334715
57137667	chr12:57137667:A:G	6.04933e-14	-1.8532	0.64747
57138055	chr12:57138055:A:G	5.0775e-14	-3.34252e-10	-1.38086
57138147	chr12:57138147:G:A	2.84756e-14	-1.95922	-4.01236e-10
57138168	chr12:57138168:C:T	1.2228e-13	-3.34252e-10	-0.501952
57138780	chr12:57138780:G:A	5.99943e-15	-2.10017	-1.41643
57138808	chr12:57138808:C:T	6.02727e-14	-3.34252e-10	-1.20939
57138886	chr12:57138886:T:C	7.24513e-14	-3.34252e-10	-1.02535
57138966	chr12:57138966:G:C	4.03419e-14	-1.77406	0.163186
57139687	chr12:57139687:G:A	2.71577e-14	-2.0066	-4.01236e-10
57139907	chr12:57139907:C:A	6.85054e-14	-1.80986	0.728509
57140687	chr12:57140687:G:A	6.10792e-14	-1.85526	0.65917
57140858	chr12:57140858:G:A	6.44151e-14	-1.85926	0.716342
57140985	chr12:57140985:C:T	9.75164e-14	-3.34252e-10	-0.728244
57141129	chr12:57141129:G:A	7.54006e-14	-1.78229	0.796843
57142409	chr12:57142409:T:A	5.80727e-14	-3.34252e-10	-1.24657
57143206	chr12:57143206:G:A	2.75145e-14	-1.99355	-4.01236e-10
57143430	chr12:57143430:C:T	4.50381e-13	-3.34252e-10	0.801829
57145299	chr12:57145299:C:T	9.33908e-14	-0.771472	-4.01236e-10
57146051	chr12:57146051:G:A	5.51587e-14	-1.29805	-4.01236e-10
57146221	chr12:57146221:TA:T	5.62253e-14	-1.36154	0.0826475
57146589	chr12:57146589:C:T	2.50418e-14	-2.08772	-4.01236e-10
57146624	chr12:57146624:C:T	4.9524e-14	-3.34252e-10	-1.40581
57146781	chr12:57146781:T:G	1.08448e-13	-3.34252e-10	-0.621998
57146848	chr12:57146848:A:G	1.11328e-13	-3.34252e-10	-0.595782
57146968	chr12:57146968:C:G	4.8282e-14	-1.4336	0.0023966
57147010	chr12:57147010:A:G	7.70655e-14	-3.34252e-10	-0.963609
57147399	chr12:57147399:C:T	5.30169e-13	-3.34252e-10	0.964931
57147482	chr12:57147482:C:T	1.80071e-14	-2.05072	-0.366781
57147969	chr12:57147969:C:T	5.54302e-14	-3.34252e-10	-1.29314
57148012	chr12:57148012:G:A	2.16523e-13	0.0694302	-4.01236e-10
57148095	chr12:57148095:T:C	5.75914e-14	-3.34252e-10	-1.25489
57148289	chr12:57148289:A:G	5.88656e-14	-3.34252e-10	-1.23301
57149010	chr12:57149010:A:G	6.05533e-14	-3.34252e-10	-1.20474
57149470	chr12:57149470:C:T	5.71388e-14	-3.34252e-10	-1.26278
57149473	chr12:57149473:C:T	5.71388e-14	-3.34252e-10	-1.26278
57149789	chr12:57149789:C:T	1.36487e-14	-2.08048	-0.614138
57149910	chr12:57149910:T:C	5.0004e-14	-3.34252e-10	-1.39616
57150157	chr12:57150157:G:A	9.03447e-14	-3.34252e-10	-0.804632
57150708	chr12:57150708:T:C	5.06372e-14	-3.34252e-10	-1.38358
57151148	chr12:57151148:A:G	1.04967e-14	-1.54605	-1.41115
57151245	chr12:57151245:T:C	5.05198e-14	-3.34252e-10	-1.3859
57151748	chr12:57151748:G:A	5.0258e-14	-2.09979	0.708698
57151802	chr12:57151802:T:C	5.00632e-14	-3.34252e-10	-1.39498
57151973	chr12:57151973:G:A	1.03238e-14	-1.88063	-1.09318
57152239	chr12:57152239:G:A	7.13128e-13	-3.34252e-10	1.2614
57152706	chr12:57152706:CT:C	4.71975e-13	-3.34252e-10	0.848662
57153922	chr12:57153922:A:C	5.30381e-14	-3.34252e-10	-1.33725
57153966	chr12:57153966:T:C	2.52485e-14	-2.0795	-4.01236e-10
57154386	chr12:57154386:G:A	6.57376e-14	-3.34252e-10	-1.12259
57154581	chr12:57154581:T:C	5.68716e-13	-3.34252e-10	1.03512
57154683	chr12:57154683:C:T	7.52319e-15	-2.04695	-1.24332
57155006	chr12:57155006:GA:G	4.99223e-14	-3.34252e-10	-1.3978
57155077	chr12:57155077:T:G	6.6863e-14	-0.306264	-0.799355
57157232	chr12:57157232:G:C	8.30349e-14	-3.34252e-10	-0.889003
57158696	chr12:57158696:C:T	7.90825e-14	-3.34252e-10	-0.937772
57158819	chr12:57158819:G:A	5.9319e-14	-3.34252e-10	-1.22533
57159216	chr12:57159216:C:T	7.55918e-14	-2.062	1.07909
57160569	chr12:57160569:C:T	5.9319e-14	-3.34252e-10	-1.22533
57161190	chr12:57161190:TG:T	6.66739e-14	-3.34252e-10	-1.10845
57161245	chr12:57161245:G:A	9.71574e-14	-2.08427	1.35234
57161492	chr12:57161492:C:T	5.7918e-14	-3.34252e-10	-1.24924
57161987	chr12:57161987:G:A	9.06982e-13	-3.34252e-10	1.50186
57162306	chr12:57162306:T:C	1.941e-13	-3.34252e-10	-0.0398906
57162453	chr12:57162453:C:T	5.47718e-12	-3.34252e-10	3.30008
57163047	chr12:57163047:G:A	5.68804e-14	-3.34252e-10	-1.26731
57163820	chr12:57163820:T:C	1.16091e-13	-3.34252e-10	-0.553891
57164147	chr12:57164147:G:A	6.29864e-14	-3.34252e-10	-1.16535
57164817	chr12:57164817:G:T	5.89027e-14	-3.34252e-10	-1.23238
57165351	chr12:57165351:T:G	8.37294e-14	-3.34252e-10	-0.880674
57165455	chr12:57165455:C:T	1.74851e-13	-3.34252e-10	-0.144327
57165515	chr12:57165515:G:A	7.88013e-14	-3.34252e-10	-0.941335
57166026	chr12:57166026:G:A	2.35349e-14	-1.0174	-1.13238
57166406	chr12:57166406:A:T	1.57155e-13	-3.34252e-10	-0.251029
57167160	chr12:57167160:T:C	8.00603e-14	-3.34252e-10	-0.925485
57167596	chr12:57167596:G:T	2.21511e-14	-1.05666	-1.15372
57168137	chr12:57168137:T:G	3.44604e-14	-0.500738	-1.26772
57168210	chr12:57168210:C:T	3.81253e-14	-1.66739	-4.01236e-10
57168889	chr12:57168889:G:A	1.0197e-14	-1.62714	-1.35903
57169504	chr12:57169504:G:A	5.04334e-14	-3.34252e-10	-1.38761
57169511	chr12:57169511:A:G	3.31697e-13	-3.34252e-10	0.495956
57169519	chr12:57169519:C:T	4.93451e-14	-3.34252e-10	-1.40943
57170695	chr12:57170695:C:T	8.6202e-15	-2.07191	-1.08225
57172509	chr12:57172509:G:A	2.9942e-13	0.393583	-4.01236e-10
57173146	chr12:57173146:G:A	9.64048e-14	-3.34252e-10	-0.739708
57173397	chr12:57173397:G:T	1.86758e-14	-1.08519	-1.29584
57173820	chr12:57173820:T:C	1.73792e-13	-3.34252e-10	-0.150407
57174894	chr12:57174894:G:A	2.01839e-13	-3.34252e-10	-0.000792776
57175009	chr12:57175009:G:A	9.01369e-14	-3.34252e-10	-0.806934
57175044	chr12:57175044:G:A	4.90314e-14	-3.34252e-10	-1.4158
57175683	chr12:57175683:C:T	6.40436e-14	-3.34252e-10	-1.1487
57175695	chr12:57175695:C:T	7.48418e-15	-1.94949	-1.34598
57176397	chr12:57176397:G:A	6.48661e-14	-3.34252e-10	-1.13594
57176442	chr12:57176442:G:A	6.12402e-14	-3.34252e-10	-1.19346
57177541	chr12:57177541:C:T	2.47635e-13	-3.34252e-10	0.203691
57177783	chr12:57177783:G:A	6.73513e-13	-3.34252e-10	1.20424
57180963	chr12:57180963:G:A	5.16257e-14	-3.34252e-10	-1.36424
57181134	chr12:57181134:C:T	4.92495e-14	-3.34252e-10	-1.41137
57181327	chr12:57181327:C:G	1.19844e-13	-3.34252e-10	-0.522077
57182303	chr12:57182303:A:G	2.15377e-14	-0.842969	-1.39549
57182545	chr12:57182545:C:T	1.1328e-13	-3.34252e-10	-0.578405
57182546	chr12:57182546:G:A	4.91392e-14	-3.34252e-10	-1.41361
57182634	chr12:57182634:C:T	2.8592e-14	-1.11755	-0.837585
57182709	chr12:57182709:G:A	8.25717e-15	-2.03419	-1.163
57183757	chr12:57183757:C:T	1.43872e-13	-3.34252e-10	-0.33934
57183939	chr12:57183939:G:A	6.17458e-14	-3.34252e-10	-1.18524
57183973	chr12:57183973:G:A	6.17601e-14	-3.34252e-10	-1.18501
57184089	chr12:57184089:C:T	1.54576e-13	-0.267576	-4.01236e-10
57184505	chr12:57184505:C:T	2.29867e-14	-1.12083	-1.05252
57184796	chr12:57184796:C:T	1.00589e-13	-3.34252e-10	-0.697221
57184890	chr12:57184890:G:A	2.78758e-14	-1.98051	-4.01236e-10
57185538	chr12:57185538:C:T	5.09451e-14	-3.34252e-10	-1.37752
57185637	chr12:57185637:C:T	4.70374e-14	-1.45732	-4.01236e-10
57185652	chr12:57185652:C:T	5.05397e-14	-3.34252e-10	-1.3855
57185874	chr12:57185874:C:T	9.52343e-14	-3.34252e-10	-0.751924
57185944	chr12:57185944:A:T	2.66576e-14	-0.91329	-1.1119
57186452	chr12:57186452:C:T	1.18886e-13	-3.34252e-10	-0.530102
57186521	chr12:57186521:T:C	4.51502e-12	-3.34252e-10	3.1069
57186595	chr12:57186595:A:G	1.33371e-13	-3.34252e-10	-0.41513
57186631	chr12:57186631:T:C	2.23999e-14	-0.86219	-1.33702
57186739	chr12:57186739:A:G	2.11078e-14	-0.900844	-1.35778
57187577	chr12:57187577:T:TC	3.15511e-14	-0.802595	-1.05406
57187914	chr12:57187914:C:T	1.70652e-13	-3.34252e-10	-0.168639
57187943	chr12:57187943:C:T	1.20221e-13	-3.34252e-10	-0.518932
57188174	chr12:57188174:C:A	1.28855e-13	-3.34252e-10	-0.449576
57189889	chr12:57189889:C:A	2.33295e-14	-0.985181	-1.17337
57189962	chr12:57189962:A:G	1.50315e-13	-3.34252e-10	-0.295529
57190070	chr12:57190070:C:T	2.46361e-13	0.198535	-4.01236e-10
57190097	chr12:57190097:T:C	5.07666e-14	-3.34252e-10	-1.38103
57190554	chr12:57190554:C:A	9.90261e-14	-3.34252e-10	-0.712881
57190715	chr12:57190715:C:T	6.6312e-14	-1.11389	-4.01236e-10
57190961	chr12:57190961:C:T	1.2263e-12	-3.34252e-10	1.80349
57192371	chr12:57192371:C:A	6.87132e-14	-1.26629	0.18797
57192718	chr12:57192718:G:A	5.67127e-14	-1.27027	-4.01236e-10
57194056	chr12:57194056:C:T	2.13792e-14	-0.849275	-1.39657
57194249	chr12:57194249:G:A	3.22689e-14	-2.09462	0.26046
57194344	chr12:57194344:C:T	8.54095e-15	-2.07744	-1.08596
57194540	chr12:57194540:C:T	5.55762e-14	-3.34252e-10	-1.29051
57194650	chr12:57194650:G:A	2.4611e-14	-2.08173	-0.0233385
57194708	chr12:57194708:C:T	3.19389e-14	-2.05394	0.209495
57195876	chr12:57195876:C:T	2.14294e-14	-0.99751	-1.24599
57196001	chr12:57196001:A:C	1.30221e-13	-3.34252e-10	-0.43903
57196840	chr12:57196840:G:A	4.35613e-14	-1.5341	-4.01236e-10
57196952	chr12:57196952:T:C	5.77287e-14	-3.34252e-10	-1.25251
57196975	chr12:57196975:C:T	1.29006e-14	-1.35646	-1.39454
57197014	chr12:57197014:C:T	2.34144e-14	-0.970803	-1.18411
57197443	chr12:57197443:T:C	1.95834e-14	-0.916539	-1.41704
57197675	chr12:57197675:C:T	2.12871e-14	-1.03137	-1.21879
57198709	chr12:57198709:C:T	7.94926e-14	-3.34252e-10	-0.9326
57198774	chr12:57198774:C:T	2.06061e-14	-0.894824	-1.38785
57198920	chr12:57198920:C:T	3.02323e-13	-3.34252e-10	0.403233
57199050	chr12:57199050:T:C	1.14827e-13	-0.56484	-4.01236e-10
57199126	chr12:57199126:G:A	4.31408e-14	-1.5438	-4.01236e-10
57199421	chr12:57199421:A:G	2.79927e-14	-1.97632	-4.01236e-10
57200111	chr12:57200111:A:G	1.09989e-14	-1.51246	-1.39801
57201197	chr12:57201197:C:T	3.44208e-14	-1.7696	-4.01236e-10
57201283	chr12:57201283:G:A	2.3413e-14	-0.792353	-1.36262
57201585	chr12:57201585:C:T	2.3797e-13	-3.34252e-10	0.16388
57201650	chr12:57201650:C:T	4.0729e-14	-1.60132	-4.01236e-10
57202269	chr12:57202269:A:G	1.16543e-13	0.174346	-0.724353
57202866	chr12:57202866:C:T	1.29517e-13	-3.34252e-10	-0.444455
57203072	chr12:57203072:T:C	5.04309e-14	-3.34252e-10	-1.38766
57203694	chr12:57203694:A:T	2.22724e-13	-3.34252e-10	0.0976678
57204135	chr12:57204135:C:T	1.39747e-14	-1.49802	-1.173
57206066	chr12:57206066:C:G	4.88273e-14	-2.09839	0.678412
57206183	chr12:57206183:A:T	5.97365e-14	-3.34252e-10	-1.21832
57206237	chr12:57206237:A:G	1.49368e-13	-3.34252e-10	-0.301853
57207930	chr12:57207930:C:A	5.13338e-14	-3.34252e-10	-1.36992
57208581	chr12:57208581:TAGA:T	2.83291e-14	-1.96437	-4.01236e-10
57208849	chr12:57208849:A:G	1.73658e-14	-1.45258	-1.00118
57209344	chr12:57209344:C:T	7.11324e-13	-3.34252e-10	1.25886
57209494	chr12:57209494:C:A	1.41853e-13	-3.34252e-10	-0.35347
57209540	chr12:57209540:C:T	3.06751e-13	0.417771	-4.01236e-10
57209634	chr12:57209634:A:G	1.21701e-13	0.751819	-1.25852
57209761	chr12:57209761:G:A	4.90053e-14	-3.34252e-10	-1.41634
57210410	chr12:57210410:T:C	2.21089e-13	-3.34252e-10	0.0903028
57210973	chr12:57210973:A:C	2.9245e-14	-1.93256	-4.01236e-10
57211632	chr12:57211632:C:T	6.65869e-14	-3.34252e-10	-1.10976
57212603	chr12:57212603:A:G	8.49062e-15	-1.78884	-1.38046
57212638	chr12:57212638:C:T	4.75584e-13	-3.34252e-10	0.856278
57213500	chr12:57213500:G:A	5.16273e-14	-3.34252e-10	-1.36421
57213700	chr12:57213700:A:G	1.00274e-13	-3.34252e-10	-0.700361
57213906	chr12:57213906:A:G	9.34289e-14	-3.34252e-10	-0.771064
57214154	chr12:57214154:A:G	1.4398e-13	-3.34252e-10	-0.338588
57214650	chr12:57214650:G:A	8.34233e-14	0.513242	-1.39758
57215577	chr12:57215577:G:A	2.29846e-13	-3.34252e-10	0.129144
57215614	chr12:57215614:C:T	4.9631e-14	-3.34252e-10	-1.40365
57215662	chr12:57215662:A:G	8.90084e-14	-3.34252e-10	-0.819533
57216251	chr12:57216251:A:C	2.01042e-13	-3.34252e-10	-0.00475133
57216466	chr12:57216466:G:C	1.20438e-13	0.878224	-1.39535
57216677	chr12:57216677:C:A	3.16447e-13	-3.34252e-10	0.448892
57217502	chr12:57217502:A:G	7.40556e-14	-0.457244	-0.546205
57218035	chr12:57218035:C:A	2.73606e-14	-1.99916	-4.01236e-10
57218647	chr12:57218647:C:G	4.90358e-14	-3.34252e-10	-1.41571
57218742	chr12:57218742:TTA:T	5.06307e-14	-3.34252e-10	-1.38371
57218758	chr12:57218758:A:G	8.4338e-14	-3.34252e-10	-0.873431
57218983	chr12:57218983:TTG:T	1.65697e-13	1.10437	-1.30247
57219990	chr12:57219990:C:T	2.05566e-13	0.0175043	-4.01236e-10
57219997	chr12:57219997:G:A	2.06517e-14	-0.87752	-1.40295
57220701	chr12:57220701:C:T	5.01457e-13	2.32519	-1.41594
57220876	chr12:57220876:G:A	4.91215e-14	-3.34252e-10	-1.41397
57221175	chr12:57221175:G:T	4.99696e-13	-3.34252e-10	0.905736
57221756	chr12:57221756:C:T	5.4116e-14	-3.34252e-10	-1.31713
57222057	chr12:57222057:A:G	5.47523e-14	-3.34252e-10	-1.30545
57222278	chr12:57222278:G:A	1.04078e-13	-0.189103	-0.474021
57222989	chr12:57222989:T:C	7.33333e-15	-1.89965	-1.41618
57223139	chr12:57223139:G:A	1.39839e-13	-3.34252e-10	-0.367774
57223140	chr12:57223140:G:A	2.86424e-14	-1.95338	-4.01236e-10
57223860	chr12:57223860:T:C	5.13051e-14	-3.34252e-10	-1.37048
57224259	chr12:57224259:G:A	3.44504e-13	-3.34252e-10	0.533843
57224470	chr12:57224470:C:T	3.08782e-13	-3.34252e-10	0.42437
57224635	chr12:57224635:G:C	7.68097e-14	-0.966933	-4.01236e-10
57224636	chr12:57224636:A:G	2.54701e-12	2.78154	-0.247133
57224836	chr12:57224836:G:A	1.0337e-13	-0.279042	-0.390908
57225404	chr12:57225404:T:TGGC	1.66377e-12	-3.34252e-10	2.10858
57225426	chr12:57225426:C:G	5.46308e-14	-3.34252e-10	-1.30767
57225576	chr12:57225576:C:T	5.07791e-14	-3.34252e-10	-1.38078
57225579	chr12:57225579:G:A	2.35239e-12	2.57244	-0.117516
57225806	chr12:57225806:C:T	3.66954e-14	-1.70561	-4.01236e-10
57226456	chr12:57226456:TGTGAG:T	2.76928e-14	-1.98709	-4.01236e-10
57226462	chr12:57226462:A:ATTCCC	2.76968e-14	-1.98695	-4.01236e-10
57226471	chr12:57226471:G:A	8.22861e-14	-0.389477	-0.508585
57226746	chr12:57226746:A:G	5.00688e-13	-3.34252e-10	0.907719
57227110	chr12:57227110:G:GC	5.46032e-14	-3.34252e-10	-1.30817
57227566	chr12:57227566:A:G	1.00435e-13	-3.34252e-10	-0.698755
57228073	chr12:57228073:C:T	4.89976e-14	-3.34252e-10	-1.41649
57228336	chr12:57228336:C:T	3.99962e-12	2.89113	0.0945608
57228417	chr12:57228417:T:A	2.67351e-14	-2.0705	0.0482172
57228588	chr12:57228588:G:T	6.54363e-15	-2.0131	-1.41667
57228709	chr12:57228709:T:A	5.94918e-14	0.0559154	-1.27834
57228779	chr12:57228779:A:AT	1.64102e-13	-3.34252e-10	-0.207778
57229038	chr12:57229038:G:A	2.12999e-12	3.09415	-0.738547
57229736	chr12:57229736:G:A	1.00714e-13	-3.34252e-10	-0.695979
57232167	chr12:57232167:G:A	9.426e-14	-3.34252e-10	-0.762207
57232235	chr12:57232235:C:T	2.20928e-13	-3.34252e-10	0.0895713
57232661	chr12:57232661:C:T	1.58173e-13	-3.34252e-10	-0.244578
57232799	chr12:57232799:G:A	2.72863e-14	-2.00188	-4.01236e-10
57233078	chr12:57233078:G:A	5.53387e-14	-3.34252e-10	-1.29479
57233742	chr12:57233742:A:G	2.30234e-13	0.130834	-4.01236e-10
57233934	chr12:57233934:G:A	7.32038e-15	-1.92455	-1.39305
57234625	chr12:57234625:CTCTT:C	3.91672e-14	-1.64043	-4.01236e-10
57235743	chr12:57235743:A:C	6.07901e-14	-3.34252e-10	-1.20084
57236212	chr12:57236212:G:A	4.90572e-14	-3.34252e-10	-1.41528
57236337	chr12:57236337:G:T	5.11172e-14	-3.34252e-10	-1.37414
57238578	chr12:57238578:G:A	6.56031e-14	-3.34252e-10	-1.12464
57239721	chr12:57239721:G:T	5.32626e-14	-3.34252e-10	-1.33303
57240121	chr12:57240121:A:AC	5.81517e-14	-3.34252e-10	-1.24521
57240839	chr12:57240839:A:C	5.29395e-14	-3.34252e-10	-1.33911
57241276	chr12:57241276:G:A	1.45232e-14	-1.96713	-0.665383
57241474	chr12:57241474:C:T	1.28919e-13	-3.34252e-10	-0.449082
57242205	chr12:57242205:G:C	9.73487e-13	1.60046	-0.0278415
57242307	chr12:57242307:G:A	7.91374e-14	-3.34252e-10	-0.937078
57242480	chr12:57242480:C:T	4.92514e-14	-3.34252e-10	-1.41133
57243344	chr12:57243344:C:A	5.21664e-14	-3.34252e-10	-1.35383
57243810	chr12:57243810:G:A	4.03778e-13	0.0187656	0.673835
57243821	chr12:57243821:C:T	5.27317e-14	-3.34252e-10	-1.34305
57243967	chr12:57243967:ACAG:A	5.17115e-14	-3.34252e-10	-1.36258
57244872	chr12:57244872:T:C	5.11712e-14	-3.34252e-10	-1.37309
57245112	chr12:57245112:C:T	2.72874e-14	-2.00184	-4.01236e-10
57245407	chr12:57245407:C:T	7.70408e-14	-3.34252e-10	-0.963929
57245477	chr12:57245477:TCTC:T	2.08131e-14	-1.64802	-0.624664
57245978	chr12:57245978:A:G	5.22407e-14	-3.34252e-10	-1.3524
57247186	chr12:57247186:T:C	4.90336e-14	-3.34252e-10	-1.41576
57247242	chr12:57247242:C:A	5.13531e-14	-3.34252e-10	-1.36954
57247436	chr12:57247436:T:A	6.08277e-14	-3.34252e-10	-1.20022
57247440	chr12:57247440:T:A	3.28288e-13	-3.34252e-10	0.485627
57247557	chr12:57247557:T:C	1.81585e-14	-1.12133	-1.28779
57247678	chr12:57247678:C:G	4.96893e-14	-3.34252e-10	-1.40247
57247701	chr12:57247701:A:G	5.1689e-14	-3.34252e-10	-1.36302
57248609	chr12:57248609:G:A	4.94025e-14	-3.34252e-10	-1.40826
57249760	chr12:57249760:C:T	5.13197e-14	-3.34252e-10	-1.37019
57249838	chr12:57249838:C:G	5.32626e-14	-3.34252e-10	-1.33303
57249903	chr12:57249903:A:G	1.04253e-12	0.517955	1.12319
57250164	chr12:57250164:C:T	2.03814e-13	-3.34252e-10	0.0089447
57250984	chr12:57250984:G:T	5.76282e-13	0.521669	0.526663
57252006	chr12:57252006:T:A	4.72031e-13	1.50958	-0.6608
57252231	chr12:57252231:C:T	8.36604e-13	1.42109	-4.01236e-10
57253591	chr12:57253591:G:A	7.96864e-15	-2.08337	-1.14938
57254371	chr12:57254371:C:T	5.30833e-14	-3.34252e-10	-1.3364
57254861	chr12:57254861:C:T	3.068e-14	-1.88465	-4.01236e-10
57254989	chr12:57254989:C:A	2.48224e-14	-2.09652	-4.01236e-10
57255337	chr12:57255337:A:G	4.94997e-14	-3.34252e-10	-1.4063
57255411	chr12:57255411:G:A	5.05675e-14	-3.34252e-10	-1.38495
57255464	chr12:57255464:G:C	7.55682e-14	-0.983229	-4.01236e-10
57255641	chr12:57255641:T:C	8.18684e-14	-3.34252e-10	-0.903152
57255705	chr12:57255705:G:A	5.3391e-14	-3.34252e-10	-1.33062
57256057	chr12:57256057:C:T	8.57261e-15	-2.08278	-1.07691
57256092	chr12:57256092:C:T	4.95415e-14	-3.34252e-10	-1.40545
57256093	chr12:57256093:G:A	4.90338e-14	-3.34252e-10	-1.41576
57256423	chr12:57256423:C:T	2.11634e-13	-3.34252e-10	0.046593
57257114	chr12:57257114:C:T	2.02228e-12	2.30372	-4.01236e-10
57257217	chr12:57257217:A:C	5.08498e-14	-3.34252e-10	-1.37939
57257276	chr12:57257276:A:G	5.1485e-14	-3.34252e-10	-1.36697
57257471	chr12:57257471:A:G	8.41946e-14	-3.34252e-10	-0.875134
```
