## Supplementary material for "Characterization of shared and ancestry-specific signals driving complex traits using multi-ancestry fine-mapping": susiex_nc2.cs80.cs

```
CS_ID	SNP	BP	REF_ALLELE	ALT_ALLELE	REF_FRQ	BETA	SE	-LOG10P	CS_PIP	OVRL_PIP
1	chr12:56623731:C:T	56623731	T,T	C,C	1,1	inf,-inf	inf,inf	15.3363,0.160636	0.89158	0.891581
2	chr12:56806482:G:A	56806482	NA,A	NA,G	NA,1	NA,inf	NA,inf	NA,4.2021	0.162546	0.162546
2	chr12:57123150:G:A	57123150	A,A	G,G	1,1	inf,inf	inf,inf	3.17793,0.454944	0.0833156	0.0833156
2	chr12:56826313:G:A	56826313	NA,A	NA,G	NA,1	NA,inf	NA,inf	NA,2.90662	0.0114885	0.0114885
2	chr12:56475495:T:A	56475495	A,NA	T,NA	1,NA	inf,NA	inf,NA	3.22132,NA	0.0108685	0.0108685
2	chr12:57162453:C:T	57162453	NA,T	NA,C	NA,1	NA,-inf	NA,inf	NA,2.81114	0.0107779	0.0107779
2	chr12:56838101:G:A	56838101	NA,A	NA,G	NA,1	NA,inf	NA,inf	NA,2.83246	0.00991691	0.00991691
2	chr12:56828599:C:T	56828599	NA,T	NA,C	NA,1	NA,inf	NA,inf	NA,2.80148	0.00933034	0.00933034
2	chr12:56826034:A:G	56826034	NA,G	NA,A	NA,1	NA,inf	NA,inf	NA,2.79773	0.00926065	0.00926065
2	chr12:56839794:C:A	56839794	NA,A	NA,C	NA,1	NA,inf	NA,inf	NA,2.78366	0.00900641	0.00900641
2	chr12:57249903:A:G	57249903	G,G	A,A	1,1	-inf,-inf	inf,inf	1.67523,1.69558	0.0089422	0.0089422
2	chr12:57186521:T:C	57186521	NA,C	NA,T	NA,1	NA,-inf	NA,inf	NA,2.7142	0.00888008	0.00888008
2	chr12:56836566:C:T	56836566	NA,T	NA,C	NA,1	NA,inf	NA,inf	NA,2.77171	0.00879705	0.00879705
2	chr12:56846925:G:A	56846925	A,A	G,G	1,1	-inf,inf	inf,inf	3.17985,3.36014	0.00785255	0.00785255
2	chr12:57228336:C:T	57228336	T,T	C,C	1,1	inf,inf	inf,inf	2.83643,1.13617	0.00663752	0.00663752
2	chr12:57224636:A:G	57224636	G,G	A,A	1,1	inf,inf	inf,inf	2.784,0.939872	0.00655985	0.00655985
2	chr12:56879697:C:T	56879697	T,T	C,C	1,1	-inf,inf	inf,inf	0.661657,2.8546	0.0059042	0.0059042
2	chr12:57225579:G:A	57225579	A,A	G,G	1,1	inf,inf	inf,inf	2.68372,1.01525	0.00589736	0.00589736
2	chr12:56886172:G:T	56886172	T,T	G,G	1,1	-inf,inf	inf,inf	0.654179,2.82424	0.00545569	0.00545569
2	chr12:56884055:A:G	56884055	G,G	A,A	1,1	-inf,inf	inf,inf	0.656867,2.80775	0.00528808	0.00528808
2	chr12:56753768:T:G	56753768	NA,G	NA,T	NA,1	NA,inf	NA,inf	NA,2.50526	0.00523507	0.00523507
2	chr12:56883024:G:T	56883024	T,T	G,G	1,1	-inf,inf	inf,inf	0.644391,2.79589	0.00503725	0.00503725
2	chr12:56270416:T:C	56270416	NA,C	NA,T	NA,1	NA,inf	NA,inf	NA,2.46106	0.00503007	0.00503007
2	chr12:57250984:G:T	57250984	T,T	G,G	1,1	-inf,-inf	inf,inf	1.67711,1.37557	0.00499698	0.00499698
2	chr12:56825510:C:A	56825510	NA,A	NA,C	NA,1	NA,inf	NA,inf	NA,2.45606	0.00478851	0.00478851
2	chr12:56550525:C:A	56550525	A,NA	C,NA	1,NA	-inf,NA	inf,NA	1.68298,NA	0.00461114	0.00461114
2	chr12:56881744:C:A	56881744	A,A	C,C	1,1	-inf,inf	inf,inf	0.628724,2.76613	0.00458613	0.00458613
2	chr12:57229038:G:A	57229038	A,A	G,G	1,1	-inf,-inf	inf,inf	2.93335,0.638583	0.00435119	0.00435119
2	chr12:56775878:C:T	56775878	NA,T	NA,C	NA,1	NA,inf	NA,inf	NA,2.3797	0.0039927	0.0039927
2	chr12:56301290:T:C	56301290	C,NA	T,NA	1,NA	inf,NA	inf,NA	3.06065,NA	0.00378261	0.00378261
2	chr12:56888446:A:G	56888446	NA,G	NA,A	NA,1	NA,inf	NA,inf	NA,2.29356	0.00361227	0.00361227
2	chr12:56887610:T:A	56887610	NA,A	NA,T	NA,1	NA,inf	NA,inf	NA,2.29271	0.00360623	0.00360623
2	chr12:57052203:A:G	57052203	G,G	A,A	1,1	inf,-inf	inf,inf	2.49279,0.21431	0.00353812	0.00353812
2	chr12:56902755:C:T	56902755	NA,T	NA,C	NA,1	NA,inf	NA,inf	NA,2.27806	0.00350055	0.00350055
2	chr12:56899452:T:TAAG	56899452	NA,TAAG	NA,T	NA,1	NA,inf	NA,inf	NA,2.27686	0.00349207	0.00349207
2	chr12:57225404:T:TGGC	57225404	NA,TGGC	NA,T	NA,1	NA,-inf	NA,inf	NA,2.20788	0.00348718	0.00348718
2	chr12:56902353:T:C	56902353	NA,C	NA,T	NA,1	NA,inf	NA,inf	NA,2.27471	0.00347779	0.00347779
2	chr12:56901006:C:G	56901006	NA,G	NA,C	NA,1	NA,inf	NA,inf	NA,2.26916	0.00344034	0.00344034
2	chr12:57092250:A:C	57092250	C,C	A,A	1,1	-inf,inf	inf,inf	1.25639,2.51231	0.00318311	0.00318311
2	chr12:57103222:T:C	57103222	C,C	T,T	1,1	-inf,inf	inf,inf	0.150855,2.43242	0.00313567	0.00313567
2	chr12:56916240:C:T	56916240	NA,T	NA,C	NA,1	NA,inf	NA,inf	NA,2.22633	0.0031294	0.0031294
2	chr12:56822484:T:C	56822484	C,C	T,T	1,1	-inf,-inf	inf,inf	11.7612,1.6833	0.00310946	0.0044917
2	chr12:56911835:C:G	56911835	NA,G	NA,C	NA,1	NA,inf	NA,inf	NA,2.22144	0.00310009	0.00310009
2	chr12:56820302:G:A	56820302	A,A	G,G	1,1	-inf,-inf	inf,inf	12.0415,1.5116	0.00304669	0.00427269
2	chr12:57036191:T:C	57036191	C,C	T,T	1,1	inf,-inf	inf,inf	2.42,0.0871026	0.00283906	0.00283906
2	chr12:57220701:C:T	57220701	T,T	C,C	1,1	-inf,inf	inf,inf	2.56474,0.0170784	0.0027513	0.0027513
2	chr12:56818624:A:T	56818624	NA,T	NA,A	NA,1	NA,inf	NA,inf	NA,2.18157	0.00272634	0.00272634
2	chr12:56912357:G:A	56912357	NA,A	NA,G	NA,1	NA,inf	NA,inf	NA,2.15315	0.00271607	0.00271607
2	chr12:56773202:C:T	56773202	NA,T	NA,C	NA,1	NA,inf	NA,inf	NA,2.17501	0.00266117	0.00266117
2	chr12:57243810:G:A	57243810	A,A	G,G	1,1	-inf,-inf	inf,inf	1.41988,1.45547	0.00248877	0.00248877
2	chr12:57190961:C:T	57190961	NA,T	NA,C	NA,1	NA,-inf	NA,inf	NA,2.05091	0.00242835	0.00242835
2	chr12:56983725:T:C	56983725	C,C	T,T	1,1	inf,inf	inf,inf	2.40286,0.00332442	0.00239542	0.00239542
2	chr12:56950108:T:C	56950108	C,C	T,T	1,1	inf,inf	inf,inf	1.70495,1.14356	0.00235546	0.00235546
2	chr12:57257114:C:T	57257114	T,NA	C,NA	1,NA	inf,NA	inf,NA	2.55438,NA	0.00226293	0.00226293
2	chr12:56849148:T:G	56849148	NA,G	NA,T	NA,1	NA,-inf	NA,inf	NA,1.97799	0.0020685	0.0020685
2	chr12:56849532:G:T	56849532	NA,T	NA,G	NA,1	NA,-inf	NA,inf	NA,1.95856	0.00204898	0.00204898
2	chr12:57129349:G:A	57129349	A,A	G,G	1,1	inf,inf	inf,inf	1.22866,0.0337291	0.0019594	0.0019594
2	chr12:56872935:T:C	56872935	NA,C	NA,T	NA,1	NA,inf	NA,inf	NA,1.97623	0.00195669	0.00195669
2	chr12:56873666:T:C	56873666	NA,C	NA,T	NA,1	NA,inf	NA,inf	NA,1.97407	0.00194856	0.00194856
2	chr12:56919904:A:T	56919904	NA,T	NA,A	NA,1	NA,inf	NA,inf	NA,1.9757	0.00193114	0.00193114
2	chr12:56966357:G:A	56966357	A,A	G,G	1,1	inf,inf	inf,inf	1.53583,1.55871	0.00192347	0.00192347
2	chr12:56464872:T:G	56464872	NA,G	NA,T	NA,1	NA,inf	NA,inf	NA,1.97697	0.00192072	0.00192072
2	chr12:57242205:G:C	57242205	C,C	G,G	1,1	inf,inf	inf,inf	2.21285,1.06671	0.00187861	0.00187861
2	chr12:57098962:G:A	57098962	A,A	G,G	1,1	inf,inf	inf,inf	0.950292,1.53696	0.00185633	0.00185633
2	chr12:56983056:C:T	56983056	T,T	C,C	1,1	inf,inf	inf,inf	1.65873,0.94167	0.00184737	0.00184737
2	chr12:56997508:C:T	56997508	T,T	C,C	1,1	inf,inf	inf,inf	1.19801,1.54733	0.0018158	0.0018158
2	chr12:57161987:G:A	57161987	NA,A	NA,G	NA,1	NA,-inf	NA,inf	NA,1.89437	0.00178715	0.00178715
2	chr12:56818365:A:G	56818365	G,G	A,A	1,1	-inf,-inf	inf,inf	11.9577,1.23155	0.00177901	0.00247322
2	chr12:57052089:C:T	57052089	T,T	C,C	1,1	inf,-inf	inf,inf	2.19374,0.198257	0.00177431	0.00177431
2	chr12:56263041:C:G	56263041	NA,G	NA,C	NA,1	NA,inf	NA,inf	NA,1.92251	0.00176824	0.00176824
2	chr12:56833391:T:C	56833391	C,C	T,T	1,1	-inf,-inf	inf,inf	1.43548,2.8853	0.00174278	0.00174278
2	chr12:56874907:A:G	56874907	NA,G	NA,A	NA,1	NA,inf	NA,inf	NA,1.90557	0.001709	0.001709
2	chr12:56863944:G:A	56863944	NA,A	NA,G	NA,1	NA,-inf	NA,inf	NA,1.84408	0.00159646	0.00159646
2	chr12:56458313:C:T	56458313	T,NA	C,NA	1,NA	inf,NA	inf,NA	2.56747,NA	0.00158087	0.00158087
2	chr12:56941651:T:TA	56941651	TA,TA	T,T	1,1	inf,inf	inf,inf	1.67782,0.911503	0.00157758	0.00157758
2	chr12:56321815:C:T	56321815	NA,T	NA,C	NA,1	NA,-inf	NA,inf	NA,1.84876	0.00157135	0.00157135
2	chr12:56849293:C:A	56849293	NA,A	NA,C	NA,1	NA,-inf	NA,inf	NA,1.81117	0.00155644	0.00155644
2	chr12:57073472:G:A	57073472	A,A	G,G	1,1	inf,inf	inf,inf	1.24087,1.48604	0.00155304	0.00155304
2	chr12:57034389:A:G	57034389	G,G	A,A	1,1	inf,inf	inf,inf	1.10194,1.64867	0.00151776	0.00151776
2	chr12:56948316:G:A	56948316	A,A	G,G	1,1	inf,inf	inf,inf	1.69812,1.16899	0.0014631	0.0014631
2	chr12:57048397:A:G	57048397	G,G	A,A	1,1	inf,inf	inf,inf	1.15784,1.5603	0.00146169	0.00146169
2	chr12:57152239:G:A	57152239	NA,A	NA,G	NA,1	NA,-inf	NA,inf	NA,1.76847	0.00142306	0.00142306
2	chr12:57054307:G:A	57054307	A,A	G,G	1,1	inf,inf	inf,inf	1.1767,1.52161	0.00142142	0.00142142
2	chr12:57209344:C:T	57209344	NA,T	NA,C	NA,1	NA,-inf	NA,inf	NA,1.76713	0.00139181	0.00139181
2	chr12:57080769:T:G	57080769	G,G	T,T	1,1	inf,inf	inf,inf	1.19223,1.47864	0.00136522	0.00136522
2	chr12:56860973:T:C	56860973	NA,C	NA,T	NA,1	NA,-inf	NA,inf	NA,1.74141	0.00136064	0.00136064
2	chr12:56862882:G:T	56862882	NA,T	NA,G	NA,1	NA,-inf	NA,inf	NA,1.74076	0.00135892	0.00135892
2	chr12:56469985:T:C	56469985	C,C	T,T	1,1	inf,-inf	inf,inf	3.03197,0.224883	0.00135733	0.00135733
2	chr12:57020444:T:A	57020444	A,A	T,T	1,1	inf,inf	inf,inf	1.0443,1.66328	0.00135426	0.00135426
2	chr12:57080230:T:C	57080230	C,C	T,T	1,1	inf,inf	inf,inf	1.18407,1.4724	0.00132374	0.00132374
2	chr12:57177783:G:A	57177783	NA,A	NA,G	NA,1	NA,-inf	NA,inf	NA,1.73838	0.00131837	0.00131837
2	chr12:57070238:G:GATTA	57070238	GATTA,GATTA	G,G	1,1	inf,inf	inf,inf	1.20644,1.42109	0.00127381	0.00127381
2	chr12:57068075:A:AT	57068075	AT,AT	A,A	1,1	inf,inf	inf,inf	1.20297,1.4212	0.00126782	0.00126782
2	chr12:57116334:A:C	57116334	NA,C	NA,A	NA,1	NA,-inf	NA,inf	NA,1.68822	0.00126754	0.00126754
2	chr12:57005772:C:T	57005772	T,T	C,C	1,1	inf,inf	inf,inf	0.960891,1.71732	0.0012531	0.0012531
2	chr12:57068242:C:T	57068242	T,T	C,C	1,1	inf,inf	inf,inf	1.19878,1.42038	0.00124887	0.00124887
2	chr12:57036750:CCT:C	57036750	C,C	CCT,CCT	1,1	inf,inf	inf,inf	1.07789,1.56916	0.00123797	0.00123797
2	chr12:57067467:T:TAAG	57067467	TAAG,TAAG	T,T	1,1	inf,inf	inf,inf	1.19379,1.42038	0.00123718	0.00123718
2	chr12:56945398:CCT:C	56945398	C,C	CCT,CCT	1,1	inf,inf	inf,inf	1.67609,1.09515	0.00122254	0.00122254
2	chr12:57042961:C:T	57042961	T,T	C,C	1,1	inf,inf	inf,inf	1.1365,1.48768	0.00121605	0.00121605
2	chr12:57096045:C:T	57096045	T,T	C,C	1,1	-inf,inf	inf,inf	0.572342,2.19071	0.00121414	0.00121414
2	chr12:57128202:G:GCCCTCCTCT	57128202	NA,GCCCTCCTCT	NA,G	NA,1	NA,-inf	NA,inf	NA,1.6955	0.00121273	0.00121273
2	chr12:56967810:C:A	56967810	A,A	C,C	1,1	inf,inf	inf,inf	1.70866,0.693344	0.00121195	0.00121195
2	chr12:56408349:TG:T	56408349	T,T	TG,TG	1,1	inf,-inf	inf,inf	2.43859,0.99482	0.00121146	0.00121146
2	chr12:56519080:T:C	56519080	C,C	T,T	1,1	inf,inf	inf,inf	1.60582,0.128424	0.00120903	0.00120903
2	chr12:56987891:C:G	56987891	G,G	C,C	1,1	inf,inf	inf,inf	1.48362,1.09499	0.00120097	0.00120097
2	chr12:57128198:A:AC	57128198	NA,AC	NA,A	NA,1	NA,-inf	NA,inf	NA,1.68665	0.00119247	0.00119247
2	chr12:56949736:C:T	56949736	NA,T	NA,C	NA,1	NA,-inf	NA,inf	NA,1.68667	0.00118719	0.00118719
2	chr12:56981770:C:T	56981770	T,T	C,C	1,1	inf,inf	inf,inf	1.66151,0.919916	0.0011804	0.0011804
2	chr12:56967778:T:G	56967778	G,G	T,T	1,1	inf,inf	inf,inf	1.69591,0.694419	0.00117721	0.00117721
2	chr12:57049508:C:G	57049508	G,G	C,C	1,1	inf,inf	inf,inf	1.1311,1.4729	0.00116779	0.00116779
2	chr12:56843170:C:T	56843170	NA,T	NA,C	NA,1	NA,inf	NA,inf	NA,1.71475	0.0011662	0.0011662
2	chr12:57050790:A:G	57050790	G,G	A,A	1,1	inf,inf	inf,inf	1.12798,1.46914	0.00115388	0.00115388
2	chr12:56955255:G:A	56955255	A,A	G,G	1,1	inf,inf	inf,inf	1.70776,0.613986	0.00115197	0.00115197
2	chr12:57154581:T:C	57154581	NA,C	NA,T	NA,1	NA,-inf	NA,inf	NA,1.64892	0.00113259	0.00113259
2	chr12:57031362:C:T	57031362	T,T	C,C	1,1	inf,inf	inf,inf	1.07493,1.52037	0.00112188	0.00112188
2	chr12:56967630:C:T	56967630	T,T	C,C	1,1	inf,inf	inf,inf	1.69709,0.657968	0.00111752	0.00111752
2	chr12:56841899:A:G	56841899	G,G	A,A	1,1	-inf,-inf	inf,inf	0.86597,2.67137	0.00109665	0.00109665
2	chr12:57033543:G:C	57033543	C,C	G,G	1,1	inf,inf	inf,inf	1.06784,1.50209	0.00106529	0.00106529
2	chr12:57042645:T:C	57042645	C,C	T,T	1,1	inf,inf	inf,inf	1.0917,1.46808	0.0010572	0.0010572
2	chr12:57032181:C:T	57032181	T,T	C,C	1,1	inf,inf	inf,inf	1.07603,1.48303	0.00104928	0.00104928
2	chr12:56463292:T:C	56463292	NA,C	NA,T	NA,1	NA,inf	NA,inf	NA,1.65864	0.0010481	0.0010481
2	chr12:57027495:C:T	57027495	T,T	C,C	1,1	inf,inf	inf,inf	1.01816,1.55457	0.00104722	0.00104722
2	chr12:56963322:G:A	56963322	A,A	G,G	1,1	inf,inf	inf,inf	1.65621,0.673772	0.00104692	0.00104692
2	chr12:56963101:G:A	56963101	A,A	G,G	1,1	inf,inf	inf,inf	1.48447,1.24357	0.00104349	0.00104349
2	chr12:56967067:A:G	56967067	G,G	A,A	1,1	inf,inf	inf,inf	1.6394,0.651788	0.00103376	0.00103376
2	chr12:56965859:T:C	56965859	C,C	T,T	1,1	inf,inf	inf,inf	1.66497,0.65166	0.00103304	0.00103304
2	chr12:57134790:C:T	57134790	NA,T	NA,C	NA,1	NA,inf	NA,inf	NA,1.63824	0.00102821	0.00102821
2	chr12:56984022:C:T	56984022	T,T	C,C	1,1	inf,inf	inf,inf	1.60868,0.929617	0.00102578	0.00102578
2	chr12:57082408:T:C	57082408	NA,C	NA,T	NA,1	NA,-inf	NA,inf	NA,1.61082	0.00102567	0.00102567
2	chr12:56987475:T:G	56987475	G,G	T,T	1,1	inf,inf	inf,inf	1.56068,0.893167	0.00102253	0.00102253
2	chr12:56432667:G:A	56432667	A,NA	G,NA	1,NA	inf,NA	inf,NA	2.41685,NA	0.0010163	0.0010163
2	chr12:57055827:T:G	57055827	G,G	T,T	1,1	inf,inf	inf,inf	1.1139,1.41565	0.00101172	0.00101172
2	chr12:57016407:G:A	57016407	A,A	G,G	1,1	inf,inf	inf,inf	1.05886,1.46897	0.00100686	0.00100686
2	chr12:56959087:T:C	56959087	C,C	T,T	1,1	inf,inf	inf,inf	1.66832,0.624325	0.00100374	0.00100374
2	chr12:57033807:T:A	57033807	A,A	T,T	1,1	inf,inf	inf,inf	1.039,1.50546	0.00100189	0.00100189
2	chr12:57030064:T:C	57030064	C,C	T,T	1,1	inf,inf	inf,inf	1.01862,1.5239	0.000990047	0.000990047
2	chr12:57226746:A:G	57226746	NA,G	NA,A	NA,1	NA,-inf	NA,inf	NA,1.5811	0.000982945	0.000982945
2	chr12:57147399:C:T	57147399	NA,T	NA,C	NA,1	NA,inf	NA,inf	NA,1.61161	0.000982895	0.000982895
2	chr12:56963109:A:G	56963109	G,G	A,A	1,1	inf,inf	inf,inf	1.65435,0.589406	0.000982674	0.000982674
2	chr12:57209540:C:T	57209540	T,NA	C,NA	1,NA	inf,NA	inf,NA	1.62446,NA	0.00097679	0.00097679
2	chr12:57049503:A:C	57049503	C,C	A,A	1,1	inf,inf	inf,inf	1.17545,1.31688	0.000973115	0.000973115
2	chr12:56981215:C:G	56981215	G,G	C,C	1,1	inf,inf	inf,inf	1.62584,0.80667	0.000961441	0.000961441
2	chr12:57152706:CT:C	57152706	NA,C	NA,CT	NA,1	NA,-inf	NA,inf	NA,1.54952	0.000959171	0.000959171
2	chr12:57029150:G:A	57029150	A,A	G,G	1,1	inf,inf	inf,inf	1.12109,1.37465	0.000955769	0.000955769
2	chr12:56980853:A:C	56980853	C,C	A,A	1,1	inf,inf	inf,inf	1.58016,0.863186	0.000946393	0.000946393
2	chr12:57018330:T:A	57018330	A,A	T,T	1,1	inf,inf	inf,inf	1.02206,1.4854	0.000936871	0.000936871
2	chr12:57212638:C:T	57212638	NA,T	NA,C	NA,1	NA,-inf	NA,inf	NA,1.5536	0.00093641	0.00093641
2	chr12:56537001:A:G	56537001	NA,G	NA,A	NA,1	NA,inf	NA,inf	NA,1.59698	0.000933621	0.000933621
2	chr12:56584524:G:A	56584524	NA,A	NA,G	NA,1	NA,inf	NA,inf	NA,1.57614	0.000918229	0.000918229
2	chr12:56313601:TTTTTC:T	56313601	T,NA	TTTTTC,NA	1,NA	-inf,NA	inf,NA	1.24,NA	0.000917108	0.000917108
2	chr12:57055051:T:C	57055051	C,NA	T,NA	1,NA	inf,NA	inf,NA	1.1034,NA	0.000909019	0.000909019
2	chr12:56823028:C:G	56823028	G,NA	C,NA	1,NA	inf,NA	inf,NA	3.11538,NA	0.000903641	0.000903641
2	chr12:56974205:C:T	56974205	T,T	C,C	1,1	inf,inf	inf,inf	1.68705,1.014	0.000897971	0.000897971
2	chr12:56540629:C:G	56540629	NA,G	NA,C	NA,1	NA,inf	NA,inf	NA,1.56107	0.000896874	0.000896874
2	chr12:57143430:C:T	57143430	NA,T	NA,C	NA,1	NA,-inf	NA,inf	NA,1.52441	0.000888413	0.000888413
2	chr12:56853403:C:T	56853403	T,T	C,C	1,1	-inf,inf	inf,inf	1.84127,1.82381	0.000887024	0.000887024
2	chr12:57221175:G:T	57221175	NA,T	NA,G	NA,1	NA,-inf	NA,inf	NA,1.58004	0.000884855	0.000884855
2	chr12:56803928:G:T	56803928	NA,T	NA,G	NA,1	NA,-inf	NA,inf	NA,1.52697	0.000881299	0.000881299
2	chr12:57011265:G:A	57011265	A,A	G,G	1,1	inf,inf	inf,inf	1.0841,1.37489	0.000874697	0.000874697
2	chr12:57014956:G:A	57014956	A,A	G,G	1,1	inf,inf	inf,inf	1.01934,1.4505	0.000871702	0.000871702
2	chr12:56889861:AAGAGCTCCTGAAGGAAGCACTAAACATGGAAAGGAACAACT:A	56889861	NA,A	NA,AAGAGCTCCTGAAGGAAGCACTAAACATGGAAAGGAACAACT	NA,1	NA,-inf	NA,inf	NA,1.51989	0.000863917	0.000863917
2	chr12:56937660:C:T	56937660	T,T	C,C	1,1	inf,inf	inf,inf	1.53671,0.909454	0.000858535	0.000858535
2	chr12:56735132:T:C	56735132	NA,C	NA,T	NA,1	NA,inf	NA,inf	NA,1.55251	0.000844899	0.000844899
2	chr12:56911030:GA:G	56911030	NA,G	NA,GA	NA,1	NA,-inf	NA,inf	NA,1.50418	0.000842829	0.000842829
2	chr12:56855816:G:A	56855816	A,A	G,G	1,1	-inf,inf	inf,inf	1.80007,1.82622	0.000842168	0.000842168
2	chr12:56962455:T:C	56962455	C,C	T,T	1,1	inf,inf	inf,inf	1.59546,0.578528	0.000839081	0.000839081
2	chr12:56965652:G:A	56965652	A,A	G,G	1,1	inf,inf	inf,inf	1.5813,0.599778	0.0008389	0.0008389
2	chr12:56497275:T:C	56497275	NA,C	NA,T	NA,1	NA,-inf	NA,inf	NA,1.47876	0.000830967	0.000830967
2	chr12:57020798:G:A	57020798	A,A	G,G	1,1	inf,inf	inf,inf	0.974025,1.48414	0.000820351	0.000820351
2	chr12:57218983:TTG:T	57218983	T,T	TTG,TTG	1,1	-inf,-inf	inf,inf	1.96864,0.206413	0.000785438	0.000785438
2	chr12:56858748:G:A	56858748	A,A	G,G	1,1	-inf,inf	inf,inf	1.79237,1.79287	0.000779472	0.000779472
2	chr12:57136757:G:A	57136757	NA,A	NA,G	NA,1	NA,-inf	NA,inf	NA,1.4553	0.000770009	0.000770009
2	chr12:57015455:G:A	57015455	A,A	G,G	1,1	inf,inf	inf,inf	1.02572,1.37091	0.000764256	0.000764256
2	chr12:56365180:G:A	56365180	NA,A	NA,G	NA,1	NA,inf	NA,inf	NA,1.47541	0.000758313	0.000758313
2	chr12:57012660:T:C	57012660	C,C	T,T	1,1	inf,inf	inf,inf	0.968099,1.43125	0.000744168	0.000744168
2	chr12:56958000:G:A	56958000	A,A	G,G	1,1	inf,-inf	inf,inf	1.33354,1.61757	0.000743851	0.000743851
2	chr12:57021175:T:C	57021175	C,C	T,T	1,1	inf,inf	inf,inf	0.948585,1.45583	0.000740948	0.000740948
2	chr12:56801517:T:A	56801517	NA,A	NA,T	NA,1	NA,-inf	NA,inf	NA,1.41834	0.000719365	0.000719365
2	chr12:56894288:A:C	56894288	NA,C	NA,A	NA,1	NA,-inf	NA,inf	NA,1.40551	0.000717591	0.000717591
2	chr12:56465545:A:G	56465545	NA,G	NA,A	NA,1	NA,inf	NA,inf	NA,1.44991	0.000710896	0.000710896
2	chr12:56968638:G:A	56968638	A,A	G,G	1,1	-inf,inf	inf,inf	0.449551,1.82758	0.000709884	0.000709884
2	chr12:57109992:C:T	57109992	T,T	C,C	1,1	-inf,inf	inf,inf	0.275291,1.64378	0.000698136	0.000698136
2	chr12:57097991:G:A	57097991	A,A	G,G	1,1	inf,inf	inf,inf	0.829479,1.16862	0.000698079	0.000698079
2	chr12:56868835:A:G	56868835	NA,G	NA,A	NA,1	NA,inf	NA,inf	NA,1.42989	0.000697566	0.000697566
2	chr12:57052061:A:C	57052061	C,C	A,A	1,1	-inf,inf	inf,inf	1.39958,1.74596	0.000697495	0.000697495
2	chr12:56871368:G:A	56871368	NA,A	NA,G	NA,1	NA,inf	NA,inf	NA,1.42713	0.000694045	0.000694045
2	chr12:57127390:G:A	57127390	NA,A	NA,G	NA,1	NA,inf	NA,inf	NA,1.42452	0.000692365	0.000692365
2	chr12:57126652:G:A	57126652	NA,A	NA,G	NA,1	NA,inf	NA,inf	NA,1.42351	0.000691083	0.000691083
2	chr12:57123996:G:C	57123996	NA,C	NA,G	NA,1	NA,inf	NA,inf	NA,1.42322	0.000690716	0.000690716
2	chr12:56886777:C:T	56886777	NA,T	NA,C	NA,1	NA,-inf	NA,inf	NA,1.38265	0.000687695	0.000687695
2	chr12:56884153:C:T	56884153	NA,T	NA,C	NA,1	NA,-inf	NA,inf	NA,1.38265	0.000687695	0.000687695
2	chr12:56871351:A:G	56871351	NA,G	NA,A	NA,1	NA,-inf	NA,inf	NA,1.39032	0.000685233	0.000685233
2	chr12:56968561:T:G	56968561	G,G	T,T	1,1	inf,inf	inf,inf	1.45835,0.602968	0.000684031	0.000684031
2	chr12:56972426:A:G	56972426	G,G	A,A	1,1	-inf,inf	inf,inf	0.422277,1.84443	0.000679028	0.000679028
2	chr12:56795659:T:C	56795659	NA,C	NA,T	NA,1	NA,-inf	NA,inf	NA,1.38579	0.000677333	0.000677333
2	chr12:56314593:T:C	56314593	C,NA	T,NA	1,NA	-inf,NA	inf,NA	1.11429,NA	0.000671995	0.000671995
2	chr12:56469579:A:G	56469579	NA,G	NA,A	NA,1	NA,inf	NA,inf	NA,1.39802	0.000659749	0.000659749
2	chr12:56899572:T:C	56899572	NA,C	NA,T	NA,1	NA,inf	NA,inf	NA,1.39647	0.000655903	0.000655903
2	chr12:56688120:C:T	56688120	NA,T	NA,C	NA,1	NA,-inf	NA,inf	NA,1.36953	0.000651647	0.000651647
2	chr12:56281445:C:T	56281445	NA,T	NA,C	NA,1	NA,inf	NA,inf	NA,1.38993	0.000648614	0.000648614
2	chr12:56341180:G:A	56341180	NA,A	NA,G	NA,1	NA,inf	NA,inf	NA,1.38851	0.000646947	0.000646947
2	chr12:57005231:T:C	57005231	C,C	T,T	1,1	inf,inf	inf,inf	0.922039,1.32106	0.000646241	0.000646241
2	chr12:57001714:GGACA:G	57001714	G,G	GGACA,GGACA	1,1	inf,inf	inf,inf	1.0197,1.19847	0.000646127	0.000646127
2	chr12:57247440:T:A	57247440	NA,A	NA,T	NA,1	NA,-inf	NA,inf	NA,1.35316	0.000642053	0.000642053
2	chr12:56481657:G:A	56481657	NA,A	NA,G	NA,1	NA,inf	NA,inf	NA,1.38991	0.000640282	0.000640282
2	chr12:56463260:A:G	56463260	NA,G	NA,A	NA,1	NA,inf	NA,inf	NA,1.39385	0.000639933	0.000639933
2	chr12:56976158:C:T	56976158	T,T	C,C	1,1	inf,inf	inf,inf	1.74684,0.209738	0.000638688	0.000638688
2	chr12:56503538:T:C	56503538	NA,C	NA,T	NA,1	NA,inf	NA,inf	NA,1.37982	0.000638611	0.000638611
2	chr12:56878997:C:T	56878997	NA,T	NA,C	NA,1	NA,-inf	NA,inf	NA,1.3545	0.000638319	0.000638319
2	chr12:56848390:C:T	56848390	NA,T	NA,C	NA,1	NA,-inf	NA,inf	NA,1.33766	0.000629159	0.000629159
2	chr12:56694967:C:T	56694967	NA,T	NA,C	NA,1	NA,inf	NA,inf	NA,1.38714	0.000625831	0.000625831
2	chr12:56805073:T:C	56805073	C,C	T,T	1,1	-inf,-inf	inf,inf	12.2617,0.5967	0.000622874	0.00137494
2	chr12:57224259:G:A	57224259	NA,A	NA,G	NA,1	NA,inf	NA,inf	NA,1.37948	0.000620522	0.000620522
2	chr12:56978628:T:C	56978628	C,C	T,T	1,1	inf,inf	inf,inf	1.71205,0.264066	0.000618477	0.000618477
2	chr12:56841951:A:G	56841951	NA,G	NA,A	NA,1	NA,-inf	NA,inf	NA,1.33938	0.000617934	0.000617934
2	chr12:57169511:A:G	57169511	NA,G	NA,A	NA,1	NA,inf	NA,inf	NA,1.35881	0.000615754	0.000615754
2	chr12:57132679:C:T	57132679	NA,T	NA,C	NA,1	NA,-inf	NA,inf	NA,1.32575	0.000615437	0.000615437
2	chr12:57216677:C:A	57216677	NA,A	NA,C	NA,1	NA,-inf	NA,inf	NA,1.33305	0.000613258	0.000613258
2	chr12:56908337:G:A	56908337	NA,A	NA,G	NA,1	NA,inf	NA,inf	NA,1.39243	0.000611634	0.000611634
2	chr12:56395689:T:C	56395689	C,C	T,T	1,1	-inf,-inf	inf,inf	1.54583,1.299	0.000608636	0.000608636
2	chr12:57000870:G:A	57000870	A,A	G,G	1,1	inf,inf	inf,inf	1.03447,1.14445	0.000606815	0.000606815
2	chr12:56906616:G:T	56906616	NA,T	NA,G	NA,1	NA,inf	NA,inf	NA,1.35597	0.000606625	0.000606625
2	chr12:56367007:C:A	56367007	NA,A	NA,C	NA,1	NA,-inf	NA,inf	NA,1.33127	0.000605824	0.000605824
2	chr12:56968785:T:A	56968785	NA,A	NA,T	NA,1	NA,-inf	NA,inf	NA,1.31143	0.000605583	0.000605583
2	chr12:56983563:C:T	56983563	T,T	C,C	1,1	-inf,inf	inf,inf	0.544911,1.67923	0.000602389	0.000602389
2	chr12:56877712:A:G	56877712	NA,G	NA,A	NA,1	NA,inf	NA,inf	NA,1.34878	0.000601379	0.000601379
2	chr12:56895977:C:T	56895977	NA,T	NA,C	NA,1	NA,inf	NA,inf	NA,1.34745	0.00059989	0.00059989
2	chr12:56894385:AC:A	56894385	NA,A	NA,AC	NA,1	NA,inf	NA,inf	NA,1.34713	0.000599572	0.000599572
2	chr12:56896284:C:A	56896284	NA,A	NA,C	NA,1	NA,inf	NA,inf	NA,1.35858	0.000598069	0.000598069
2	chr12:57119227:T:C	57119227	NA,C	NA,T	NA,1	NA,inf	NA,inf	NA,1.34151	0.000594741	0.000594741
2	chr12:56784130:A:G	56784130	NA,G	NA,A	NA,1	NA,-inf	NA,inf	NA,1.31498	0.000594722	0.000594722
2	chr12:56861117:C:T	56861117	NA,T	NA,C	NA,1	NA,inf	NA,inf	NA,1.34067	0.000590297	0.000590297
2	chr12:57202269:A:G	57202269	G,G	A,A	1,1	inf,-inf	inf,inf	1.50014,0.647772	0.000590061	0.000590061
2	chr12:56532997:C:T	56532997	NA,T	NA,C	NA,1	NA,inf	NA,inf	NA,1.33317	0.000585813	0.000585813
2	chr12:57198920:C:T	57198920	NA,T	NA,C	NA,1	NA,-inf	NA,inf	NA,1.30798	0.000581024	0.000581024
2	chr12:56763899:C:T	56763899	NA,T	NA,C	NA,1	NA,-inf	NA,inf	NA,1.29834	0.000576583	0.000576583
2	chr12:56591316:C:T	56591316	NA,T	NA,C	NA,1	NA,-inf	NA,inf	NA,1.29819	0.000573835	0.000573835
2	chr12:56973268:T:C	56973268	C,C	T,T	1,1	inf,inf	inf,inf	1.65786,0.241608	0.000573606	0.000573606
2	chr12:56719836:G:A	56719836	NA,A	NA,G	NA,1	NA,-inf	NA,inf	NA,1.29356	0.000569386	0.000569386
2	chr12:56966338:C:A	56966338	A,NA	C,NA	1,NA	inf,NA	inf,NA	0.918615,NA	0.000566747	0.000566747
2	chr12:57080244:G:A	57080244	A,NA	G,NA	1,NA	inf,NA	inf,NA	0.921682,NA	0.00056109	0.00056109
2	chr12:57224470:C:T	57224470	NA,T	NA,C	NA,1	NA,inf	NA,inf	NA,1.31959	0.000557035	0.000557035
2	chr12:56773705:G:A	56773705	NA,A	NA,G	NA,1	NA,-inf	NA,inf	NA,1.27946	0.000556838	0.000556838
2	chr12:56977854:A:G	56977854	G,G	A,A	1,1	inf,inf	inf,inf	1.6488,0.231236	0.00055483	0.00055483
2	chr12:57040534:G:A	57040534	A,NA	G,NA	1,NA	inf,NA	inf,NA	0.915088,NA	0.000552976	0.000552976
2	chr12:57080617:T:C	57080617	C,NA	T,NA	1,NA	inf,NA	inf,NA	0.902778,NA	0.000550292	0.000550292
2	chr12:57199050:T:C	57199050	C,NA	T,NA	1,NA	-inf,NA	inf,NA	1.1115,NA	0.000549225	0.000549225
2	chr12:56896762:A:G	56896762	NA,G	NA,A	NA,1	NA,inf	NA,inf	NA,1.30091	0.000549047	0.000549047
2	chr12:56493663:G:A	56493663	NA,A	NA,G	NA,1	NA,-inf	NA,inf	NA,1.25667	0.000547966	0.000547966
2	chr12:56979623:A:G	56979623	G,G	A,A	1,1	inf,inf	inf,inf	1.63559,0.252117	0.00054638	0.00054638
2	chr12:56855185:C:T	56855185	NA,T	NA,C	NA,1	NA,inf	NA,inf	NA,1.29637	0.000544786	0.000544786
2	chr12:56779350:C:T	56779350	NA,T	NA,C	NA,1	NA,-inf	NA,inf	NA,1.25714	0.000542182	0.000542182
2	chr12:56970123:A:G	56970123	G,G	A,A	1,1	inf,inf	inf,inf	1.64618,0.207777	0.000540102	0.000540102
2	chr12:56861299:T:C	56861299	NA,C	NA,T	NA,1	NA,inf	NA,inf	NA,1.29021	0.000538777	0.000538777
2	chr12:56869972:T:C	56869972	NA,C	NA,T	NA,1	NA,inf	NA,inf	NA,1.28974	0.000538411	0.000538411
2	chr12:56866314:C:G	56866314	NA,G	NA,C	NA,1	NA,inf	NA,inf	NA,1.28787	0.0005366	0.0005366
2	chr12:56824352:G:C	56824352	NA,C	NA,G	NA,1	NA,-inf	NA,inf	NA,1.24315	0.000533421	0.000533421
2	chr12:56829695:G:A	56829695	NA,A	NA,G	NA,1	NA,-inf	NA,inf	NA,1.24127	0.000531598	0.000531598
2	chr12:56656166:G:A	56656166	NA,A	NA,G	NA,1	NA,-inf	NA,inf	NA,1.25763	0.000531324	0.000531324
2	chr12:56646574:T:C	56646574	NA,C	NA,T	NA,1	NA,-inf	NA,inf	NA,1.25732	0.000531041	0.000531041
2	chr12:57069171:C:T	57069171	T,T	C,C	1,1	inf,inf	inf,inf	1.13652,0.988762	0.000528143	0.000528143
2	chr12:56828538:G:A	56828538	NA,A	NA,G	NA,1	NA,-inf	NA,inf	NA,1.2375	0.000527938	0.000527938
2	chr12:57001894:T:G	57001894	G,G	T,T	1,1	inf,inf	inf,inf	1.42849,0.599161	0.000526603	0.000526603
2	chr12:56664107:TTC:T	56664107	NA,T	NA,TTC	NA,1	NA,-inf	NA,inf	NA,1.25196	0.000525829	0.000525829
2	chr12:56831028:G:T	56831028	NA,T	NA,G	NA,1	NA,-inf	NA,inf	NA,1.23431	0.000524876	0.000524876
2	chr12:56460221:C:A	56460221	NA,A	NA,C	NA,1	NA,inf	NA,inf	NA,1.28533	0.000524495	0.000524495
2	chr12:56940241:G:C	56940241	NA,C	NA,G	NA,1	NA,-inf	NA,inf	NA,1.24273	0.000520638	0.000520638
2	chr12:56891357:T:G	56891357	NA,G	NA,T	NA,1	NA,-inf	NA,inf	NA,1.23837	0.000516743	0.000516743
2	chr12:56971780:C:T	56971780	T,T	C,C	1,1	inf,inf	inf,inf	1.62975,0.199193	0.000514962	0.000514962
2	chr12:57073060:G:A	57073060	A,A	G,G	1,1	inf,inf	inf,inf	1.14013,0.966477	0.000511128	0.000511128
2	chr12:56528745:T:C	56528745	NA,C	NA,T	NA,1	NA,inf	NA,inf	NA,1.25629	0.000509843	0.000509843
2	chr12:56879265:G:A	56879265	NA,A	NA,G	NA,1	NA,-inf	NA,inf	NA,1.21914	0.000509459	0.000509459
2	chr12:56743854:C:T	56743854	NA,T	NA,C	NA,1	NA,-inf	NA,inf	NA,1.22217	0.000500541	0.000500541
2	chr12:56934047:C:T	56934047	NA,T	NA,C	NA,1	NA,inf	NA,inf	NA,1.244	0.000499018	0.000499018
2	chr12:57070533:A:G	57070533	G,G	A,A	1,1	inf,inf	inf,inf	1.12714,0.965473	0.000495314	0.000495314
2	chr12:56832088:T:G	56832088	NA,G	NA,T	NA,1	NA,-inf	NA,inf	NA,1.2019	0.000494789	0.000494789
2	chr12:56979696:A:G	56979696	G,G	A,A	1,1	inf,inf	inf,inf	1.61827,0.1728	0.000491491	0.000491491
2	chr12:56349260:G:A	56349260	A,NA	G,NA	1,NA	-inf,NA	inf,NA	0.988981,NA	0.000488441	0.000488441
2	chr12:56959236:C:T	56959236	T,NA	C,NA	1,NA	inf,NA	inf,NA	1.62512,NA	0.000488115	0.000488115
2	chr12:56951996:C:T	56951996	T,NA	C,NA	1,NA	inf,NA	inf,NA	1.62404,NA	0.000486988	0.000486988
2	chr12:57190070:C:T	57190070	T,NA	C,NA	1,NA	-inf,NA	inf,NA	1.51256,NA	0.000486143	0.000486143
2	chr12:56975985:A:C	56975985	C,C	A,A	1,1	inf,inf	inf,inf	1.60444,0.191395	0.000483248	0.000483248
2	chr12:56976415:C:G	56976415	G,G	C,C	1,1	inf,inf	inf,inf	1.61114,0.167327	0.0004797	0.0004797
2	chr12:56975592:T:C	56975592	NA,C	NA,T	NA,1	NA,-inf	NA,inf	NA,1.18275	0.000478301	0.000478301
2	chr12:56813403:G:A	56813403	NA,A	NA,G	NA,1	NA,inf	NA,inf	NA,1.2516	0.000478198	0.000478198
2	chr12:56488990:A:G	56488990	NA,G	NA,A	NA,1	NA,-inf	NA,inf	NA,1.17703	0.000475614	0.000475614
2	chr12:56975649:C:T	56975649	NA,T	NA,C	NA,1	NA,-inf	NA,inf	NA,1.17778	0.000474019	0.000474019
2	chr12:56752648:T:C	56752648	NA,C	NA,T	NA,1	NA,-inf	NA,inf	NA,1.19134	0.000473653	0.000473653
2	chr12:56602527:G:T	56602527	NA,T	NA,G	NA,1	NA,-inf	NA,inf	NA,1.18416	0.000471977	0.000471977
2	chr12:56971987:A:AAC	56971987	AAC,AAC	A,A	1,1	inf,inf	inf,inf	1.55242,0.755654	0.000467785	0.000467785
2	chr12:56597278:T:C	56597278	C,NA	T,NA	1,NA	inf,NA	inf,NA	0.281464,NA	0.000466988	0.000466988
2	chr12:56616896:T:C	56616896	NA,C	NA,T	NA,1	NA,-inf	NA,inf	NA,1.1708	0.000460758	0.000460758
2	chr12:56916301:G:A	56916301	A,A	G,G	1,1	inf,-inf	inf,inf	0.272141,1.98901	0.000460326	0.000460326
2	chr12:56975875:T:C	56975875	NA,C	NA,T	NA,1	NA,-inf	NA,inf	NA,1.15856	0.000457824	0.000457824
2	chr12:57177541:C:T	57177541	NA,T	NA,C	NA,1	NA,inf	NA,inf	NA,1.19741	0.000457429	0.000457429
2	chr12:56883953:CAGA:C	56883953	NA,C	NA,CAGA	NA,1	NA,inf	NA,inf	NA,1.19432	0.000457073	0.000457073
2	chr12:56399435:TTAATG:T	56399435	T,NA	TTAATG,NA	1,NA	inf,NA	inf,NA	2.2296,NA	0.000452565	0.000452565
2	chr12:56486879:G:A	56486879	NA,A	NA,G	NA,1	NA,-inf	NA,inf	NA,1.14857	0.00045173	0.00045173
2	chr12:56495507:G:A	56495507	NA,A	NA,G	NA,1	NA,-inf	NA,inf	NA,1.14838	0.000451361	0.000451361
2	chr12:56457230:C:T	56457230	T,T	C,C	1,1	inf,inf	inf,inf	2.5972,0.160058	0.000450823	0.000450823
2	chr12:56385105:AAAG:A	56385105	NA,A	NA,AAAG	NA,1	NA,inf	NA,inf	NA,1.18262	0.000450281	0.000450281
2	chr12:57252231:C:T	57252231	T,NA	C,NA	1,NA	inf,NA	inf,NA	2.12491,NA	0.000450276	0.000450276
2	chr12:56514114:G:A	56514114	NA,A	NA,G	NA,1	NA,inf	NA,inf	NA,1.19247	0.000448942	0.000448942
2	chr12:56781472:GTATTT:G	56781472	NA,G	NA,GTATTT	NA,1	NA,-inf	NA,inf	NA,1.15124	0.000447588	0.000447588
2	chr12:56786692:A:T	56786692	NA,T	NA,A	NA,1	NA,inf	NA,inf	NA,1.21341	0.000447084	0.000447084
2	chr12:56781585:C:T	56781585	NA,T	NA,C	NA,1	NA,-inf	NA,inf	NA,1.14712	0.000444285	0.000444285
2	chr12:56450665:T:C	56450665	NA,C	NA,T	NA,1	NA,-inf	NA,inf	NA,1.12656	0.000443376	0.000443376
2	chr12:56501762:G:A	56501762	NA,A	NA,G	NA,1	NA,-inf	NA,inf	NA,1.13794	0.000441684	0.000441684
2	chr12:57030188:G:A	57030188	A,NA	G,NA	1,NA	inf,NA	inf,NA	1.93239,NA	0.0004384	0.0004384
2	chr12:56762574:C:T	56762574	NA,T	NA,C	NA,1	NA,-inf	NA,inf	NA,1.14565	0.000435006	0.000435006
2	chr12:57201585:C:T	57201585	NA,T	NA,C	NA,1	NA,inf	NA,inf	NA,1.17514	0.000434402	0.000434402
2	chr12:57035801:G:A	57035801	A,A	G,G	1,1	inf,-inf	inf,inf	1.47241,1.18379	0.000433204	0.000433204
2	chr12:57032793:A:C	57032793	NA,C	NA,A	NA,1	NA,-inf	NA,inf	NA,1.14343	0.000432503	0.000432503
2	chr12:57232235:C:T	57232235	NA,T	NA,C	NA,1	NA,-inf	NA,inf	NA,1.13335	0.000430825	0.000430825
2	chr12:57056027:C:T	57056027	T,T	C,C	1,1	-inf,inf	inf,inf	1.09623,1.95857	0.000429462	0.000429462
2	chr12:56710918:G:A	56710918	NA,A	NA,G	NA,1	NA,-inf	NA,inf	NA,1.12891	0.000427881	0.000427881
2	chr12:56976186:T:C	56976186	C,NA	T,NA	1,NA	inf,NA	inf,NA	0.805684,NA	0.000425278	0.000425278
2	chr12:56909341:C:T	56909341	NA,T	NA,C	NA,1	NA,inf	NA,inf	NA,1.16633	0.000424501	0.000424501
2	chr12:57215577:G:A	57215577	NA,A	NA,G	NA,1	NA,inf	NA,inf	NA,1.15564	0.000423323	0.000423323
2	chr12:56590967:C:T	56590967	NA,T	NA,C	NA,1	NA,inf	NA,inf	NA,1.18085	0.000422462	0.000422462
2	chr12:57045433:T:C	57045433	C,C	T,T	1,1	inf,inf	inf,inf	1.04084,0.99189	0.000420312	0.000420312
2	chr12:56724536:A:G	56724536	NA,G	NA,A	NA,1	NA,-inf	NA,inf	NA,1.12085	0.000416131	0.000416131
2	chr12:56528444:A:G	56528444	NA,G	NA,A	NA,1	NA,-inf	NA,inf	NA,1.10248	0.00041404	0.00041404
2	chr12:57048984:T:G	57048984	G,NA	T,NA	1,NA	inf,NA	inf,NA	1.57211,NA	0.000412785	0.000412785
2	chr12:57048355:A:G	57048355	G,G	A,A	1,1	inf,inf	inf,inf	1.04871,0.967924	0.000411676	0.000411676
2	chr12:57113547:A:G	57113547	NA,G	NA,A	NA,1	NA,-inf	NA,inf	NA,1.11469	0.000411512	0.000411512
2	chr12:57203694:A:T	57203694	NA,T	NA,A	NA,1	NA,inf	NA,inf	NA,1.13792	0.00041007	0.00041007
2	chr12:57256423:C:T	57256423	NA,T	NA,C	NA,1	NA,-inf	NA,inf	NA,1.10905	0.000409969	0.000409969
2	chr12:56542481:A:T	56542481	NA,T	NA,A	NA,1	NA,-inf	NA,inf	NA,1.11371	0.000409787	0.000409787
2	chr12:57049333:G:T	57049333	T,T	G,G	1,1	inf,inf	inf,inf	1.03439,0.985383	0.000409161	0.000409161
2	chr12:57210410:T:C	57210410	NA,C	NA,T	NA,1	NA,inf	NA,inf	NA,1.13377	0.000408844	0.000408844
2	chr12:57219990:C:T	57219990	T,NA	C,NA	1,NA	-inf,NA	inf,NA	1.41923,NA	0.000408235	0.000408235
2	chr12:56576591:T:A	56576591	NA,A	NA,T	NA,1	NA,inf	NA,inf	NA,1.12995	0.000407433	0.000407433
2	chr12:57066236:G:C	57066236	C,C	G,G	1,1	inf,inf	inf,inf	1.45998,0.441089	0.000407137	0.000407137
2	chr12:57000339:C:A	57000339	A,A	C,C	1,1	inf,inf	inf,inf	1.01126,0.935504	0.000405173	0.000405173
2	chr12:57048782:A:C	57048782	C,C	A,A	1,1	inf,inf	inf,inf	1.02508,0.985383	0.00040006	0.00040006
2	chr12:56467498:C:T	56467498	NA,T	NA,C	NA,1	NA,inf	NA,inf	NA,1.11997	0.000399819	0.000399819
2	chr12:56749345:G:A	56749345	NA,A	NA,G	NA,1	NA,-inf	NA,inf	NA,1.09639	0.000398445	0.000398445
2	chr12:57250164:C:T	57250164	NA,T	NA,C	NA,1	NA,-inf	NA,inf	NA,1.08768	0.000397717	0.000397717
2	chr12:57065426:C:T	57065426	T,T	C,C	1,1	inf,inf	inf,inf	1.05921,0.931442	0.000396843	0.000396843
2	chr12:57055922:T:C	57055922	C,C	T,T	1,1	inf,inf	inf,inf	1.02685,0.975134	0.000396338	0.000396338
2	chr12:56729692:C:T	56729692	NA,T	NA,C	NA,1	NA,-inf	NA,inf	NA,1.0917	0.000395188	0.000395188
2	chr12:56809905:A:G	56809905	NA,G	NA,A	NA,1	NA,inf	NA,inf	NA,1.14461	0.000393777	0.000393777
2	chr12:56898583:T:C	56898583	NA,C	NA,T	NA,1	NA,inf	NA,inf	NA,1.11122	0.000393617	0.000393617
2	chr12:56813381:G:A	56813381	NA,A	NA,G	NA,1	NA,-inf	NA,inf	NA,1.0741	0.00038512	0.00038512
2	chr12:56941824:G:A	56941824	A,NA	G,NA	1,NA	inf,NA	inf,NA	1.53578,NA	0.00038466	0.00038466
2	chr12:57021211:T:C	57021211	C,NA	T,NA	1,NA	inf,NA	inf,NA	1.50093,NA	0.000384389	0.000384389
2	chr12:56574158:A:T	56574158	NA,T	NA,A	NA,1	NA,inf	NA,inf	NA,1.10625	0.000384373	0.000384373
2	chr12:56915541:A:G	56915541	G,G	A,A	1,1	inf,-inf	inf,inf	0.226397,1.92794	0.000382631	0.000382631
2	chr12:56734464:G:A	56734464	NA,A	NA,G	NA,1	NA,inf	NA,inf	NA,1.11722	0.000381906	0.000381906
2	chr12:56674283:G:C	56674283	NA,C	NA,G	NA,1	NA,-inf	NA,inf	NA,1.06467	0.000377896	0.000377896
2	chr12:56878068:A:G	56878068	NA,G	NA,A	NA,1	NA,inf	NA,inf	NA,1.09005	0.000377766	0.000377766
2	chr12:56811899:G:A	56811899	NA,A	NA,G	NA,1	NA,inf	NA,inf	NA,1.11829	0.00037631	0.00037631
2	chr12:57085047:C:T	57085047	T,NA	C,NA	1,NA	inf,NA	inf,NA	1.537,NA	0.000375664	0.000375664
2	chr12:57174894:G:A	57174894	NA,A	NA,G	NA,1	NA,inf	NA,inf	NA,1.08214	0.000375496	0.000375496
2	chr12:56676679:A:G	56676679	G,G	A,A	1,1	inf,-inf	inf,inf	9.40439,1.13885	0.000374678	0.000377453
2	chr12:57040067:C:T	57040067	T,T	C,C	1,1	inf,-inf	inf,inf	1.47529,1.09392	0.000371942	0.000371942
2	chr12:56771490:G:A	56771490	NA,A	NA,G	NA,1	NA,inf	NA,inf	NA,1.07776	0.000370953	0.000370953
2	chr12:57216466:G:C	57216466	C,C	G,G	1,1	inf,inf	inf,inf	1.85619,0.0809218	0.000370023	0.000370023
2	chr12:57209634:A:G	57209634	G,G	A,A	1,1	inf,inf	inf,inf	1.79297,0.250546	0.000367613	0.000367613
2	chr12:56877562:A:G	56877562	NA,G	NA,A	NA,1	NA,-inf	NA,inf	NA,1.04866	0.000367245	0.000367245
2	chr12:56590261:G:A	56590261	NA,A	NA,G	NA,1	NA,inf	NA,inf	NA,1.09734	0.000366495	0.000366495
2	chr12:56879587:G:A	56879587	NA,A	NA,G	NA,1	NA,-inf	NA,inf	NA,1.03392	0.00036338	0.00036338
2	chr12:57216251:A:C	57216251	NA,C	NA,A	NA,1	NA,-inf	NA,inf	NA,1.07988	0.000362343	0.000362343
2	chr12:56577080:C:T	56577080	NA,T	NA,C	NA,1	NA,inf	NA,inf	NA,1.06405	0.000362119	0.000362119
2	chr12:57162306:T:C	57162306	NA,C	NA,T	NA,1	NA,inf	NA,inf	NA,1.05983	0.00036105	0.00036105
2	chr12:56812697:G:A	56812697	NA,A	NA,G	NA,1	NA,inf	NA,inf	NA,1.08789	0.000358741	0.000358741
2	chr12:56502155:A:C	56502155	NA,C	NA,A	NA,1	NA,inf	NA,inf	NA,1.06194	0.000358717	0.000358717
2	chr12:56803769:T:TG	56803769	NA,TG	NA,T	NA,1	NA,-inf	NA,inf	NA,1.01836	0.00035337	0.00035337
2	chr12:56792975:T:C	56792975	NA,C	NA,T	NA,1	NA,-inf	NA,inf	NA,1.01529	0.000351492	0.000351492
2	chr12:56695983:A:G	56695983	NA,G	NA,A	NA,1	NA,-inf	NA,inf	NA,1.02551	0.000350878	0.000350878
2	chr12:56484336:G:A	56484336	A,A	G,G	1,1	-inf,inf	inf,inf	1.26685,0.0818937	0.000349911	0.000349911
2	chr12:56368050:A:T	56368050	NA,T	NA,A	NA,1	NA,inf	NA,inf	NA,1.0449	0.000349298	0.000349298
2	chr12:57035547:A:G	57035547	G,G	A,A	1,1	inf,inf	inf,inf	0.919671,1.04683	0.000347789	0.000347789
2	chr12:56654954:G:C	56654954	NA,C	NA,G	NA,1	NA,inf	NA,inf	NA,1.04687	0.000347131	0.000347131
2	chr12:56272730:G:A	56272730	A,NA	G,NA	1,NA	inf,NA	inf,NA	1.53641,NA	0.000346925	0.000346925
2	chr12:56508237:C:G	56508237	G,G	C,C	1,1	-inf,inf	inf,inf	1.15018,1.34168	0.000345844	0.000345844
2	chr12:57034944:T:C	57034944	C,C	T,T	1,1	inf,inf	inf,inf	1.38452,0.45614	0.000345483	0.000345483
2	chr12:57053027:A:T	57053027	T,T	A,A	1,1	inf,inf	inf,inf	1.00396,0.930852	0.000343881	0.000343881
2	chr12:57029413:T:C	57029413	C,C	T,T	1,1	inf,inf	inf,inf	0.926701,1.02744	0.000342901	0.000342901
2	chr12:57043805:A:G	57043805	NA,G	NA,A	NA,1	NA,inf	NA,inf	NA,1.03084	0.000342209	0.000342209
2	chr12:56915004:C:T	56915004	NA,T	NA,C	NA,1	NA,-inf	NA,inf	NA,1.00626	0.000341031	0.000341031
2	chr12:56842263:C:T	56842263	NA,T	NA,C	NA,1	NA,-inf	NA,inf	NA,0.998086	0.00033978	0.00033978
2	chr12:56587064:G:A	56587064	NA,A	NA,G	NA,1	NA,inf	NA,inf	NA,1.03451	0.000339357	0.000339357
2	chr12:56965101:C:A	56965101	NA,A	NA,C	NA,1	NA,-inf	NA,inf	NA,0.979443	0.000335142	0.000335142
2	chr12:56477530:G:A	56477530	A,A	G,G	1,1	-inf,inf	inf,inf	1.23465,0.0888298	0.00033239	0.00033239
2	chr12:56542037:A:C	56542037	NA,C	NA,A	NA,1	NA,inf	NA,inf	NA,1.00909	0.000331855	0.000331855
2	chr12:56803690:G:A	56803690	NA,A	NA,G	NA,1	NA,inf	NA,inf	NA,1.03763	0.000329298	0.000329298
2	chr12:56819315:G:A	56819315	NA,A	NA,G	NA,1	NA,-inf	NA,inf	NA,0.983686	0.000327453	0.000327453
2	chr12:56799365:C:A	56799365	NA,A	NA,C	NA,1	NA,inf	NA,inf	NA,1.03061	0.000325394	0.000325394
2	chr12:56534512:C:A	56534512	NA,A	NA,C	NA,1	NA,inf	NA,inf	NA,1.00667	0.00032471	0.00032471
2	chr12:57165455:C:T	57165455	NA,T	NA,C	NA,1	NA,inf	NA,inf	NA,0.999761	0.000323294	0.000323294
2	chr12:56841649:T:C	56841649	NA,C	NA,T	NA,1	NA,-inf	NA,inf	NA,0.974554	0.000323055	0.000323055
2	chr12:57173820:T:C	57173820	NA,C	NA,T	NA,1	NA,inf	NA,inf	NA,0.996241	0.000321935	0.000321935
2	chr12:57187914:C:T	57187914	NA,T	NA,C	NA,1	NA,inf	NA,inf	NA,0.98567	0.000317658	0.000317658
2	chr12:56712116:G:A	56712116	NA,A	NA,G	NA,1	NA,-inf	NA,inf	NA,0.957002	0.000317561	0.000317561
2	chr12:57166406:A:T	57166406	NA,T	NA,A	NA,1	NA,-inf	NA,inf	NA,0.937585	0.000317507	0.000317507
2	chr12:57228779:A:AT	57228779	NA,AT	NA,A	NA,1	NA,-inf	NA,inf	NA,0.962893	0.000316917	0.000316917
2	chr12:56892719:AAC:A	56892719	NA,A	NA,AAC	NA,1	NA,-inf	NA,inf	NA,0.963452	0.000316798	0.000316798
2	chr12:56906470:A:C	56906470	NA,C	NA,A	NA,1	NA,-inf	NA,inf	NA,0.962764	0.000316422	0.000316422
2	chr12:56884941:C:T	56884941	NA,T	NA,C	NA,1	NA,-inf	NA,inf	NA,0.962199	0.000316112	0.000316112
2	chr12:56966723:C:T	56966723	NA,T	NA,C	NA,1	NA,inf	NA,inf	NA,0.98176	0.000314608	0.000314608
2	chr12:57041268:A:G	57041268	G,NA	A,NA	1,NA	inf,NA	inf,NA	1.39537,NA	0.000314493	0.000314493
2	chr12:56617345:A:G	56617345	NA,G	NA,A	NA,1	NA,inf	NA,inf	NA,0.980596	0.000313771	0.000313771
2	chr12:56862615:T:A	56862615	A,A	T,T	1,1	-inf,inf	inf,inf	0.470399,1.52058	0.000312948	0.000312948
2	chr12:57039936:A:G	57039936	G,G	A,A	1,1	inf,-inf	inf,inf	1.41885,1.05661	0.000312914	0.000312914
2	chr12:56618045:T:C	56618045	NA,C	NA,T	NA,1	NA,-inf	NA,inf	NA,0.94333	0.000310927	0.000310927
2	chr12:56682518:T:G	56682518	NA,G	NA,T	NA,1	NA,-inf	NA,inf	NA,0.945223	0.000310566	0.000310566
2	chr12:56936555:T:C	56936555	NA,C	NA,T	NA,1	NA,inf	NA,inf	NA,0.972977	0.000310257	0.000310257
2	chr12:56845799:G:A	56845799	NA,A	NA,G	NA,1	NA,-inf	NA,inf	NA,0.944555	0.000309451	0.000309451
2	chr12:56534285:T:C	56534285	NA,C	NA,T	NA,1	NA,-inf	NA,inf	NA,0.936551	0.000309318	0.000309318
2	chr12:56587495:T:C	56587495	NA,C	NA,T	NA,1	NA,inf	NA,inf	NA,0.979216	0.000308626	0.000308626
2	chr12:56819324:G:A	56819324	NA,A	NA,G	NA,1	NA,-inf	NA,inf	NA,0.939336	0.000308444	0.000308444
2	chr12:57232661:C:T	57232661	NA,T	NA,C	NA,1	NA,-inf	NA,inf	NA,0.94137	0.00030777	0.00030777
2	chr12:56467674:A:G	56467674	G,G	A,A	1,1	-inf,inf	inf,inf	0.94173,0.0762291	0.000305924	0.000305924
2	chr12:56649881:C:T	56649881	NA,T	NA,C	NA,1	NA,-inf	NA,inf	NA,0.936003	0.000305675	0.000305675
2	chr12:57255464:G:C	57255464	C,NA	G,NA	1,NA	-inf,NA	inf,NA	0.879944,NA	0.000305414	0.000305414
2	chr12:56831324:G:A	56831324	NA,A	NA,G	NA,1	NA,inf	NA,inf	NA,0.984871	0.000304695	0.000304695
2	chr12:57111665:C:G	57111665	NA,G	NA,C	NA,1	NA,-inf	NA,inf	NA,0.922761	0.000303703	0.000303703
2	chr12:56553612:G:C	56553612	NA,C	NA,G	NA,1	NA,-inf	NA,inf	NA,0.917688	0.000302636	0.000302636
2	chr12:56702362:C:T	56702362	NA,T	NA,C	NA,1	NA,-inf	NA,inf	NA,0.939326	0.000302296	0.000302296
2	chr12:57074115:T:C	57074115	C,C	T,T	1,1	inf,inf	inf,inf	1.07515,0.737427	0.00030178	0.00030178
2	chr12:56868174:G:A	56868174	A,A	G,G	1,1	-inf,inf	inf,inf	0.428128,1.54531	0.000301478	0.000301478
2	chr12:56498075:TACA:T	56498075	NA,T	NA,TACA	NA,1	NA,inf	NA,inf	NA,0.950562	0.000297897	0.000297897
2	chr12:56616060:C:T	56616060	NA,T	NA,C	NA,1	NA,-inf	NA,inf	NA,0.915246	0.000295838	0.000295838
2	chr12:56622993:T:C	56622993	NA,C	NA,T	NA,1	NA,-inf	NA,inf	NA,0.916392	0.000295525	0.000295525
2	chr12:56728133:C:A	56728133	NA,A	NA,C	NA,1	NA,inf	NA,inf	NA,0.963769	0.000293238	0.000293238
2	chr12:57132516:G:A	57132516	A,NA	G,NA	1,NA	inf,NA	inf,NA	0.699075,NA	0.000291834	0.000291834
2	chr12:56907936:A:C	56907936	NA,C	NA,A	NA,1	NA,inf	NA,inf	NA,0.939194	0.000291662	0.000291662
2	chr12:56875849:C:T	56875849	NA,T	NA,C	NA,1	NA,-inf	NA,inf	NA,0.907687	0.000291474	0.000291474
2	chr12:57206237:A:G	57206237	NA,G	NA,A	NA,1	NA,-inf	NA,inf	NA,0.907649	0.000290727	0.000290727
2	chr12:56822302:A:G	56822302	NA,G	NA,A	NA,1	NA,-inf	NA,inf	NA,0.904319	0.000289833	0.000289833
2	chr12:56627638:A:G	56627638	NA,G	NA,A	NA,1	NA,-inf	NA,inf	NA,0.905272	0.000289815	0.000289815
2	chr12:56828613:G:C	56828613	NA,C	NA,G	NA,1	NA,inf	NA,inf	NA,0.934853	0.000289215	0.000289215
2	chr12:56913402:G:A	56913402	A,A	G,G	1,1	inf,-inf	inf,inf	0.232729,1.78495	0.000288961	0.000288961
2	chr12:56674140:A:T	56674140	NA,T	NA,A	NA,1	NA,-inf	NA,inf	NA,0.902351	0.000288559	0.000288559
2	chr12:56674138:G:A	56674138	NA,A	NA,G	NA,1	NA,-inf	NA,inf	NA,0.902179	0.000288473	0.000288473
2	chr12:56616051:C:T	56616051	NA,T	NA,C	NA,1	NA,-inf	NA,inf	NA,0.901577	0.000287967	0.000287967
2	chr12:56818706:G:A	56818706	A,A	G,G	1,1	-inf,-inf	inf,inf	11.8541,0.281375	0.000285939	0.00047612
2	chr12:56904575:C:T	56904575	NA,T	NA,C	NA,1	NA,inf	NA,inf	NA,0.923428	0.000285271	0.000285271
2	chr12:56491337:A:G	56491337	G,G	A,A	1,1	-inf,-inf	inf,inf	1.28478,0.03513	0.000285048	0.000285048
2	chr12:56882307:G:A	56882307	NA,A	NA,G	NA,1	NA,inf	NA,inf	NA,0.922786	0.000284963	0.000284963
2	chr12:56934544:C:G	56934544	NA,G	NA,C	NA,1	NA,inf	NA,inf	NA,0.937425	0.000284557	0.000284557
2	chr12:56892581:C:G	56892581	G,G	C,C	1,1	-inf,inf	inf,inf	0.563289,1.38986	0.00028443	0.00028443
2	chr12:56897910:A:C	56897910	C,C	A,A	1,1	-inf,inf	inf,inf	0.547235,1.42282	0.000284199	0.000284199
2	chr12:56413099:A:C	56413099	NA,C	NA,A	NA,1	NA,inf	NA,inf	NA,0.919163	0.000283874	0.000283874
2	chr12:57087194:G:T	57087194	T,T	G,G	1,1	inf,inf	inf,inf	0.553648,1.12317	0.00028262	0.00028262
2	chr12:56846240:CA:C	56846240	C,C	CA,CA	1,1	-inf,-inf	inf,inf	0.748254,2.00364	0.000278971	0.000278971
2	chr12:57189962:A:G	57189962	NA,G	NA,A	NA,1	NA,inf	NA,inf	NA,0.911386	0.000278816	0.000278816
2	chr12:57183757:C:T	57183757	NA,T	NA,C	NA,1	NA,-inf	NA,inf	NA,0.885423	0.000278395	0.000278395
2	chr12:56666928:TTTTTA:T	56666928	NA,T	NA,TTTTTA	NA,1	NA,inf	NA,inf	NA,0.902864	0.000274882	0.000274882
2	chr12:56594026:C:G	56594026	NA,G	NA,C	NA,1	NA,-inf	NA,inf	NA,0.873933	0.000274728	0.000274728
2	chr12:56718933:G:A	56718933	NA,A	NA,G	NA,1	NA,-inf	NA,inf	NA,0.875429	0.000273295	0.000273295
2	chr12:56492077:C:T	56492077	T,T	C,C	1,1	-inf,-inf	inf,inf	1.26641,0.00498215	0.000272652	0.000272652
2	chr12:57223139:G:A	57223139	NA,A	NA,G	NA,1	NA,-inf	NA,inf	NA,0.868477	0.000270407	0.000270407
2	chr12:57126984:G:T	57126984	T,NA	G,NA	1,NA	-inf,NA	inf,NA	1.41914,NA	0.000270392	0.000270392
2	chr12:57017632:ATGGTGGCTCACGCC:A	57017632	A,A	ATGGTGGCTCACGCC,ATGGTGGCTCACGCC	1,1	inf,inf	inf,inf	0.9379,0.855698	0.000269563	0.000269563
2	chr12:56492032:C:G	56492032	G,G	C,C	1,1	-inf,-inf	inf,inf	1.27275,0.023742	0.000268527	0.000268527
2	chr12:56380240:G:T	56380240	T,NA	G,NA	1,NA	inf,NA	inf,NA	1.81657,NA	0.00026848	0.00026848
2	chr12:56461152:A:C	56461152	C,NA	A,NA	1,NA	inf,NA	inf,NA	1.86199,NA	0.000268102	0.000268102
2	chr12:56713384:C:G	56713384	NA,G	NA,C	NA,1	NA,-inf	NA,inf	NA,0.857119	0.000267088	0.000267088
2	chr12:57120978:A:G	57120978	NA,G	NA,A	NA,1	NA,inf	NA,inf	NA,0.89313	0.000266609	0.000266609
2	chr12:56970050:C:G	56970050	NA,G	NA,C	NA,1	NA,-inf	NA,inf	NA,0.854659	0.00026606	0.00026606
2	chr12:57214154:A:G	57214154	NA,G	NA,A	NA,1	NA,inf	NA,inf	NA,0.88587	0.000266002	0.000266002
2	chr12:56791195:G:A	56791195	NA,A	NA,G	NA,1	NA,inf	NA,inf	NA,0.902656	0.000262782	0.000262782
2	chr12:56889007:C:T	56889007	T,T	C,C	1,1	-inf,inf	inf,inf	0.585369,1.34454	0.000261562	0.000261562
2	chr12:57020556:A:T	57020556	T,T	A,A	1,1	inf,inf	inf,inf	0.873957,0.939262	0.000261085	0.000261085
2	chr12:56577145:C:T	56577145	NA,T	NA,C	NA,1	NA,inf	NA,inf	NA,0.8935	0.000260648	0.000260648
2	chr12:56996254:T:C	56996254	C,C	T,T	1,1	inf,inf	inf,inf	1.19201,0.27265	0.000258613	0.000258613
2	chr12:57186595:A:G	57186595	NA,G	NA,A	NA,1	NA,inf	NA,inf	NA,0.840078	0.000257874	0.000257874
2	chr12:56996508:G:A	56996508	NA,A	NA,G	NA,1	NA,inf	NA,inf	NA,0.87329	0.000257685	0.000257685
2	chr12:57209494:C:A	57209494	NA,A	NA,C	NA,1	NA,-inf	NA,inf	NA,0.877012	0.000257128	0.000257128
2	chr12:56844935:C:A	56844935	NA,A	NA,C	NA,1	NA,-inf	NA,inf	NA,0.838746	0.000257095	0.000257095
2	chr12:56887050:CAT:C	56887050	C,C	CAT,CAT	1,1	-inf,inf	inf,inf	0.577053,1.34149	0.000255992	0.000255992
2	chr12:57252006:T:A	57252006	A,A	T,T	1,1	inf,inf	inf,inf	2.16834,0.688459	0.000255369	0.000255369
2	chr12:56887618:G:A	56887618	A,A	G,G	1,1	-inf,inf	inf,inf	0.572498,1.3448	0.000255273	0.000255273
2	chr12:56989713:C:T	56989713	NA,T	NA,C	NA,1	NA,-inf	NA,inf	NA,0.81522	0.000255155	0.000255155
2	chr12:56902640:G:A	56902640	A,A	G,G	1,1	inf,-inf	inf,inf	0.532301,1.38251	0.000255145	0.000255145
2	chr12:56607934:G:A	56607934	NA,A	NA,G	NA,1	NA,-inf	NA,inf	NA,0.827751	0.000254986	0.000254986
2	chr12:56451512:T:C	56451512	NA,C	NA,T	NA,1	NA,-inf	NA,inf	NA,0.884839	0.000254719	0.000254719
2	chr12:56668589:C:T	56668589	NA,T	NA,C	NA,1	NA,inf	NA,inf	NA,0.851054	0.000253352	0.000253352
2	chr12:57184089:C:T	57184089	T,NA	C,NA	1,NA	inf,NA	inf,NA	1.27022,NA	0.000253307	0.000253307
2	chr12:56889425:A:G	56889425	G,G	A,A	1,1	-inf,inf	inf,inf	0.580619,1.33087	0.000251809	0.000251809
2	chr12:57196001:A:C	57196001	NA,C	NA,A	NA,1	NA,inf	NA,inf	NA,0.825656	0.000251639	0.000251639
2	chr12:57022718:G:A	57022718	NA,A	NA,G	NA,1	NA,-inf	NA,inf	NA,0.813458	0.000250419	0.000250419
2	chr12:56498718:G:A	56498718	NA,A	NA,G	NA,1	NA,inf	NA,inf	NA,0.854608	0.000250041	0.000250041
2	chr12:56990966:T:G	56990966	NA,G	NA,T	NA,1	NA,-inf	NA,inf	NA,0.802654	0.000249796	0.000249796
2	chr12:56881215:C:T	56881215	NA,T	NA,C	NA,1	NA,-inf	NA,inf	NA,0.820311	0.000248383	0.000248383
2	chr12:56992050:G:A	56992050	NA,A	NA,G	NA,1	NA,-inf	NA,inf	NA,0.798997	0.000248277	0.000248277
2	chr12:56989198:C:T	56989198	NA,T	NA,C	NA,1	NA,-inf	NA,inf	NA,0.798321	0.000247978	0.000247978
2	chr12:56916095:G:A	56916095	NA,A	NA,G	NA,1	NA,-inf	NA,inf	NA,0.818699	0.000247697	0.000247697
2	chr12:56893209:T:A	56893209	A,A	T,T	1,1	-inf,inf	inf,inf	0.562226,1.34094	0.000247654	0.000247654
2	chr12:57095926:T:C	57095926	C,C	T,T	1,1	-inf,-inf	inf,inf	0.108118,1.95866	0.000247343	0.000247343
2	chr12:56639896:T:A	56639896	A,A	T,T	1,1	-inf,-inf	inf,inf	12.2095,0.833277	0.000247171	0.00111676
2	chr12:56796759:G:A	56796759	A,A	G,G	1,1	-inf,-inf	inf,inf	6.76543,0.809666	0.000246299	0.000246304
2	chr12:56717001:G:A	56717001	NA,A	NA,G	NA,1	NA,-inf	NA,inf	NA,0.813752	0.000245066	0.000245066
2	chr12:56561846:C:T	56561846	NA,T	NA,C	NA,1	NA,inf	NA,inf	NA,0.834421	0.000244967	0.000244967
2	chr12:56278735:A:G	56278735	NA,G	NA,A	NA,1	NA,-inf	NA,inf	NA,0.811924	0.000244616	0.000244616
2	chr12:56798008:C:T	56798008	T,T	C,C	1,1	-inf,-inf	inf,inf	6.67318,0.883262	0.000243533	0.000243537
2	chr12:56989189:A:G	56989189	NA,G	NA,A	NA,1	NA,-inf	NA,inf	NA,0.787286	0.000243423	0.000243423
2	chr12:56389624:TA:T	56389624	T,NA	TA,NA	1,NA	-inf,NA	inf,NA	0.652704,NA	0.000242955	0.000242955
2	chr12:56652972:C:CT	56652972	NA,CT	NA,C	NA,1	NA,-inf	NA,inf	NA,0.798905	0.000242882	0.000242882
2	chr12:56696161:C:G	56696161	NA,G	NA,C	NA,1	NA,inf	NA,inf	NA,0.825679	0.000241901	0.000241901
2	chr12:56539637:A:C	56539637	NA,C	NA,A	NA,1	NA,inf	NA,inf	NA,0.824117	0.000241757	0.000241757
2	chr12:57121830:TTTAA:T	57121830	NA,T	NA,TTTAA	NA,1	NA,inf	NA,inf	NA,0.823807	0.000241735	0.000241735
2	chr12:57138168:C:T	57138168	NA,T	NA,C	NA,1	NA,-inf	NA,inf	NA,0.78738	0.000241643	0.000241643
2	chr12:56890939:A:G	56890939	G,G	A,A	1,1	-inf,inf	inf,inf	0.567549,1.30053	0.000241543	0.000241543
2	chr12:56885817:T:C	56885817	C,C	T,T	1,1	-inf,inf	inf,inf	0.555854,1.33394	0.000241171	0.000241171
2	chr12:57054265:CTA:C	57054265	C,NA	CTA,NA	1,NA	inf,NA	inf,NA	2.03931,NA	0.000240949	0.000240949
2	chr12:56577437:A:G	56577437	NA,G	NA,A	NA,1	NA,inf	NA,inf	NA,0.840745	0.000240333	0.000240333
2	chr12:56724579:C:T	56724579	NA,T	NA,C	NA,1	NA,inf	NA,inf	NA,0.843016	0.000239897	0.000239897
2	chr12:57202866:C:T	57202866	NA,T	NA,C	NA,1	NA,inf	NA,inf	NA,0.822373	0.000239472	0.000239472
2	chr12:57038792:C:T	57038792	NA,T	NA,C	NA,1	NA,-inf	NA,inf	NA,0.793431	0.000238026	0.000238026
2	chr12:56907614:C:T	56907614	T,T	C,C	1,1	inf,-inf	inf,inf	0.525541,1.35346	0.000237937	0.000237937
2	chr12:57027870:TAAAG:T	57027870	NA,T	NA,TAAAG	NA,1	NA,-inf	NA,inf	NA,0.791772	0.000237373	0.000237373
2	chr12:57115319:C:T	57115319	T,T	C,C	1,1	-inf,inf	inf,inf	0.587041,0.50789	0.000235955	0.000235955
2	chr12:56456229:A:G	56456229	NA,G	NA,A	NA,1	NA,-inf	NA,inf	NA,0.827768	0.000234643	0.000234643
2	chr12:57188174:C:A	57188174	NA,A	NA,C	NA,1	NA,inf	NA,inf	NA,0.819272	0.000234539	0.000234539
2	chr12:56997074:AAC:A	56997074	A,A	AAC,AAC	1,1	inf,inf	inf,inf	1.1965,0.0595138	0.000233762	0.000233762
2	chr12:56747295:G:A	56747295	NA,A	NA,G	NA,1	NA,inf	NA,inf	NA,0.824935	0.000232995	0.000232995
2	chr12:56587911:C:T	56587911	NA,T	NA,C	NA,1	NA,inf	NA,inf	NA,0.807745	0.000232402	0.000232402
2	chr12:56744019:C:T	56744019	NA,T	NA,C	NA,1	NA,inf	NA,inf	NA,0.822854	0.000232217	0.000232217
2	chr12:56745951:A:C	56745951	NA,C	NA,A	NA,1	NA,inf	NA,inf	NA,0.822649	0.000232149	0.000232149
2	chr12:57022523:A:G	57022523	NA,G	NA,A	NA,1	NA,-inf	NA,inf	NA,0.767592	0.000231989	0.000231989
2	chr12:57046293:C:T	57046293	T,T	C,C	1,1	inf,-inf	inf,inf	1.43359,0.891373	0.00022969	0.00022969
2	chr12:57241474:C:T	57241474	NA,T	NA,C	NA,1	NA,-inf	NA,inf	NA,0.819572	0.000229196	0.000229196
2	chr12:56799255:A:G	56799255	G,G	A,A	1,1	-inf,-inf	inf,inf	6.72357,0.820379	0.000228906	0.00022891
2	chr12:57083273:T:C	57083273	C,C	T,T	1,1	inf,inf	inf,inf	0.543248,1.00362	0.000228359	0.000228359
2	chr12:56515335:T:C	56515335	C,NA	T,NA	1,NA	-inf,NA	inf,NA	1.60574,NA	0.000227811	0.000227811
2	chr12:57088942:C:T	57088942	T,T	C,C	1,1	inf,inf	inf,inf	0.512214,1.05392	0.000227767	0.000227767
2	chr12:57214650:G:A	57214650	A,A	G,G	1,1	inf,inf	inf,inf	1.67285,0.0763196	0.000226781	0.000226781
2	chr12:56333047:G:A	56333047	NA,A	NA,G	NA,1	NA,-inf	NA,inf	NA,0.757376	0.000226531	0.000226531
2	chr12:56587191:C:T	56587191	NA,T	NA,C	NA,1	NA,-inf	NA,inf	NA,0.765197	0.0002264	0.0002264
2	chr12:56439924:T:C	56439924	C,NA	T,NA	1,NA	inf,NA	inf,NA	1.37113,NA	0.00022558	0.00022558
2	chr12:56473178:C:T	56473178	T,T	C,C	1,1	inf,-inf	inf,inf	0.9254,0.215465	0.000225534	0.000225534
2	chr12:56421868:C:T	56421868	NA,T	NA,C	NA,1	NA,-inf	NA,inf	NA,0.737896	0.000225037	0.000225037
2	chr12:56338841:A:C	56338841	NA,C	NA,A	NA,1	NA,-inf	NA,inf	NA,0.760382	0.000224454	0.000224454
2	chr12:56796506:A:G	56796506	G,G	A,A	1,1	-inf,-inf	inf,inf	6.68687,0.826961	0.000224251	0.000224255
```
