## Supplementary material for "Characterization of shared and ancestry-specific signals driving complex traits using multi-ancestry fine-mapping": susiex_nc2.cs80.snp

```
BP	SNP	PIP(CS1)	LogBF(CS1,Pop1)	LogBF(CS1,Pop2)	PIP(CS2)	LogBF(CS2,Pop1)	LogBF(CS2,Pop2)
56259510	chr12:56259510:G:A	4.95373e-15	-2.07745	-1.41258	1.18443e-05	-2.0599	-1.41427
56260390	chr12:56260390:T:C	4.95232e-14	-3.34252e-10	-1.18773	0.000113106	-3.34252e-10	-1.21769
56260406	chr12:56260406:G:A	9.06574e-14	-3.34252e-10	-0.58308	0.000209571	-3.34252e-10	-0.600952
56261446	chr12:56261446:C:T	2.0167e-14	-2.08612	-4.01236e-10	4.67153e-05	-2.10194	-4.01236e-10
56261623	chr12:56261623:T:C	7.15745e-14	-3.34252e-10	-0.819429	0.000164467	-3.34252e-10	-0.843302
56262481	chr12:56262481:G:A	4.86461e-15	-2.09174	-1.41644	1.21117e-05	-2.03487	-1.41697
56263041	chr12:56263041:C:G	8.39518e-13	-3.34252e-10	1.64266	0.00176824	-3.34252e-10	1.53173
56263432	chr12:56263432:A:C	6.75764e-15	-2.09379	-1.08571	1.71651e-05	-2.01831	-1.08483
56264104	chr12:56264104:A:G	4.8462e-15	-2.09556	-1.41641	1.22473e-05	-2.02375	-1.41696
56264384	chr12:56264384:C:G	7.60739e-14	-0.758462	-4.01236e-10	0.000186668	-0.716683	-4.01236e-10
56264489	chr12:56264489:G:A	8.80892e-14	-3.34252e-10	-0.611817	0.000203971	-3.34252e-10	-0.628035
56264992	chr12:56264992:C:T	2.23075e-14	-1.98525	-4.01236e-10	7.17365e-05	-1.67301	-4.01236e-10
56265075	chr12:56265075:T:G	5.57079e-15	-1.957	-1.41563	1.58701e-05	-1.76448	-1.4171
56265536	chr12:56265536:C:T	6.47194e-15	-2.09524	-1.12745	1.65183e-05	-2.01499	-1.12655
56267121	chr12:56267121:G:T	4.87167e-15	-2.09909	-1.40764	1.25149e-05	-2.00898	-1.41011
56268942	chr12:56268942:G:A	4.11142e-14	-3.34252e-10	-1.37381	9.5365e-05	-3.34252e-10	-1.3883
56269233	chr12:56269233:C:T	6.828e-14	-3.34252e-10	-0.866551	0.000157022	-3.34252e-10	-0.889628
56270257	chr12:56270257:G:A	2.06741e-14	-2.06129	-4.01236e-10	4.98547e-05	-2.0369	-4.01236e-10
56270416	chr12:56270416:T:C	2.42982e-12	-3.34252e-10	2.7054	0.00503007	-3.34252e-10	2.57718
56270447	chr12:56270447:C:T	4.92772e-15	-2.08779	-1.4075	1.2088e-05	-2.04381	-1.40999
56271104	chr12:56271104:C:T	9.00205e-15	-1.4945	-1.39821	1.4409e-05	-1.88907	-1.38909
56271521	chr12:56271521:TCTC:T	3.94197e-14	-3.34252e-10	-1.4159	9.29782e-05	-3.34252e-10	-1.41365
56272076	chr12:56272076:C:A	3.94027e-14	-3.34252e-10	-1.41633	9.2776e-05	-3.34252e-10	-1.41582
56272730	chr12:56272730:G:A	2.10959e-13	0.261498	-4.01236e-10	0.000346925	-0.096905	-4.01236e-10
56274110	chr12:56274110:C:T	5.13108e-15	-2.08099	-1.37386	1.23311e-05	-2.05477	-1.37911
56274390	chr12:56274390:A:G	6.02518e-14	-3.34252e-10	-0.991635	0.000136128	-3.34252e-10	-1.03242
56276015	chr12:56276015:G:A	2.04884e-14	-2.07031	-4.01236e-10	4.72206e-05	-2.09118	-4.01236e-10
56276327	chr12:56276327:ATATTGAGT:A	2.3963e-14	-1.91366	-4.01236e-10	5.76154e-05	-1.89222	-4.01236e-10
56277363	chr12:56277363:G:A	4.99619e-15	-2.09003	-1.39146	1.23742e-05	-2.03464	-1.39576
56278322	chr12:56278322:T:A	4.90831e-15	-2.09131	-1.40793	1.21779e-05	-2.03603	-1.41035
56278735	chr12:56278735:A:G	9.985e-14	-3.34252e-10	-0.486498	0.000244616	-3.34252e-10	-0.446324
56278881	chr12:56278881:C:T	4.00782e-14	-3.34252e-10	-1.39934	9.39397e-05	-3.34252e-10	-1.40336
56279481	chr12:56279481:A:G	3.94915e-14	-3.34252e-10	-1.41408	9.32437e-05	-3.34252e-10	-1.4108
56279548	chr12:56279548:C:T	5.26351e-14	-3.34252e-10	-1.12678	0.000123056	-3.34252e-10	-1.13337
56279652	chr12:56279652:A:G	4.15881e-14	-3.34252e-10	-1.36235	9.64305e-05	-3.34252e-10	-1.37719
56280982	chr12:56280982:G:A	7.21316e-15	-1.78078	-1.33348	1.3315e-05	-2.09084	-1.26628
56281445	chr12:56281445:C:T	2.32427e-13	-3.34252e-10	0.35841	0.000648614	-3.34252e-10	0.528825
56281565	chr12:56281565:C:T	6.83331e-14	-3.34252e-10	-0.865772	0.00015714	-3.34252e-10	-0.888874
56283155	chr12:56283155:C:A	4.44401e-14	-3.34252e-10	-1.29602	0.000104181	-3.34252e-10	-1.29988
56283266	chr12:56283266:C:T	4.76554e-14	-0.397306	-0.828866	0.000220916	0.186734	-0.734964
56283477	chr12:56283477:G:A	4.99929e-15	-2.08799	-1.39288	1.2253e-05	-2.04332	-1.39692
56284195	chr12:56284195:T:A	4.9945e-15	-2.07359	-1.40824	1.18216e-05	-2.06545	-1.41063
56284557	chr12:56284557:C:T	6.1018e-15	-1.86445	-1.41713	1.68688e-05	-1.70444	-1.41611
56284665	chr12:56284665:G:C	1.89435e-14	-1.51034	-0.638362	3.68797e-05	-1.75572	-0.58263
56285118	chr12:56285118:T:C	4.56979e-14	-3.34252e-10	-1.26812	0.000107784	-3.34252e-10	-1.26588
56285967	chr12:56285967:A:G	5.15523e-15	-2.07123	-1.37892	1.2116e-05	-2.0676	-1.38389
56286747	chr12:56286747:T:C	5.18625e-15	-2.06526	-1.37889	1.20467e-05	-2.07336	-1.38387
56286852	chr12:56286852:A:G	4.92368e-15	-2.08817	-1.40794	1.20871e-05	-2.04351	-1.41037
56288018	chr12:56288018:C:G	4.6814e-14	-3.34252e-10	-1.24399	0.000110073	-3.34252e-10	-1.24487
56288090	chr12:56288090:C:G	2.09758e-14	-2.0468	-4.01236e-10	5.42657e-05	-1.95212	-4.01236e-10
56288587	chr12:56288587:C:T	7.53684e-15	-1.75742	-1.31294	1.36521e-05	-2.09419	-1.23793
56288702	chr12:56288702:A:G	4.65858e-14	-3.34252e-10	-1.24887	0.000109537	-3.34252e-10	-1.24975
56289032	chr12:56289032:T:C	2.46561e-14	-1.55628	-0.328867	4.88247e-05	-1.79631	-0.261461
56290191	chr12:56290191:C:T	4.94232e-15	-2.08463	-1.4077	1.2005e-05	-2.05053	-1.41016
56290373	chr12:56290373:G:A	5.14912e-14	-3.34252e-10	-1.14876	0.000116559	-3.34252e-10	-1.18761
56290873	chr12:56290873:CA:C	4.92828e-15	-2.08793	-1.40724	1.20892e-05	-2.04393	-1.40977
56290956	chr12:56290956:CCAAA:C	3.93851e-14	-3.34252e-10	-1.41678	9.2771e-05	-3.34252e-10	-1.41588
56291014	chr12:56291014:C:T	5.15949e-15	-2.07027	-1.37906	1.21019e-05	-2.06863	-1.38402
56291128	chr12:56291128:T:C	2.11493e-14	-2.03856	-4.01236e-10	7.33957e-05	-1.65015	-4.01236e-10
56293129	chr12:56293129:A:T	7.77345e-14	-0.736868	-4.01236e-10	8.79425e-05	-1.46933	-4.01236e-10
56293213	chr12:56293213:C:T	4.92127e-15	-2.08871	-1.40789	1.21071e-05	-2.0419	-1.41032
56293675	chr12:56293675:T:C	5.11541e-15	-2.08841	-1.3695	1.2538e-05	-2.04228	-1.37496
56293788	chr12:56293788:G:T	4.92254e-15	-2.0887	-1.40764	1.21096e-05	-2.04191	-1.41011
56294021	chr12:56294021:C:T	1.06995e-14	-1.34033	-1.37964	1.27643e-05	-2.06907	-1.33029
56294056	chr12:56294056:G:T	6.0513e-14	-3.34252e-10	-0.98731	0.00013678	-3.34252e-10	-1.02764
56294479	chr12:56294479:A:G	1.3768e-14	-1.77812	-0.689705	3.03068e-05	-1.89296	-0.641683
56295238	chr12:56295238:C:A	4.23401e-14	-3.34252e-10	-1.34443	9.87969e-05	-3.34252e-10	-1.35295
56296064	chr12:56296064:G:A	6.87146e-15	-1.74787	-1.41492	1.14946e-05	-2.10191	-1.40222
56296878	chr12:56296878:G:A	5.12782e-15	-2.08229	-1.3732	1.23611e-05	-2.05296	-1.3785
56297816	chr12:56297816:T:C	1.46408e-13	1.30354	-1.4073	0.000141508	0.421188	-1.41484
56298926	chr12:56298926:C:T	1.48057e-13	1.32456	-1.41714	0.00016034	0.546172	-1.41489
56299100	chr12:56299100:TC:T	1.40057e-14	-1.25063	-1.20007	2.38956e-05	-1.60408	-1.16824
56299736	chr12:56299736:C:A	4.92685e-15	-2.08779	-1.40768	1.20872e-05	-2.04372	-1.41014
56300215	chr12:56300215:C:T	5.27877e-14	-3.34252e-10	-1.12389	0.000122258	-3.34252e-10	-1.13988
56300588	chr12:56300588:C:G	3.95729e-14	-3.34252e-10	-1.41202	9.35012e-05	-3.34252e-10	-1.40804
56300601	chr12:56300601:T:G	3.94687e-14	-3.34252e-10	-1.41466	9.34441e-05	-3.34252e-10	-1.40865
56301033	chr12:56301033:A:G	5.1488e-15	-2.07781	-1.37359	1.22772e-05	-2.05941	-1.37886
56301290	chr12:56301290:T:C	4.71569e-12	3.36848	-4.01236e-10	0.00378261	2.29216	-4.01236e-10
56301614	chr12:56301614:G:A	5.75647e-14	-3.34252e-10	-1.03726	0.000135025	-3.34252e-10	-1.04056
56301676	chr12:56301676:G:GT	4.93217e-15	-2.08658	-1.4078	1.20557e-05	-2.04623	-1.41025
56302170	chr12:56302170:C:T	4.94339e-15	-2.08448	-1.40764	1.20119e-05	-2.05	-1.41011
56302190	chr12:56302190:C:T	5.06603e-14	-3.34252e-10	-1.16503	0.000117597	-3.34252e-10	-1.17875
56302602	chr12:56302602:G:A	2.06932e-14	-2.06036	-4.01236e-10	5.06051e-05	-2.02196	-4.01236e-10
56302958	chr12:56302958:T:C	5.21529e-15	-2.07578	-1.3628	1.23702e-05	-2.062	-1.36872
56303326	chr12:56303326:G:A	7.58758e-15	-1.715	-1.34866	1.2948e-05	-2.09923	-1.28584
56303765	chr12:56303765:C:T	7.90425e-14	-3.34252e-10	-0.720181	0.000184086	-3.34252e-10	-0.73061
56304680	chr12:56304680:G:A	4.13382e-14	-3.34252e-10	-1.36838	9.68163e-05	-3.34252e-10	-1.3732
56305176	chr12:56305176:G:A	4.9385e-15	-2.08673	-1.40638	1.20712e-05	-2.04619	-1.409
56305645	chr12:56305645:G:A	1.61205e-14	-2.03959	-0.270485	4.38204e-05	-2.01936	-0.146554
56305682	chr12:56305682:G:A	6.06861e-14	-3.34252e-10	-0.984453	0.000143343	-3.34252e-10	-0.980774
56306209	chr12:56306209:A:C	5.22432e-15	-2.03649	-1.40035	1.16229e-05	-2.08923	-1.4038
56306512	chr12:56306512:C:A	4.03705e-14	-3.34252e-10	-1.39207	9.44718e-05	-3.34252e-10	-1.39771
56306917	chr12:56306917:G:A	2.2844e-14	-1.96148	-4.01236e-10	5.42428e-05	-1.95254	-4.01236e-10
56307025	chr12:56307025:G:A	7.4008e-15	-1.75162	-1.33696	1.31925e-05	-2.09539	-1.27097
56307595	chr12:56307595:G:C	4.9165e-15	-2.08993	-1.40764	1.21404e-05	-2.03936	-1.41011
56308088	chr12:56308088:T:C	7.44572e-15	-1.78028	-1.30225	1.38674e-05	-2.09098	-1.22549
56308392	chr12:56308392:C:T	7.39214e-15	-1.79276	-1.29699	1.40286e-05	-2.0876	-1.21731
56309060	chr12:56309060:G:A	2.03808e-14	-2.07558	-4.01236e-10	4.94744e-05	-2.04456	-4.01236e-10
56309298	chr12:56309298:C:T	6.18173e-14	-3.34252e-10	-0.965983	0.000142258	-3.34252e-10	-0.988371
56309938	chr12:56309938:G:A	1.98947e-14	-2.09972	-4.01236e-10	4.72218e-05	-2.09116	-4.01236e-10
56310265	chr12:56310265:G:C	2.113e-14	-2.03947	-4.01236e-10	5.12045e-05	-2.01019	-4.01236e-10
56312173	chr12:56312173:C:T	4.97147e-14	-3.34252e-10	-1.18387	0.000115356	-3.34252e-10	-1.19799
56312394	chr12:56312394:AT:A	7.12132e-15	-1.85232	-1.27475	1.46466e-05	-2.07195	-1.18985
56313138	chr12:56313138:A:C	4.92279e-15	-2.08566	-1.41063	1.20097e-05	-2.04765	-1.41264
56313457	chr12:56313457:T:A	4.01663e-14	-3.34252e-10	-1.39714	9.52261e-05	-3.34252e-10	-1.38976
56313485	chr12:56313485:CATCTCAAAAAAATAATAATAATTTTGTTTAA:C	2.05656e-14	-2.06655	-4.01236e-10	5.01439e-05	-2.03112	-4.01236e-10
56313601	chr12:56313601:TTTTTC:T	1.13835e-13	-0.355414	-4.01236e-10	0.000917108	0.875213	-4.01236e-10
56314593	chr12:56314593:T:C	9.01691e-14	-0.588481	-4.01236e-10	0.000671995	0.564238	-4.01236e-10
56314792	chr12:56314792:G:A	4.91942e-15	-2.0891	-1.40787	1.21175e-05	-2.04105	-1.41031
56317587	chr12:56317587:C:T	4.64793e-14	-3.34252e-10	-1.25116	0.000106363	-3.34252e-10	-1.27915
56320060	chr12:56320060:G:A	1.78108e-13	0.0922206	-4.01236e-10	0.000178348	-0.762277	-4.01236e-10
56320376	chr12:56320376:G:C	5.19987e-14	-3.34252e-10	-1.13895	0.000118453	-3.34252e-10	-1.1715
56321101	chr12:56321101:G:A	4.32675e-14	-3.34252e-10	-1.32276	0.000104131	-3.34252e-10	-1.30036
56321800	chr12:56321800:G:A	4.91983e-15	-2.09138	-1.40551	1.22102e-05	-2.03552	-1.40822
56321815	chr12:56321815:C:T	6.33861e-13	-3.34252e-10	1.36166	0.00157135	-3.34252e-10	1.41368
56323682	chr12:56323682:C:T	7.15163e-15	-1.77814	-1.34468	1.31104e-05	-2.09113	-1.28147
56324021	chr12:56324021:G:A	4.91143e-15	-2.09105	-1.40755	1.21762e-05	-2.0365	-1.41003
56324638	chr12:56324638:T:C	4.94504e-15	-2.08404	-1.40774	1.19936e-05	-2.05145	-1.41019
56325231	chr12:56325231:G:A	3.04377e-14	-1.67448	-4.01236e-10	5.71247e-05	-1.90078	-4.01236e-10
56325508	chr12:56325508:C:T	2.32475e-14	-1.94397	-4.01236e-10	5.20204e-05	-1.99438	-4.01236e-10
56325666	chr12:56325666:G:A	4.89049e-15	-2.09043	-1.41244	1.20961e-05	-2.03902	-1.41412
56325842	chr12:56325842:G:A	4.25251e-14	-3.34252e-10	-1.34007	0.000101052	-3.34252e-10	-1.33038
56328276	chr12:56328276:T:G	1.11894e-14	-1.29598	-1.37922	1.29004e-05	-2.05973	-1.32902
56329046	chr12:56329046:C:T	7.32e-15	-1.77163	-1.32793	1.3396e-05	-2.09232	-1.25874
56329802	chr12:56329802:A:G	5.0871e-15	-2.09022	-1.37324	1.25512e-05	-2.0377	-1.3785
56330777	chr12:56330777:C:T	4.86429e-14	-3.34252e-10	-1.20566	0.000118657	-3.34252e-10	-1.16978
56331036	chr12:56331036:G:C	4.13123e-14	-3.34252e-10	-1.36901	9.66808e-05	-3.34252e-10	-1.3746
56331135	chr12:56331135:G:A	1.3409e-13	1.1656	-1.35726	0.000138855	0.370223	-1.38281
56331337	chr12:56331337:A:G	4.90416e-15	-2.09309	-1.40699	1.22482e-05	-2.03108	-1.40955
56331486	chr12:56331486:C:T	5.91553e-14	-3.34252e-10	-1.01	0.000139713	-3.34252e-10	-1.00642
56331506	chr12:56331506:GTA:G	4.30827e-14	-3.34252e-10	-1.32705	0.000100651	-3.34252e-10	-1.33435
56331720	chr12:56331720:T:G	4.84715e-15	-2.09958	-1.4122	1.25287e-05	-2.00413	-1.41386
56331730	chr12:56331730:T:C	5.97064e-14	-3.34252e-10	-1.00073	0.000141079	-3.34252e-10	-0.996691
56332197	chr12:56332197:GA:G	4.91865e-15	-2.08949	-1.40764	1.21342e-05	-2.03987	-1.41011
56332464	chr12:56332464:G:A	2.10457e-14	-2.04347	-4.01236e-10	5.17962e-05	-1.9987	-4.01236e-10
56332556	chr12:56332556:C:T	5.05846e-15	-2.07814	-1.39097	1.2093e-05	-2.05843	-1.39496
56332565	chr12:56332565:A:G	4.96145e-15	-2.08928	-1.39919	1.22205e-05	-2.04024	-1.40266
56332734	chr12:56332734:G:A	7.02923e-15	-1.79324	-1.34685	1.31187e-05	-2.0881	-1.28388
56333047	chr12:56333047:G:A	9.06828e-14	-3.34252e-10	-0.582799	0.000226531	-3.34252e-10	-0.52313
56333458	chr12:56333458:T:C	8.7608e-15	-2.01262	-0.907256	1.90283e-05	-2.04472	-0.955359
56333921	chr12:56333921:G:A	4.88691e-15	-2.09597	-1.40764	1.23584e-05	-2.02157	-1.41011
56334353	chr12:56334353:T:C	4.88994e-15	-2.09472	-1.40827	1.22962e-05	-2.02608	-1.41064
56334404	chr12:56334404:A:C	4.14238e-14	-3.34252e-10	-1.36631	9.70172e-05	-3.34252e-10	-1.37113
56334550	chr12:56334550:TC:T	3.9402e-14	-3.34252e-10	-1.41635	9.2916e-05	-3.34252e-10	-1.41432
56335047	chr12:56335047:C:T	3.94169e-14	-3.34252e-10	-1.41597	9.29793e-05	-3.34252e-10	-1.41364
56335327	chr12:56335327:G:A	2.38822e-14	-1.91703	-4.01236e-10	5.86575e-05	-1.8743	-4.01236e-10
56335767	chr12:56335767:T:G	4.68967e-14	-3.34252e-10	-1.24222	0.000109131	-3.34252e-10	-1.25347
56336643	chr12:56336643:T:TA	4.95015e-15	-2.09244	-1.39831	1.23221e-05	-2.03276	-1.40186
56337271	chr12:56337271:C:G	4.22846e-14	-3.34252e-10	-1.34574	0.000101465	-3.34252e-10	-1.3263
56338841	chr12:56338841:A:C	9.13137e-14	-3.34252e-10	-0.575867	0.000224454	-3.34252e-10	-0.532344
56339010	chr12:56339010:G:A	4.54347e-14	-3.34252e-10	-1.27389	0.000105223	-3.34252e-10	-1.28993
56339747	chr12:56339747:G:A	4.99872e-15	-2.08926	-1.39173	1.22991e-05	-2.04055	-1.39594
56340989	chr12:56340989:G:A	3.95682e-14	-3.34252e-10	-1.41214	9.28819e-05	-3.34252e-10	-1.41468
56341180	chr12:56341180:G:A	2.31858e-13	-3.34252e-10	0.355957	0.000646947	-3.34252e-10	0.526251
56341406	chr12:56341406:C:G	5.98443e-14	-3.34252e-10	-0.998422	0.000137983	-3.34252e-10	-1.01888
56341465	chr12:56341465:A:G	8.03091e-15	-1.87482	-1.13205	1.67063e-05	-2.08832	-1.04191
56342206	chr12:56342206:G:T	4.89995e-15	-2.09251	-1.40844	1.2214e-05	-2.03265	-1.41079
56343467	chr12:56343467:C:A	2.46958e-14	-1.88353	-4.01236e-10	5.6139e-05	-1.91818	-4.01236e-10
56343472	chr12:56343472:C:A	2.29605e-14	-1.95639	-4.01236e-10	4.96358e-05	-2.0413	-4.01236e-10
56343473	chr12:56343473:A:G	2.32628e-14	-1.94331	-4.01236e-10	5.00517e-05	-2.03296	-4.01236e-10
56343681	chr12:56343681:T:A	4.00001e-14	-3.34252e-10	-1.40128	9.4235e-05	-3.34252e-10	-1.40022
56344189	chr12:56344189:A:G	7.5203e-15	-1.71202	-1.36054	1.27075e-05	-2.09969	-1.30413
56344728	chr12:56344728:C:T	6.60612e-14	-3.34252e-10	-0.899586	0.000151721	-3.34252e-10	-0.923969
56344878	chr12:56344878:C:T	5.38168e-14	-3.34252e-10	-1.10458	0.000126098	-3.34252e-10	-1.10895
56345015	chr12:56345015:AAAC:A	3.94466e-14	-3.34252e-10	-1.41522	9.28674e-05	-3.34252e-10	-1.41484
56345031	chr12:56345031:G:A	3.94599e-14	-3.34252e-10	-1.41488	9.28283e-05	-3.34252e-10	-1.41526
56345266	chr12:56345266:G:C	3.95658e-14	-3.34252e-10	-1.4122	9.31681e-05	-3.34252e-10	-1.41161
56345773	chr12:56345773:A:G	5.23294e-15	-2.07847	-1.35673	1.24872e-05	-2.05837	-1.36294
56346229	chr12:56346229:GAGA:G	4.91507e-15	-2.09022	-1.40764	1.21507e-05	-2.03852	-1.41011
56346898	chr12:56346898:C:G	5.36789e-15	-2.08903	-1.3207	1.31574e-05	-2.04032	-1.32871
56347007	chr12:56347007:G:A	2.08598e-14	-2.05234	-4.01236e-10	5.17481e-05	-1.99963	-4.01236e-10
56347400	chr12:56347400:AG:A	3.66506e-14	-1.48874	-4.01236e-10	7.24816e-05	-1.66268	-4.01236e-10
56347405	chr12:56347405:A:G	3.64957e-14	-1.49297	-4.01236e-10	7.22232e-05	-1.66625	-4.01236e-10
56347406	chr12:56347406:GTTT:G	3.60046e-14	-1.50652	-4.01236e-10	7.136e-05	-1.67828	-4.01236e-10
56347444	chr12:56347444:G:A	5.01766e-15	-2.08131	-1.39589	1.20917e-05	-2.05386	-1.39963
56348081	chr12:56348081:T:C	1.33964e-14	-1.1445	-1.35068	1.38917e-05	-2.02452	-1.2902
56349213	chr12:56349213:T:C	4.18758e-14	-3.34252e-10	-1.35546	0.000101341	-3.34252e-10	-1.32752
56349260	chr12:56349260:G:A	7.19603e-14	-0.814053	-4.01236e-10	0.000488441	0.245206	-4.01236e-10
56349914	chr12:56349914:T:C	1.31265e-14	-1.1654	-1.35014	1.39096e-05	-2.0234	-1.29004
56350638	chr12:56350638:G:A	5.0382e-15	-2.06901	-1.4041	1.18093e-05	-2.07009	-1.40704
56351662	chr12:56351662:AGATTT:A	2.0396e-14	-2.07483	-4.01236e-10	4.97552e-05	-2.0389	-4.01236e-10
56352004	chr12:56352004:T:C	5.08588e-15	-2.04961	-1.41409	1.15425e-05	-2.08456	-1.41541
56352774	chr12:56352774:C:T	5.03991e-15	-2.06936	-1.40342	1.18197e-05	-2.06981	-1.40644
56355710	chr12:56355710:A:G	3.9685e-14	-3.34252e-10	-1.40919	9.38949e-05	-3.34252e-10	-1.40384
56356420	chr12:56356420:C:T	5.02715e-15	-2.07121	-1.4041	1.18367e-05	-2.06777	-1.40704
56356953	chr12:56356953:C:T	5.03921e-15	-2.06871	-1.40421	1.18053e-05	-2.07031	-1.40715
56357183	chr12:56357183:C:T	6.24544e-14	-3.34252e-10	-0.95573	0.000150014	-3.34252e-10	-0.935282
56357596	chr12:56357596:C:T	6.27826e-14	-3.34252e-10	-0.95049	0.000141729	-3.34252e-10	-0.992095
56358031	chr12:56358031:G:C	4.15216e-14	-3.34252e-10	-1.36395	9.97961e-05	-3.34252e-10	-1.34288
56358078	chr12:56358078:C:T	1.3903e-14	-1.07699	-1.38107	1.37432e-05	-1.99123	-1.33424
56358370	chr12:56358370:C:T	5.02131e-15	-2.06131	-1.41516	1.16054e-05	-2.07833	-1.41622
56359090	chr12:56359090:A:G	5.03281e-15	-2.07004	-1.40415	1.18229e-05	-2.0689	-1.40707
56360038	chr12:56360038:C:A	4.99896e-15	-2.08134	-1.3996	1.20341e-05	-2.05545	-1.40282
56360209	chr12:56360209:C:T	4.26502e-14	-3.34252e-10	-1.33714	9.96632e-05	-3.34252e-10	-1.34422
56360353	chr12:56360353:T:G	1.27037e-14	-1.13121	-1.41707	1.25055e-05	-2.01437	-1.40547
56360682	chr12:56360682:C:T	1.02647e-14	-1.43449	-1.32697	1.50297e-05	-1.99345	-1.24253
56360748	chr12:56360748:T:C	4.49418e-14	-3.34252e-10	-1.2848	0.000104786	-3.34252e-10	-1.29409
56361274	chr12:56361274:A:G	1.25937e-14	-1.50268	-1.0543	1.88665e-05	-2.09943	-0.909198
56361336	chr12:56361336:T:C	4.14679e-14	-3.34252e-10	-1.36525	0.000100083	-3.34252e-10	-1.34001
56361516	chr12:56361516:A:C	4.94919e-14	-3.34252e-10	-1.18836	0.000114346	-3.34252e-10	-1.20678
56361673	chr12:56361673:G:C	5.22875e-14	-3.34252e-10	-1.13341	0.000121966	-3.34252e-10	-1.14227
56364131	chr12:56364131:G:T	2.22958e-14	-1.98577	-4.01236e-10	4.67153e-05	-2.10194	-4.01236e-10
56364299	chr12:56364299:A:G	9.1847e-15	-1.65437	-1.21826	1.48742e-05	-2.08189	-1.16449
56364820	chr12:56364820:G:A	4.29198e-14	-3.34252e-10	-1.33083	0.00010288	-3.34252e-10	-1.31245
56365180	chr12:56365180:G:A	3.52977e-13	-3.34252e-10	0.776236	0.000758313	-3.34252e-10	0.685083
56365267	chr12:56365267:G:A	5.71664e-14	-3.34252e-10	-1.0442	0.000137119	-3.34252e-10	-1.02517
56365634	chr12:56365634:T:C	4.47004e-14	-3.34252e-10	-1.29018	0.000107056	-3.34252e-10	-1.27266
56365640	chr12:56365640:T:G	4.33366e-14	-3.34252e-10	-1.32117	0.000105699	-3.34252e-10	-1.28541
56365663	chr12:56365663:T:C	8.97266e-15	-1.66961	-1.22637	1.46906e-05	-2.08507	-1.17374
56365809	chr12:56365809:A:C	4.28604e-14	-3.34252e-10	-1.33222	0.000104352	-3.34252e-10	-1.29824
56366086	chr12:56366086:A:G	4.26528e-14	-1.33707	-4.01236e-10	7.29858e-05	-1.65575	-4.01236e-10
56366284	chr12:56366284:A:G	6.92108e-15	-1.90551	-1.25009	1.40721e-05	-2.10181	-1.2
56367007	chr12:56367007:C:A	2.4989e-13	-3.34252e-10	0.430854	0.000605824	-3.34252e-10	0.460576
56368047	chr12:56368047:T:A	4.39031e-14	-3.34252e-10	-1.30818	0.000104568	-3.34252e-10	-1.29618
56368050	chr12:56368050:A:T	1.45367e-13	-3.34252e-10	-0.110909	0.000349298	-3.34252e-10	-0.0900862
56368323	chr12:56368323:T:C	5.87438e-15	-2.04929	-1.27028	2.0737e-05	-1.68273	-1.23136
56368647	chr12:56368647:A:G	4.0605e-14	-3.34252e-10	-1.38627	9.65025e-05	-3.34252e-10	-1.37644
56368751	chr12:56368751:T:G	5.45581e-14	-3.34252e-10	-1.0909	0.000130776	-3.34252e-10	-1.07252
56369481	chr12:56369481:T:C	4.10177e-14	-3.34252e-10	-1.37616	9.89673e-05	-3.34252e-10	-1.35122
56369660	chr12:56369660:C:T	6.0217e-15	-1.88132	-1.41348	1.15224e-05	-2.09777	-1.40395
56370011	chr12:56370011:A:G	4.0795e-14	-3.34252e-10	-1.38161	9.70109e-05	-3.34252e-10	-1.37119
56370758	chr12:56370758:T:C	6.33893e-15	-1.98718	-1.25627	1.41609e-05	-2.08739	-1.20814
56371413	chr12:56371413:A:G	4.26509e-14	-3.34252e-10	-1.33712	0.000103721	-3.34252e-10	-1.30431
56371615	chr12:56371615:T:C	4.10832e-14	-3.34252e-10	-1.37457	9.91826e-05	-3.34252e-10	-1.34905
56373072	chr12:56373072:A:C	4.34686e-14	-3.34252e-10	-1.31813	0.000106067	-3.34252e-10	-1.28194
56374019	chr12:56374019:G:T	4.35089e-14	-3.34252e-10	-1.3172	0.000102013	-3.34252e-10	-1.32091
56374705	chr12:56374705:C:T	2.03886e-14	-2.07519	-4.01236e-10	5.06863e-05	-2.02036	-4.01236e-10
56374854	chr12:56374854:C:T	7.4272e-15	-1.75937	-1.32564	1.2909e-05	-2.09845	-1.28964
56375254	chr12:56375254:G:T	5.93786e-14	-3.34252e-10	-1.00623	0.000136743	-3.34252e-10	-1.02791
56375430	chr12:56375430:G:A	3.97151e-14	-3.34252e-10	-1.40844	9.31014e-05	-3.34252e-10	-1.41232
56375888	chr12:56375888:A:G	4.24675e-14	-1.34143	-4.01236e-10	0.000106953	-1.27363	-4.01236e-10
56376703	chr12:56376703:T:G	8.09231e-14	-3.34252e-10	-0.696668	0.000193771	-3.34252e-10	-0.679338
56376874	chr12:56376874:A:G	9.35372e-15	-1.63535	-1.21904	1.48528e-05	-2.07804	-1.16978
56377259	chr12:56377259:A:G	9.51724e-15	-1.61331	-1.22375	1.4862e-05	-2.07276	-1.17445
56377792	chr12:56377792:A:C	4.03173e-14	-3.34252e-10	-1.39339	9.66183e-05	-3.34252e-10	-1.37524
56378580	chr12:56378580:T:C	7.11792e-15	-1.97253	-1.15502	1.5794e-05	-2.08913	-1.09725
56380240	chr12:56380240:G:T	3.74771e-13	0.836148	-4.01236e-10	0.00026848	-0.353237	-4.01236e-10
56380420	chr12:56380420:G:A	5.079e-14	-3.34252e-10	-1.16247	0.000114952	-3.34252e-10	-1.2015
56380656	chr12:56380656:G:A	2.4401e-14	-1.89554	-4.01236e-10	5.78331e-05	-1.88845	-4.01236e-10
56381552	chr12:56381552:C:T	4.13778e-14	-3.34252e-10	-1.36742	9.65461e-05	-3.34252e-10	-1.37599
56382356	chr12:56382356:G:T	5.12404e-14	-3.34252e-10	-1.15364	0.000117614	-3.34252e-10	-1.17861
56382989	chr12:56382989:G:A	2.31954e-14	-1.94621	-4.01236e-10	4.71152e-05	-2.09342	-4.01236e-10
56383138	chr12:56383138:G:A	2.23129e-14	-1.985	-4.01236e-10	5.29422e-05	-1.97681	-4.01236e-10
56383140	chr12:56383140:T:C	5.9443e-14	-3.34252e-10	-1.00515	0.000142158	-3.34252e-10	-0.989076
56383321	chr12:56383321:T:C	6.98215e-15	-1.82189	-1.32492	1.28593e-05	-2.10216	-1.28978
56383774	chr12:56383774:C:G	2.15523e-14	-2.01968	-4.01236e-10	5.14414e-05	-2.00557	-4.01236e-10
56384391	chr12:56384391:T:C	5.7154e-15	-1.98774	-1.35927	1.32288e-05	-2.03306	-1.33055
56384473	chr12:56384473:A:T	2.43162e-14	-1.89902	-4.01236e-10	6.01174e-05	-1.84971	-4.01236e-10
56384962	chr12:56384962:C:T	5.0109e-14	-3.34252e-10	-1.17597	0.000113708	-3.34252e-10	-1.21238
56384970	chr12:56384970:G:A	1.52004e-13	-0.0662622	-4.01236e-10	0.000176482	-0.772793	-4.01236e-10
56385105	chr12:56385105:AAAG:A	1.93543e-13	-3.34252e-10	0.175331	0.000450281	-3.34252e-10	0.16386
56386039	chr12:56386039:A:C	5.66344e-15	-2.00984	-1.3463	1.33652e-05	-2.04154	-1.31182
56386089	chr12:56386089:G:A	7.98416e-14	-3.34252e-10	-0.710122	0.000195039	-3.34252e-10	-0.672814
56386547	chr12:56386547:T:C	4.1423e-14	-3.34252e-10	-1.36633	9.80488e-05	-3.34252e-10	-1.36055
56388136	chr12:56388136:C:T	4.05871e-14	-1.38672	-4.01236e-10	0.000129926	-1.07905	-4.01236e-10
56388458	chr12:56388458:C:G	4.17313e-14	-3.34252e-10	-1.35892	0.000101007	-3.34252e-10	-1.33082
56389271	chr12:56389271:A:G	7.3457e-15	-1.75789	-1.33816	1.27144e-05	-2.10125	-1.30202
56389456	chr12:56389456:C:T	7.25412e-15	-1.82752	-1.28108	2.92685e-05	-1.34847	-1.22103
56389596	chr12:56389596:T:C	4.17832e-14	-3.34252e-10	-1.35767	0.000101158	-3.34252e-10	-1.32933
56389624	chr12:56389624:TA:T	4.04808e-14	-1.38934	-4.01236e-10	0.000242955	-0.453139	-4.01236e-10
56389789	chr12:56389789:G:T	6.25993e-14	-3.34252e-10	-0.953414	0.000142594	-3.34252e-10	-0.986015
56391192	chr12:56391192:C:T	2.66346e-14	-1.80795	-4.01236e-10	6.32447e-05	-1.799	-4.01236e-10
56391675	chr12:56391675:C:A	3.70076e-14	-1.47904	-4.01236e-10	6.81345e-05	-1.72453	-4.01236e-10
56391871	chr12:56391871:G:A	1.51812e-14	-1.55342	-0.816685	3.20647e-05	-1.73053	-0.747724
56392182	chr12:56392182:G:A	4.12295e-14	-3.34252e-10	-1.37101	9.75104e-05	-3.34252e-10	-1.36605
56392877	chr12:56392877:C:T	4.42042e-14	-3.34252e-10	-1.30135	0.000101495	-3.34252e-10	-1.326
56392914	chr12:56392914:G:A	6.70967e-14	-3.34252e-10	-0.884032	0.00017292	-3.34252e-10	-0.793182
56393986	chr12:56393986:G:A	5.85772e-15	-1.91004	-1.41236	1.16585e-05	-2.08414	-1.40584
56394065	chr12:56394065:G:C	2.13799e-14	-2.02772	-4.01236e-10	4.73598e-05	-2.08824	-4.01236e-10
56394266	chr12:56394266:C:T	6.55476e-14	-3.34252e-10	-0.90739	0.000149047	-3.34252e-10	-0.941754
56395172	chr12:56395172:T:C	3.95934e-14	-3.34252e-10	-1.4115	9.38706e-05	-3.34252e-10	-1.4041
56395689	chr12:56395689:T:C	2.82922e-13	0.225237	0.329767	0.000608636	0.0963433	0.368865
56395771	chr12:56395771:A:G	4.0759e-14	-3.34252e-10	-1.38249	9.81809e-05	-3.34252e-10	-1.3592
56396492	chr12:56396492:T:C	7.6282e-15	-1.71977	-1.33854	1.29201e-05	-2.09606	-1.29117
56397004	chr12:56397004:CTCTCTGCA:C	7.83344e-15	-1.67932	-1.35244	1.27778e-05	-2.08974	-1.30856
56397266	chr12:56397266:C:A	3.97489e-14	-3.34252e-10	-1.40758	9.43811e-05	-3.34252e-10	-1.39867
56397446	chr12:56397446:G:A	1.36953e-14	-1.05686	-1.41626	1.95786e-05	-1.55473	-1.41684
56397487	chr12:56397487:T:C	2.171e-14	-2.01239	-4.01236e-10	4.77058e-05	-2.08096	-4.01236e-10
56398232	chr12:56398232:T:G	7.52514e-15	-1.69262	-1.3793	1.22923e-05	-2.09269	-1.34435
56398448	chr12:56398448:T:G	4.23727e-14	-3.34252e-10	-1.34366	0.000102892	-3.34252e-10	-1.31233
56398553	chr12:56398553:G:C	2.188e-14	-2.00459	-4.01236e-10	4.99497e-05	-2.035	-4.01236e-10
56398842	chr12:56398842:G:A	2.20628e-14	-1.99627	-4.01236e-10	6.54691e-05	-1.76444	-4.01236e-10
56399017	chr12:56399017:T:C	4.66337e-14	-3.34252e-10	-1.24784	0.000111188	-3.34252e-10	-1.23479
56399435	chr12:56399435:TTAATG:T	8.73418e-13	1.68225	-4.01236e-10	0.000452565	0.168917	-4.01236e-10
56400277	chr12:56400277:G:A	1.29426e-13	-0.227058	-4.01236e-10	0.000156665	-0.891905	-4.01236e-10
56401382	chr12:56401382:T:C	4.40291e-14	-3.34252e-10	-1.30532	0.000107503	-3.34252e-10	-1.2685
56401402	chr12:56401402:G:A	4.74033e-14	-3.34252e-10	-1.23148	0.000114451	-3.34252e-10	-1.20587
56401631	chr12:56401631:T:C	5.27e-15	-2.0137	-1.41444	1.22855e-05	-2.02918	-1.40841
56401944	chr12:56401944:T:C	7.09419e-14	-3.34252e-10	-0.828307	0.000172744	-3.34252e-10	-0.794201
56402452	chr12:56402452:G:C	3.98663e-14	-3.34252e-10	-1.40464	9.44028e-05	-3.34252e-10	-1.39844
56402826	chr12:56402826:G:A	7.01206e-14	-3.34252e-10	-0.83995	0.000159964	-3.34252e-10	-0.871061
56402835	chr12:56402835:C:T	4.35541e-14	-3.34252e-10	-1.31616	0.000106226	-3.34252e-10	-1.28044
56403097	chr12:56403097:T:C	2.28605e-14	-1.96076	-4.01236e-10	4.90617e-05	-2.05293	-4.01236e-10
56403241	chr12:56403241:T:C	3.93179e-14	-1.41849	-4.01236e-10	6.80048e-05	-1.72643	-4.01236e-10
56404638	chr12:56404638:T:C	4.2185e-14	-3.34252e-10	-1.3481	0.000102497	-3.34252e-10	-1.31618
56405773	chr12:56405773:C:T	6.77636e-15	-1.76353	-1.4132	1.17265e-05	-2.08063	-1.40353
56405990	chr12:56405990:G:C	4.06366e-14	-3.34252e-10	-1.3855	9.51805e-05	-3.34252e-10	-1.39024
56406241	chr12:56406241:G:A	4.16025e-14	-3.34252e-10	-1.36201	9.71035e-05	-3.34252e-10	-1.37024
56406813	chr12:56406813:T:C	4.47543e-14	-3.34252e-10	-1.28898	0.000109523	-3.34252e-10	-1.24988
56408349	chr12:56408349:TG:T	1.06724e-12	2.07185	-0.189192	0.00121146	1.37969	-0.226121
56408460	chr12:56408460:C:T	1.99254e-14	-2.09817	-4.01236e-10	4.6804e-05	-2.10004	-4.01236e-10
56408570	chr12:56408570:T:C	2.19686e-14	-2.00055	-4.01236e-10	5.11547e-05	-2.01116	-4.01236e-10
56408646	chr12:56408646:T:C	1.10661e-14	-1.60266	-1.08363	3.29378e-05	-1.4265	-1.02489
56408728	chr12:56408728:A:G	1.08928e-14	-2.08336	-0.618709	2.82608e-05	-1.97294	-0.631595
56408850	chr12:56408850:G:C	3.98585e-14	-3.34252e-10	-1.40483	9.30422e-05	-3.34252e-10	-1.41296
56408860	chr12:56408860:TC:T	6.68641e-14	-3.34252e-10	-0.887504	0.000152698	-3.34252e-10	-0.917548
56409234	chr12:56409234:T:C	5.81038e-14	-3.34252e-10	-1.02794	0.000128018	-3.34252e-10	-1.09384
56409854	chr12:56409854:T:C	3.93744e-14	-3.34252e-10	-1.41705	9.27488e-05	-3.34252e-10	-1.41612
56409863	chr12:56409863:G:A	3.9372e-14	-3.34252e-10	-1.41711	9.26838e-05	-3.34252e-10	-1.41682
56409977	chr12:56409977:A:G	4.00508e-14	-3.34252e-10	-1.40002	9.3558e-05	-3.34252e-10	-1.40743
56410162	chr12:56410162:A:G	5.11157e-14	-3.34252e-10	-1.15608	0.000121597	-3.34252e-10	-1.1453
56410258	chr12:56410258:G:T	5.25012e-14	-3.34252e-10	-1.12933	0.000124952	-3.34252e-10	-1.11808
56410526	chr12:56410526:C:T	1.02351e-14	-1.36319	-1.40115	1.31672e-05	-1.9714	-1.39688
56410638	chr12:56410638:C:T	4.01385e-14	-3.34252e-10	-1.39783	9.67084e-05	-3.34252e-10	-1.37431
56410662	chr12:56410662:C:T	1.08692e-14	-1.31044	-1.39379	1.35819e-05	-1.94863	-1.38864
56410735	chr12:56410735:G:T	4.08584e-14	-3.34252e-10	-1.38005	9.72045e-05	-3.34252e-10	-1.3692
56410784	chr12:56410784:G:A	5.16559e-14	-3.34252e-10	-1.14556	0.000122897	-3.34252e-10	-1.13466
56411222	chr12:56411222:T:C	4.03381e-14	-3.34252e-10	-1.39287	9.74349e-05	-3.34252e-10	-1.36683
56412057	chr12:56412057:C:G	8.25693e-14	-3.34252e-10	-0.676529	0.000188251	-3.34252e-10	-0.708236
56412064	chr12:56412064:C:T	1.04698e-14	-1.36647	-1.37521	1.35395e-05	-1.972	-1.3684
56412514	chr12:56412514:C:A	3.97328e-14	-3.34252e-10	-1.40799	9.31354e-05	-3.34252e-10	-1.41196
56412690	chr12:56412690:GC:G	7.09326e-14	-3.34252e-10	-0.828437	0.000165656	-3.34252e-10	-0.836102
56412796	chr12:56412796:TAC:T	1.01937e-14	-1.35214	-1.41626	1.51802e-05	-1.81266	-1.41336
56413099	chr12:56413099:A:C	1.31202e-13	-3.34252e-10	-0.213426	0.000283874	-3.34252e-10	-0.297484
56413404	chr12:56413404:T:C	8.9187e-15	-1.6427	-1.25931	1.43347e-05	-2.03772	-1.2456
56413426	chr12:56413426:G:A	2.84863e-14	-1.74075	-4.01236e-10	5.64044e-05	-1.91347	-4.01236e-10
56413475	chr12:56413475:C:T	8.85819e-14	-3.34252e-10	-0.60624	0.000196023	-3.34252e-10	-0.66778
56413592	chr12:56413592:A:G	4.09463e-14	-3.34252e-10	-1.3779	9.51626e-05	-3.34252e-10	-1.39043
56413925	chr12:56413925:G:T	4.60019e-14	-3.34252e-10	-1.26148	0.000107976	-3.34252e-10	-1.2641
56414052	chr12:56414052:G:A	7.15676e-14	-3.34252e-10	-0.819525	0.000166331	-3.34252e-10	-0.832032
56414057	chr12:56414057:A:T	4.90988e-15	-2.10149	-1.39743	1.35597e-05	-1.95061	-1.38831
56414252	chr12:56414252:C:T	4.07506e-14	-3.34252e-10	-1.3827	9.46384e-05	-3.34252e-10	-1.39595
56414482	chr12:56414482:TCTCCCTTC:T	4.13321e-14	-3.34252e-10	-1.36853	9.81505e-05	-3.34252e-10	-1.35951
56414666	chr12:56414666:T:C	4.66794e-14	-3.34252e-10	-1.24686	0.000110815	-3.34252e-10	-1.23815
56415378	chr12:56415378:A:G	4.16402e-14	-3.34252e-10	-1.3611	9.6313e-05	-3.34252e-10	-1.37841
56415480	chr12:56415480:C:T	5.82172e-15	-2.10035	-1.22822	1.5013e-05	-2.06749	-1.16961
56415517	chr12:56415517:C:G	4.41256e-14	-3.34252e-10	-1.30313	0.000106569	-3.34252e-10	-1.27722
56415927	chr12:56415927:C:T	4.03582e-14	-3.34252e-10	-1.39237	9.74843e-05	-3.34252e-10	-1.36632
56416209	chr12:56416209:A:G	4.17099e-14	-3.34252e-10	-1.35943	9.64441e-05	-3.34252e-10	-1.37705
56416224	chr12:56416224:G:C	9.00208e-15	-1.59354	-1.29917	1.40931e-05	-2.00998	-1.29034
56416271	chr12:56416271:T:C	4.10118e-14	-3.34252e-10	-1.37631	9.96578e-05	-3.34252e-10	-1.34427
56416660	chr12:56416660:G:A	3.95194e-14	-3.34252e-10	-1.41338	9.31377e-05	-3.34252e-10	-1.41193
56416967	chr12:56416967:G:A	3.36977e-14	-1.57274	-4.01236e-10	5.48303e-05	-1.94177	-4.01236e-10
56417111	chr12:56417111:G:A	5.12434e-14	-3.34252e-10	-1.15358	0.000126511	-3.34252e-10	-1.10568
56417212	chr12:56417212:G:A	4.14645e-14	-3.34252e-10	-1.36533	0.000100076	-3.34252e-10	-1.34008
56418487	chr12:56418487:A:T	1.11162e-14	-1.27931	-1.40245	1.34378e-05	-1.95115	-1.39679
56418944	chr12:56418944:C:G	1.98937e-14	-2.09976	-4.01236e-10	4.84885e-05	-2.06469	-4.01236e-10
56419011	chr12:56419011:TC:T	3.08839e-14	-1.65993	-4.01236e-10	0.000108971	-1.25493	-4.01236e-10
56419012	chr12:56419012:C:T	1.33034e-14	-1.08921	-1.41293	3.83508e-05	-0.89137	-1.40787
56419755	chr12:56419755:T:C	1.28681e-14	-1.22806	-1.30735	1.6621e-05	-1.80325	-1.3321
56420537	chr12:56420537:G:A	5.38314e-14	-1.10431	-4.01236e-10	0.000173064	-0.79235	-4.01236e-10
56420619	chr12:56420619:A:G	4.70708e-14	-3.34252e-10	-1.23851	0.000113391	-3.34252e-10	-1.21517
56420779	chr12:56420779:G:A	7.55945e-15	-2.10214	-0.965227	1.82476e-05	-2.03269	-1.00929
56420872	chr12:56420872:A:G	9.49691e-15	-2.02694	-0.812261	2.19496e-05	-2.02358	-0.833679
56420958	chr12:56420958:C:T	5.36108e-14	-3.34252e-10	-1.10842	0.000124331	-3.34252e-10	-1.12307
56421314	chr12:56421314:T:C	4.20315e-14	-3.34252e-10	-1.35175	9.88161e-05	-3.34252e-10	-1.35275
56421497	chr12:56421497:T:C	1.33569e-14	-1.21869	-1.27944	2.9982e-05	-1.23715	-1.30826
56421868	chr12:56421868:C:T	8.79365e-14	-3.34252e-10	-0.613553	0.000225037	-3.34252e-10	-0.529747
56421933	chr12:56421933:T:C	6.70643e-14	-3.34252e-10	-0.884515	0.000153431	-3.34252e-10	-0.912759
56422138	chr12:56422138:C:T	8.7003e-15	-1.75136	-1.17545	1.68908e-05	-1.97018	-1.14907
56422290	chr12:56422290:A:G	4.22517e-14	-3.34252e-10	-1.34652	9.93325e-05	-3.34252e-10	-1.34754
56422340	chr12:56422340:C:T	4.01893e-14	-3.34252e-10	-1.39657	9.54613e-05	-3.34252e-10	-1.38729
56422434	chr12:56422434:G:A	6.96532e-14	-3.34252e-10	-0.846639	0.000157152	-3.34252e-10	-0.888799
56423030	chr12:56423030:C:A	6.43678e-15	-1.92136	-1.30678	1.25254e-05	-2.10177	-1.31649
56423057	chr12:56423057:A:G	3.94546e-14	-3.34252e-10	-1.41502	9.28248e-05	-3.34252e-10	-1.4153
56423194	chr12:56423194:C:T	6.3239e-15	-1.93205	-1.31378	1.24353e-05	-2.10212	-1.32336
56424304	chr12:56424304:CA:C	3.94679e-14	-3.34252e-10	-1.41468	9.2854e-05	-3.34252e-10	-1.41499
56424671	chr12:56424671:A:G	3.93899e-14	-3.34252e-10	-1.41666	9.26864e-05	-3.34252e-10	-1.41679
56424898	chr12:56424898:T:C	3.94308e-14	-3.34252e-10	-1.41562	9.27676e-05	-3.34252e-10	-1.41592
56425522	chr12:56425522:T:C	2.49759e-14	-1.87225	-4.01236e-10	7.16443e-05	-1.6743	-4.01236e-10
56425876	chr12:56425876:A:AT	3.93715e-14	-3.34252e-10	-1.41713	9.27101e-05	-3.34252e-10	-1.41654
56426067	chr12:56426067:A:T	3.94584e-14	-3.34252e-10	-1.41492	9.28324e-05	-3.34252e-10	-1.41522
56426164	chr12:56426164:C:T	8.62066e-14	-3.34252e-10	-0.633421	0.000185995	-3.34252e-10	-0.720293
56426297	chr12:56426297:C:T	4.06974e-14	-3.34252e-10	-1.384	9.68772e-05	-3.34252e-10	-1.37257
56426633	chr12:56426633:C:T	4.34854e-14	-3.34252e-10	-1.31774	0.000105871	-3.34252e-10	-1.28379
56426964	chr12:56426964:A:C	5.8903e-14	-3.34252e-10	-1.01428	0.000135765	-3.34252e-10	-1.03508
56427033	chr12:56427033:T:C	2.35738e-14	-1.93003	-4.01236e-10	6.67961e-05	-1.74437	-4.01236e-10
56427266	chr12:56427266:G:C	4.01526e-14	-3.34252e-10	-1.39748	9.442e-05	-3.34252e-10	-1.39826
56427624	chr12:56427624:T:G	6.67359e-15	-1.80276	-1.38924	1.34319e-05	-1.94888	-1.3995
56427801	chr12:56427801:C:T	1.98582e-14	-2.10155	-4.01236e-10	4.68312e-05	-2.09946	-4.01236e-10
56428214	chr12:56428214:A:G	8.78897e-15	-1.70457	-1.2121	1.66815e-05	-1.9439	-1.18781
56428857	chr12:56428857:G:C	8.52616e-14	-3.34252e-10	-0.644443	0.000184175	-3.34252e-10	-0.730124
56428906	chr12:56428906:C:T	6.39565e-14	-3.34252e-10	-0.931965	0.000146581	-3.34252e-10	-0.958437
56429234	chr12:56429234:T:C	6.36339e-14	-3.34252e-10	-0.937021	0.000146982	-3.34252e-10	-0.955704
56429448	chr12:56429448:T:C	4.12536e-14	-3.34252e-10	-1.37043	9.84113e-05	-3.34252e-10	-1.35686
56429838	chr12:56429838:C:T	7.89486e-15	-1.83791	-1.18605	1.58953e-05	-2.01789	-1.1621
56430408	chr12:56430408:C:T	8.0109e-15	-1.8246	-1.18477	1.60414e-05	-2.01025	-1.16059
56430470	chr12:56430470:A:AT	5.29047e-14	-3.34252e-10	-1.12167	0.000121174	-3.34252e-10	-1.14879
56430987	chr12:56430987:C:G	3.99652e-14	-3.34252e-10	-1.40216	9.40019e-05	-3.34252e-10	-1.4027
56431004	chr12:56431004:T:C	6.43023e-14	-3.34252e-10	-0.926572	0.00014738	-3.34252e-10	-0.953
56431164	chr12:56431164:GC:G	1.30952e-14	-1.38955	-1.12837	1.91585e-05	-1.93458	-1.05868
56431286	chr12:56431286:A:G	7.96732e-15	-1.8335	-1.18132	1.59033e-05	-2.0239	-1.15559
56431455	chr12:56431455:CCTCT:C	5.43017e-14	-3.34252e-10	-1.09561	0.000130079	-3.34252e-10	-1.07787
56431527	chr12:56431527:C:T	8.22748e-15	-1.81047	-1.17222	1.63633e-05	-2.00367	-1.1473
56431777	chr12:56431777:A:G	4.97861e-14	-3.34252e-10	-1.18243	0.000113061	-3.34252e-10	-1.21808
56431965	chr12:56431965:A:G	7.82476e-15	-1.81764	-1.21523	1.55735e-05	-2.00776	-1.19268
56431995	chr12:56431995:G:A	7.98337e-15	-1.80681	-1.206	1.58248e-05	-2.00146	-1.18298
56432024	chr12:56432024:C:T	7.01399e-15	-1.87436	-1.2679	1.49676e-05	-1.96919	-1.27094
56432026	chr12:56432026:C:G	7.78279e-15	-1.82407	-1.21419	1.5532e-05	-2.01156	-1.19155
56432197	chr12:56432197:A:G	8.21637e-15	-1.80172	-1.18232	1.62814e-05	-1.99811	-1.15788
56432667	chr12:56432667:G:A	9.97037e-13	1.81462	-4.01236e-10	0.0010163	0.97791	-4.01236e-10
56432750	chr12:56432750:T:C	9.97816e-15	-1.87602	-0.913746	2.00498e-05	-2.02565	-0.92214
56433673	chr12:56433673:G:A	3.97446e-14	-3.34252e-10	-1.40769	9.34879e-05	-3.34252e-10	-1.40818
56433969	chr12:56433969:A:G	5.37139e-15	-1.99201	-1.41707	1.16524e-05	-2.07557	-1.41493
56434190	chr12:56434190:C:T	5.47153e-14	-3.34252e-10	-1.08802	0.000122566	-3.34252e-10	-1.13736
56434213	chr12:56434213:G:A	1.02974e-13	-3.34252e-10	-0.455689	0.000222687	-3.34252e-10	-0.540244
56434272	chr12:56434272:C:T	2.92114e-14	-1.45406	-0.261545	3.948e-05	-2.05221	-0.218013
56434451	chr12:56434451:A:G	1.04358e-14	-1.87907	-0.865852	2.10134e-05	-2.02809	-0.872761
56434509	chr12:56434509:A:G	1.07758e-14	-1.87703	-0.835839	2.16722e-05	-2.02672	-0.843267
56434861	chr12:56434861:G:A	4.0603e-14	-3.34252e-10	-1.38633	9.66241e-05	-3.34252e-10	-1.37518
56435086	chr12:56435086:G:T	1.05194e-14	-1.87482	-0.862123	2.11442e-05	-2.02555	-0.869098
56435118	chr12:56435118:A:T	1.98485e-14	-2.10204	-4.01236e-10	6.48852e-05	-1.77339	-4.01236e-10
56435359	chr12:56435359:A:T	3.97353e-14	-3.34252e-10	-1.40793	9.3467e-05	-3.34252e-10	-1.4084
56435755	chr12:56435755:T:C	1.13902e-14	-1.87221	-0.785202	2.28536e-05	-2.02459	-0.792314
56435915	chr12:56435915:T:C	7.86787e-15	-1.99687	-1.03051	1.68537e-05	-2.08468	-1.03676
56435953	chr12:56435953:C:T	1.90243e-14	-1.77416	-0.370288	3.82509e-05	-1.91607	-0.385773
56436326	chr12:56436326:T:C	7.30001e-15	-1.97278	-1.12952	1.53793e-05	-2.0793	-1.13369
56436520	chr12:56436520:C:T	2.58899e-14	-1.83632	-4.01236e-10	7.00552e-05	-1.69673	-4.01236e-10
56436903	chr12:56436903:T:C	1.53222e-14	-2.01756	-0.343304	3.73213e-05	-2.07775	-0.248699
56437321	chr12:56437321:T:C	9.97197e-15	-1.86345	-0.926936	1.99631e-05	-2.01844	-0.933689
56437620	chr12:56437620:A:C	4.81275e-14	-3.34252e-10	-1.21631	0.000118738	-3.34252e-10	-1.16909
56438263	chr12:56438263:A:T	1.3312e-14	-1.512	-0.989503	2.3276e-05	-1.81377	-0.984816
56438625	chr12:56438625:G:A	6.40265e-15	-1.88246	-1.35099	1.22261e-05	-2.09897	-1.34347
56438635	chr12:56438635:G:A	3.97302e-14	-3.34252e-10	-1.40806	9.34781e-05	-3.34252e-10	-1.40829
56438921	chr12:56438921:T:C	4.1608e-14	-3.34252e-10	-1.36187	9.75248e-05	-3.34252e-10	-1.36591
56438931	chr12:56438931:A:T	4.10729e-14	-3.34252e-10	-1.37482	9.61887e-05	-3.34252e-10	-1.3797
56438974	chr12:56438974:G:A	6.63948e-14	-3.34252e-10	-0.894548	0.000147409	-3.34252e-10	-0.952799
56439440	chr12:56439440:C:T	5.56436e-15	-2.09167	-1.28211	1.34015e-05	-2.09786	-1.25279
56439556	chr12:56439556:G:A	4.59836e-14	-3.34252e-10	-1.26188	0.000110376	-3.34252e-10	-1.24212
56439924	chr12:56439924:T:C	1.35179e-13	-0.183564	-4.01236e-10	0.00022558	-0.527337	-4.01236e-10
56439967	chr12:56439967:A:T	5.50572e-15	-2.09253	-1.29185	1.32617e-05	-2.09745	-1.26369
56440089	chr12:56440089:A:G	5.73104e-15	-2.09441	-1.24986	1.39069e-05	-2.09602	-1.21761
56440259	chr12:56440259:T:C	8.67428e-15	-1.51339	-1.41641	1.17693e-05	-2.06794	-1.41257
56440294	chr12:56440294:A:C	9.07783e-15	-1.50943	-1.3749	1.25491e-05	-2.0592	-1.35717
56440367	chr12:56440367:G:A	9.19063e-15	-1.48701	-1.38497	1.24743e-05	-2.05304	-1.3693
56440431	chr12:56440431:C:A	4.32833e-14	-3.34252e-10	-1.3224	0.000100072	-3.34252e-10	-1.34012
56440435	chr12:56440435:C:A	4.00679e-14	-3.34252e-10	-1.39959	9.40032e-05	-3.34252e-10	-1.40268
56440472	chr12:56440472:T:C	9.06407e-15	-1.50242	-1.38343	1.24427e-05	-2.0575	-1.36738
56440507	chr12:56440507:C:T	9.17641e-15	-1.49064	-1.38289	1.24942e-05	-2.05397	-1.36679
56440539	chr12:56440539:C:A	8.24126e-14	-3.34252e-10	-0.678429	0.000187748	-3.34252e-10	-0.710912
56440889	chr12:56440889:C:T	4.25024e-14	-3.34252e-10	-1.34061	0.000100868	-3.34252e-10	-1.3322
56440911	chr12:56440911:G:A	3.96397e-14	-3.34252e-10	-1.41034	9.28069e-05	-3.34252e-10	-1.41549
56440990	chr12:56440990:TTG:T	5.11322e-15	-2.09967	-1.35866	1.21361e-05	-2.0912	-1.35863
56441160	chr12:56441160:A:T	3.94776e-14	-3.34252e-10	-1.41443	9.32347e-05	-3.34252e-10	-1.41089
56441199	chr12:56441199:T:A	1.17029e-14	-1.81703	-0.813297	1.94775e-05	-2.09389	-0.882867
56441502	chr12:56441502:C:T	4.24227e-14	-3.34252e-10	-1.34248	9.82752e-05	-3.34252e-10	-1.35824
56441676	chr12:56441676:T:C	2.3007e-14	-1.95437	-4.01236e-10	4.7618e-05	-2.0828	-4.01236e-10
56441883	chr12:56441883:A:C	4.23012e-14	-3.34252e-10	-1.34535	9.85715e-05	-3.34252e-10	-1.35523
56441976	chr12:56441976:C:T	4.92415e-14	-3.34252e-10	-1.19343	0.000119211	-3.34252e-10	-1.16512
56442159	chr12:56442159:A:G	3.94026e-14	-3.34252e-10	-1.41633	9.28946e-05	-3.34252e-10	-1.41455
56442416	chr12:56442416:AT:A	4.11378e-14	-3.34252e-10	-1.37324	9.80462e-05	-3.34252e-10	-1.36057
56442587	chr12:56442587:C:T	4.40948e-14	-3.34252e-10	-1.30383	0.000101778	-3.34252e-10	-1.32322
56442712	chr12:56442712:C:G	8.39497e-15	-1.57583	-1.38671	1.2168e-05	-2.07501	-1.37219
56442846	chr12:56442846:C:T	8.61454e-15	-1.54856	-1.38816	1.22253e-05	-2.06855	-1.37396
56443053	chr12:56443053:G:A	8.04892e-15	-1.61435	-1.39028	1.20182e-05	-2.08302	-1.37657
56443159	chr12:56443159:A:G	8.60428e-15	-1.54974	-1.38816	1.22214e-05	-2.06885	-1.37397
56443190	chr12:56443190:AG:A	2.8409e-14	-1.74346	-4.01236e-10	0.000111622	-1.2309	-4.01236e-10
56443220	chr12:56443220:G:A	4.58948e-14	-0.160924	-1.10289	7.63791e-05	-0.484459	-1.12584
56443323	chr12:56443323:T:G	8.7295e-15	-1.53887	-1.38458	1.2307e-05	-2.0662	-1.36964
56443632	chr12:56443632:C:T	8.13923e-15	-1.93679	-1.05669	1.76507e-05	-2.10086	-0.974382
56443854	chr12:56443854:C:G	8.28083e-15	-1.58222	-1.394	1.20289e-05	-2.07747	-1.38123
56443940	chr12:56443940:A:C	8.54111e-15	-1.54954	-1.39574	1.20922e-05	-2.07005	-1.3834
56443964	chr12:56443964:T:C	4.35849e-14	-3.34252e-10	-1.31546	0.000104655	-3.34252e-10	-1.29534
56444195	chr12:56444195:C:T	1.26984e-14	-1.76653	-0.782168	2.02658e-05	-2.0834	-0.853674
56444256	chr12:56444256:T:C	4.00082e-14	-3.34252e-10	-1.40108	9.38769e-05	-3.34252e-10	-1.40403
56444353	chr12:56444353:C:A	8.66901e-15	-1.53589	-1.39452	1.2152e-05	-2.0666	-1.38191
56444448	chr12:56444448:A:G	3.96231e-14	-3.34252e-10	-1.41075	9.29369e-05	-3.34252e-10	-1.41409
56444487	chr12:56444487:C:T	3.97758e-14	-3.34252e-10	-1.40691	9.29815e-05	-3.34252e-10	-1.41361
56444657	chr12:56444657:C:T	5.51088e-14	-3.34252e-10	-1.08086	0.000136735	-3.34252e-10	-1.02797
56445047	chr12:56445047:T:A	3.9767e-14	-3.34252e-10	-1.40713	9.29687e-05	-3.34252e-10	-1.41375
56445152	chr12:56445152:G:A	6.65821e-15	-1.85499	-1.33932	1.49346e-05	-1.86939	-1.37295
56445247	chr12:56445247:G:A	3.94264e-14	-3.34252e-10	-1.41573	9.29962e-05	-3.34252e-10	-1.41345
56446008	chr12:56446008:T:C	8.28284e-15	-1.57763	-1.39836	1.19743e-05	-2.07646	-1.38679
56446073	chr12:56446073:T:G	8.26354e-15	-1.57448	-1.40384	1.18975e-05	-2.0758	-1.39388
56446086	chr12:56446086:C:G	7.83112e-15	-1.63674	-1.39532	1.18802e-05	-2.08818	-1.38296
56446145	chr12:56446145:C:T	8.22746e-15	-1.58453	-1.39816	1.19593e-05	-2.07797	-1.38654
56446722	chr12:56446722:C:T	4.12149e-14	-0.426552	-0.944816	6.9924e-05	-0.725908	-0.972696
56446759	chr12:56446759:G:A	7.81753e-15	-1.89996	-1.13384	1.61407e-05	-2.10195	-1.06272
56447197	chr12:56447197:T:G	2.35074e-14	-1.93285	-4.01236e-10	4.71623e-05	-2.09242	-4.01236e-10
56447346	chr12:56447346:G:A	3.99106e-14	-3.34252e-10	-1.40353	9.36963e-05	-3.34252e-10	-1.40595
56447383	chr12:56447383:C:T	4.13313e-14	-3.34252e-10	-1.36855	9.68023e-05	-3.34252e-10	-1.37334
56447952	chr12:56447952:G:A	4.20472e-14	-3.34252e-10	-1.35137	9.90859e-05	-3.34252e-10	-1.35003
56448426	chr12:56448426:C:T	6.764e-14	-0.875968	-4.01236e-10	0.000135239	-1.03897	-4.01236e-10
56448427	chr12:56448427:A:C	3.95968e-14	-3.34252e-10	-1.41142	9.35292e-05	-3.34252e-10	-1.40774
56448721	chr12:56448721:T:TC	4.16129e-14	-3.34252e-10	-1.36176	9.74139e-05	-3.34252e-10	-1.36704
56449098	chr12:56449098:C:A	5.50754e-14	-3.34252e-10	-1.08146	0.000127946	-3.34252e-10	-1.0944
56450109	chr12:56450109:G:T	1.1956e-14	-1.62682	-0.982113	2.54287e-05	-1.73634	-0.973796
56450506	chr12:56450506:C:G	4.03959e-14	-3.34252e-10	-1.39144	9.60057e-05	-3.34252e-10	-1.38161
56450516	chr12:56450516:GAA:G	3.26287e-14	-1.60498	-4.01236e-10	0.000191705	-0.690053	-4.01236e-10
56450565	chr12:56450565:C:T	8.14706e-15	-1.59556	-1.39695	1.8349e-05	-1.62537	-1.41107
56450665	chr12:56450665:T:C	1.81028e-13	-3.34252e-10	0.108486	0.000443376	-3.34252e-10	0.148406
56450775	chr12:56450775:A:G	3.67425e-14	-1.15235	-0.333879	0.000110647	-0.830955	-0.408709
56450873	chr12:56450873:T:C	6.62213e-14	-3.34252e-10	-0.897165	0.000151858	-3.34252e-10	-0.923065
56451512	chr12:56451512:T:C	1.1668e-13	-3.34252e-10	-0.330736	0.000254719	-3.34252e-10	-0.405851
56451519	chr12:56451519:G:A	9.40369e-14	-0.803624	0.257144	0.000111761	-1.49525	0.265599
56451617	chr12:56451617:C:T	4.10467e-14	-3.34252e-10	-1.37546	9.55664e-05	-3.34252e-10	-1.38619
56451753	chr12:56451753:C:T	3.95179e-14	-3.34252e-10	-1.41341	9.30436e-05	-3.34252e-10	-1.41295
56451941	chr12:56451941:C:G	6.61996e-14	-3.34252e-10	-0.897492	0.000151812	-3.34252e-10	-0.92337
56452059	chr12:56452059:T:A	3.51747e-14	-1.45204	-0.0777991	4.76896e-05	-2.02372	-0.0575834
56452518	chr12:56452518:T:C	4.48656e-14	-3.34252e-10	-1.2865	0.00010432	-3.34252e-10	-1.29855
56452706	chr12:56452706:C:T	6.03069e-14	-1.5397	0.548976	8.66709e-05	-2.0454	0.561507
56453276	chr12:56453276:G:C	4.03265e-14	-3.34252e-10	-1.39316	9.556e-05	-3.34252e-10	-1.38626
56454151	chr12:56454151:G:T	3.94757e-14	-3.34252e-10	-1.41448	9.31957e-05	-3.34252e-10	-1.41131
56454162	chr12:56454162:C:T	4.78969e-14	-3.34252e-10	-1.22112	0.000111506	-3.34252e-10	-1.23194
56454295	chr12:56454295:C:T	2.31008e-14	-1.9503	-4.01236e-10	6.74675e-05	-1.73437	-4.01236e-10
56454623	chr12:56454623:G:T	3.1233e-14	-1.64869	-4.01236e-10	0.000129584	-1.08168	-4.01236e-10
56454697	chr12:56454697:T:C	8.23841e-15	-1.58895	-1.39241	1.27113e-05	-2.03024	-1.37329
56455623	chr12:56455623:A:G	9.60114e-14	-3.34252e-10	-0.5257	0.00021527	-3.34252e-10	-0.57412
56455970	chr12:56455970:T:C	1.98742e-14	-2.10075	-4.01236e-10	4.67922e-05	-2.1003	-4.01236e-10
56456228	chr12:56456228:C:T	2.81845e-14	-0.351124	-1.40027	4.5666e-05	-0.718273	-1.40639
56456229	chr12:56456229:A:G	1.04838e-13	-3.34252e-10	-0.437747	0.000234643	-3.34252e-10	-0.487949
56456441	chr12:56456441:A:G	5.98773e-14	-3.34252e-10	-0.99787	0.000147149	-3.34252e-10	-0.954567
56457230	chr12:56457230:C:T	3.75688e-13	2.18302	-1.34443	0.000450823	1.50027	-1.33521
56457294	chr12:56457294:A:G	6.07687e-15	-2.10007	-1.18561	1.3937e-05	-2.09057	-1.2209
56457961	chr12:56457961:C:T	6.85984e-14	-3.34252e-10	-0.861899	0.000163254	-3.34252e-10	-0.850704
56458286	chr12:56458286:A:T	6.49001e-15	-2.09896	-1.12094	1.47683e-05	-2.09272	-1.16081
56458313	chr12:56458313:C:T	1.3564e-12	2.12242	-4.01236e-10	0.00158087	1.41972	-4.01236e-10
56459120	chr12:56459120:T:C	9.11774e-14	-3.34252e-10	-0.57736	0.000204925	-3.34252e-10	-0.623371
56459546	chr12:56459546:C:T	3.95305e-14	-3.34252e-10	-1.41309	9.3388e-05	-3.34252e-10	-1.40925
56459624	chr12:56459624:T:G	5.67403e-14	-3.34252e-10	-1.05168	0.000130364	-3.34252e-10	-1.07568
56460069	chr12:56460069:C:G	4.42835e-14	-3.34252e-10	-1.29956	0.000105509	-3.34252e-10	-1.28722
56460221	chr12:56460221:C:A	2.17686e-13	-3.34252e-10	0.292887	0.000524495	-3.34252e-10	0.316423
56460264	chr12:56460264:A:G	7.34247e-14	-3.34252e-10	-0.793907	0.000172124	-3.34252e-10	-0.797798
56460380	chr12:56460380:G:A	4.11152e-14	-3.34252e-10	-1.37379	9.77767e-05	-3.34252e-10	-1.36333
56460853	chr12:56460853:C:T	2.72226e-14	-1.78612	-4.01236e-10	4.80025e-05	-2.07476	-4.01236e-10
56461021	chr12:56461021:G:A	4.9089e-15	-2.08458	-1.41454	1.18235e-05	-2.05918	-1.41674
56461152	chr12:56461152:A:C	4.1263e-13	0.932383	-4.01236e-10	0.000268102	-0.354644	-4.01236e-10
56462834	chr12:56462834:C:T	1.35741e-14	-1.37933	-1.10268	0.000124089	-0.0476626	-1.07735
56463260	chr12:56463260:A:G	2.56222e-13	-3.34252e-10	0.455877	0.000639933	-3.34252e-10	0.515351
56463292	chr12:56463292:T:C	4.04576e-13	-3.34252e-10	0.912672	0.0010481	-3.34252e-10	1.00872
56463638	chr12:56463638:C:T	9.56658e-15	-1.56439	-1.2675	4.84005e-05	-0.75076	-1.31574
56464192	chr12:56464192:A:G	4.38525e-14	-3.34252e-10	-1.30934	0.000101484	-3.34252e-10	-1.32611
56464533	chr12:56464533:G:A	1.50228e-14	-1.05773	-1.32287	0.000147051	0.356635	-1.31187
56464708	chr12:56464708:C:G	5.13869e-14	-3.34252e-10	-1.15078	0.000121282	-3.34252e-10	-1.1479
56464865	chr12:56464865:TTG:T	4.00235e-14	-3.34252e-10	-1.4007	9.41496e-05	-3.34252e-10	-1.40113
56464872	chr12:56464872:T:G	8.43451e-13	-3.34252e-10	1.64733	0.00192072	-3.34252e-10	1.61444
56465002	chr12:56465002:C:T	4.12975e-14	-3.34252e-10	-1.36937	9.7561e-05	-3.34252e-10	-1.36554
56465545	chr12:56465545:A:G	2.80698e-13	-3.34252e-10	0.547112	0.000710896	-3.34252e-10	0.620513
56465561	chr12:56465561:G:A	3.98217e-14	-3.34252e-10	-1.40576	9.38751e-05	-3.34252e-10	-1.40405
56465645	chr12:56465645:A:G	5.07823e-14	-3.34252e-10	-1.16262	0.000122188	-3.34252e-10	-1.14045
56465653	chr12:56465653:C:G	1.61979e-14	-1.16921	-1.13607	2.4668e-05	-1.57855	-1.16195
56465822	chr12:56465822:G:T	1.02414e-14	-1.35842	-1.40531	1.86126e-05	-1.6095	-1.41268
56465979	chr12:56465979:G:A	2.76909e-14	-1.76906	-4.01236e-10	4.77454e-05	-2.08013	-4.01236e-10
56466198	chr12:56466198:C:A	1.62338e-14	-1.19551	-1.10756	2.48558e-05	-1.59818	-1.13474
56466236	chr12:56466236:G:A	1.43358e-14	-1.10153	-1.32588	0.000173131	0.53885	-1.33082
56466279	chr12:56466279:A:G	4.48712e-14	-3.34252e-10	-1.28637	0.000107515	-3.34252e-10	-1.26838
56466793	chr12:56466793:G:A	1.24416e-14	-1.19457	-1.37455	0.000142808	0.393236	-1.37775
56467250	chr12:56467250:T:C	1.48788e-14	-1.02959	-1.36064	0.000196783	0.697492	-1.3614
56467498	chr12:56467498:C:T	1.91381e-13	-3.34252e-10	0.164101	0.000399819	-3.34252e-10	0.044999
56467674	chr12:56467674:A:G	1.53847e-14	-0.955269	-1.40153	0.000305924	1.15697	-1.37964
56468260	chr12:56468260:A:G	8.07686e-14	-0.698579	-4.01236e-10	0.000100212	-1.33872	-4.01236e-10
56468369	chr12:56468369:C:T	4.00368e-14	-3.34252e-10	-1.40037	9.36079e-05	-3.34252e-10	-1.4069
56468523	chr12:56468523:T:C	7.61816e-14	-3.34252e-10	-0.757048	0.000174716	-3.34252e-10	-0.782848
56468597	chr12:56468597:G:A	4.78768e-14	-3.34252e-10	-1.22154	0.000111315	-3.34252e-10	-1.23365
56468822	chr12:56468822:A:G	5.09741e-14	-3.34252e-10	-1.15885	0.000122832	-3.34252e-10	-1.13519
56468865	chr12:56468865:T:G	4.00065e-14	-3.34252e-10	-1.40112	9.41057e-05	-3.34252e-10	-1.40159
56468936	chr12:56468936:C:G	2.31407e-14	-1.94857	-4.01236e-10	4.89383e-05	-2.05545	-4.01236e-10
56469102	chr12:56469102:C:T	3.9422e-14	-3.34252e-10	-1.41584	9.30365e-05	-3.34252e-10	-1.41302
56469579	chr12:56469579:A:G	3.21797e-13	-3.34252e-10	0.683753	0.000659749	-3.34252e-10	0.545847
56469637	chr12:56469637:G:A	2.81107e-14	-1.75402	-4.01236e-10	4.77706e-05	-2.0796	-4.01236e-10
56469985	chr12:56469985:T:C	9.52761e-13	3.06624	-1.29704	0.00135733	2.55232	-1.28506
56469986	chr12:56469986:G:C	1.16937e-14	-1.33453	-1.29658	0.000125311	0.184015	-1.29923
56470155	chr12:56470155:G:A	6.35522e-14	-3.34252e-10	-0.938305	0.000139513	-3.34252e-10	-1.00786
56470485	chr12:56470485:C:T	4.05155e-14	-3.34252e-10	-1.38848	9.62892e-05	-3.34252e-10	-1.37866
56471272	chr12:56471272:G:C	1.25505e-14	-1.29544	-1.26497	0.000138229	0.249977	-1.26708
56472186	chr12:56472186:C:T	1.23689e-14	-1.18	-1.39499	2.14709e-05	-1.47598	-1.40333
56472471	chr12:56472471:C:T	4.24492e-14	-3.34252e-10	-1.34186	0.00010111	-3.34252e-10	-1.3298
56473047	chr12:56473047:G:A	4.16969e-14	-3.34252e-10	-1.35974	9.80489e-05	-3.34252e-10	-1.36055
56473074	chr12:56473074:A:G	4.08914e-14	-3.34252e-10	-1.37925	9.73138e-05	-3.34252e-10	-1.36807
56473178	chr12:56473178:C:T	1.65378e-14	-0.982682	-1.30183	0.000225534	0.778538	-1.30608
56473767	chr12:56473767:A:G	4.78302e-14	-3.34252e-10	-1.22251	0.000112507	-3.34252e-10	-1.223
56473902	chr12:56473902:G:T	8.99108e-15	-1.52073	-1.3732	2.36765e-05	-1.43301	-1.34852
56474099	chr12:56474099:TC:T	1.36913e-14	-1.08192	-1.39149	2.05974e-05	-1.51695	-1.40389
56474882	chr12:56474882:C:T	6.04013e-14	-3.34252e-10	-0.989156	0.000139976	-3.34252e-10	-1.00454
56475495	chr12:56475495:T:A	4.84252e-12	3.39502	-4.01236e-10	0.0108685	3.34761	-4.01236e-10
56476187	chr12:56476187:TTTGTCACCC:T	6.7234e-15	-1.78659	-1.39798	1.97799e-05	-1.55284	-1.4085
56476663	chr12:56476663:G:A	4.4787e-14	-3.34252e-10	-1.28825	0.000107018	-3.34252e-10	-1.27302
56477223	chr12:56477223:C:G	4.59093e-14	-3.34252e-10	-1.2635	0.000108392	-3.34252e-10	-1.26026
56477530	chr12:56477530:G:A	2.80426e-14	-0.35863	-1.39781	0.00033239	1.24826	-1.38796
56477643	chr12:56477643:G:T	4.10532e-14	-3.34252e-10	-1.3753	9.654e-05	-3.34252e-10	-1.37606
56479385	chr12:56479385:C:T	3.96434e-14	-3.34252e-10	-1.41024	9.30605e-05	-3.34252e-10	-1.41276
56481269	chr12:56481269:G:A	4.18914e-14	-3.34252e-10	-1.35509	9.96784e-05	-3.34252e-10	-1.34406
56481657	chr12:56481657:G:A	2.78943e-13	-3.34252e-10	0.54084	0.000640282	-3.34252e-10	0.515895
56482588	chr12:56482588:C:A	1.82538e-14	-1.00917	-1.17663	0.000131349	0.0739746	-1.14213
56482735	chr12:56482735:C:T	5.43791e-14	-3.34252e-10	-1.09419	0.000131175	-3.34252e-10	-1.06948
56483103	chr12:56483103:C:T	4.71303e-14	-1.23725	-4.01236e-10	6.91156e-05	-1.71023	-4.01236e-10
56483325	chr12:56483325:T:C	1.84376e-14	-1.0317	-1.14408	0.000131391	0.0400901	-1.10793
56483368	chr12:56483368:C:T	1.70387e-14	-0.89074	-1.36394	2.41767e-05	-1.3879	-1.37273
56484336	chr12:56484336:G:A	2.97023e-14	-0.29794	-1.401	0.000349911	1.30343	-1.39177
56484517	chr12:56484517:T:G	2.02633e-14	-2.08136	-4.01236e-10	4.68744e-05	-2.09854	-4.01236e-10
56485021	chr12:56485021:A:G	4.63356e-14	-3.34252e-10	-1.25426	0.000109427	-3.34252e-10	-1.25076
56485565	chr12:56485565:C:G	8.08506e-14	-3.34252e-10	-0.697564	0.000187888	-3.34252e-10	-0.710166
56486644	chr12:56486644:C:G	4.55353e-14	-3.34252e-10	-1.27168	0.00010589	-3.34252e-10	-1.28361
56486879	chr12:56486879:G:A	1.61182e-13	-3.34252e-10	-0.00763104	0.00045173	-3.34252e-10	0.167072
56486888	chr12:56486888:A:G	1.8007e-14	-0.844121	-1.35528	0.000110783	0.0832184	-1.32166
56487267	chr12:56487267:G:C	5.52161e-15	-2.10216	-1.27934	1.38856e-05	-2.07501	-1.24015
56487426	chr12:56487426:C:T	4.59721e-14	-3.34252e-10	-1.26213	0.000108541	-3.34252e-10	-1.25888
56487568	chr12:56487568:T:C	4.0705e-14	-3.34252e-10	-1.38382	9.5392e-05	-3.34252e-10	-1.38802
56487830	chr12:56487830:G:A	2.12554e-14	-2.03355	-4.01236e-10	6.4416e-05	-1.78065	-4.01236e-10
56488385	chr12:56488385:T:G	7.02962e-14	-3.34252e-10	-0.83745	0.0001685	-3.34252e-10	-0.819076
56488675	chr12:56488675:T:TAGAGAGGAGGGTGCTGCCTCG	4.93341e-14	-3.34252e-10	-1.19155	0.000118367	-3.34252e-10	-1.17222
56488744	chr12:56488744:A:C	1.79188e-14	-0.846517	-1.3578	0.000110547	0.084232	-1.3248
56488926	chr12:56488926:A:T	1.7437e-14	-0.96329	-1.26828	0.000121991	0.0948508	-1.23691
56488990	chr12:56488990:A:G	1.69141e-13	-3.34252e-10	0.0405681	0.000475614	-3.34252e-10	0.218594
56489789	chr12:56489789:G:A	4.32314e-14	-3.34252e-10	-1.3236	0.000103092	-3.34252e-10	-1.31039
56489894	chr12:56489894:G:A	3.81592e-14	-0.588575	-0.859825	2.80951e-05	-1.77711	-0.833309
56490320	chr12:56490320:A:G	3.90361e-14	-1.42568	-4.01236e-10	6.592e-05	-1.75757	-4.01236e-10
56490740	chr12:56490740:G:T	4.10491e-14	-3.34252e-10	-1.3754	9.65334e-05	-3.34252e-10	-1.37612
56491337	chr12:56491337:A:G	3.04375e-14	-0.26305	-1.41144	0.000285048	1.11743	-1.41078
56491455	chr12:56491455:G:A	3.99566e-14	-3.34252e-10	-1.40237	9.39925e-05	-3.34252e-10	-1.4028
56492032	chr12:56492032:C:G	2.97006e-14	-0.285322	-1.41368	0.000268527	1.06039	-1.41345
56492077	chr12:56492077:C:T	2.9245e-14	-0.297699	-1.41676	0.000272652	1.07883	-1.41665
56492577	chr12:56492577:A:G	1.58879e-14	-0.955484	-1.36912	9.4489e-05	-0.0582589	-1.33927
56492875	chr12:56492875:C:G	4.77675e-14	-3.34252e-10	-1.22382	0.000117173	-3.34252e-10	-1.18237
56492968	chr12:56492968:G:A	3.97897e-14	-3.34252e-10	-1.40656	9.42589e-05	-3.34252e-10	-1.39997
56493663	chr12:56493663:G:A	1.96395e-13	-3.34252e-10	0.189958	0.000547966	-3.34252e-10	0.3602
56494033	chr12:56494033:G:A	4.4524e-14	-3.34252e-10	-1.29414	0.000103964	-3.34252e-10	-1.30197
56494964	chr12:56494964:T:C	4.23681e-14	-3.34252e-10	-1.34377	9.92435e-05	-3.34252e-10	-1.34844
56495063	chr12:56495063:G:C	2.21542e-14	-1.99214	-4.01236e-10	6.01897e-05	-1.84851	-4.01236e-10
56495118	chr12:56495118:T:A	4.14524e-14	-3.34252e-10	-1.36562	9.69927e-05	-3.34252e-10	-1.37138
56495133	chr12:56495133:G:A	4.41261e-14	-3.34252e-10	-1.30312	0.000105336	-3.34252e-10	-1.28885
56495321	chr12:56495321:T:C	3.97464e-14	-3.34252e-10	-1.40765	9.33415e-05	-3.34252e-10	-1.40975
56495507	chr12:56495507:G:A	1.60771e-13	-3.34252e-10	-0.0101885	0.000451361	-3.34252e-10	0.166254
56495760	chr12:56495760:C:T	4.21093e-14	-3.34252e-10	-1.3499	0.000100178	-3.34252e-10	-1.33907
56496223	chr12:56496223:G:A	2.60916e-14	-1.1114	-0.71715	2.85871e-05	-1.91506	-0.677993
56496227	chr12:56496227:C:A	4.09634e-14	-3.34252e-10	-1.37749	9.63347e-05	-3.34252e-10	-1.37818
56496663	chr12:56496663:GATAT:G	4.41184e-14	-3.34252e-10	-1.30329	0.000102744	-3.34252e-10	-1.31377
56497275	chr12:56497275:T:C	2.86779e-13	-3.34252e-10	0.568546	0.000830967	-3.34252e-10	0.776577
56497540	chr12:56497540:T:C	2.35967e-14	-1.92906	-4.01236e-10	4.69019e-05	-2.09796	-4.01236e-10
56497641	chr12:56497641:C:G	1.85683e-14	-0.766785	-1.40193	3.79929e-05	-0.915946	-1.39267
56497672	chr12:56497672:G:A	4.37815e-14	-3.34252e-10	-1.31096	0.000102159	-3.34252e-10	-1.31948
56497818	chr12:56497818:C:T	1.50643e-14	-0.96107	-1.41677	2.15943e-05	-1.45645	-1.41713
56497865	chr12:56497865:G:A	4.83498e-15	-2.10213	-1.41216	2.14694e-05	-1.46399	-1.4154
56498075	chr12:56498075:TACA:T	1.25458e-13	-3.34252e-10	-0.258195	0.000297897	-3.34252e-10	-0.249265
56498122	chr12:56498122:C:T	4.82903e-14	-3.34252e-10	-1.21294	0.000114069	-3.34252e-10	-1.20921
56498166	chr12:56498166:C:T	4.48847e-14	-3.34252e-10	-1.28607	0.000107281	-3.34252e-10	-1.27056
56498408	chr12:56498408:T:C	4.4149e-14	-3.34252e-10	-1.3026	0.000105419	-3.34252e-10	-1.28807
56498714	chr12:56498714:A:G	4.35472e-14	-3.34252e-10	-1.31632	0.000103898	-3.34252e-10	-1.30261
56498718	chr12:56498718:G:A	1.01233e-13	-3.34252e-10	-0.472747	0.000250041	-3.34252e-10	-0.424389
56499854	chr12:56499854:ATTGG:A	4.17106e-14	-3.34252e-10	-1.35941	9.9456e-05	-3.34252e-10	-1.3463
56499859	chr12:56499859:A:C	4.15644e-14	-3.34252e-10	-1.36292	9.90674e-05	-3.34252e-10	-1.35021
56499861	chr12:56499861:GC:G	4.157e-14	-3.34252e-10	-1.36279	9.90822e-05	-3.34252e-10	-1.35006
56500301	chr12:56500301:G:C	1.9028e-14	-0.77823	-1.36602	3.90331e-05	-0.931703	-1.3499
56500582	chr12:56500582:C:T	6.22626e-14	-3.34252e-10	-0.958806	0.00015134	-3.34252e-10	-0.926482
56500662	chr12:56500662:C:T	4.22812e-14	-3.34252e-10	-1.34582	9.94057e-05	-3.34252e-10	-1.3468
56500752	chr12:56500752:G:A	4.5567e-14	-3.34252e-10	-1.27098	0.000107607	-3.34252e-10	-1.26752
56500787	chr12:56500787:A:G	2.70114e-14	-1.79391	-4.01236e-10	4.77851e-05	-2.0793	-4.01236e-10
56501155	chr12:56501155:C:G	7.83791e-15	-2.10067	-0.930528	1.81431e-05	-2.09535	-0.952375
56501719	chr12:56501719:T:C	1.15213e-14	-1.22997	-1.416	7.37464e-05	-0.228951	-1.41643
56501762	chr12:56501762:G:A	1.6004e-13	-3.34252e-10	-0.0147417	0.000441684	-3.34252e-10	0.144582
56501845	chr12:56501845:G:A	1.46004e-14	-1.01942	-1.3897	8.3847e-05	-0.150807	-1.36621
56501858	chr12:56501858:G:A	4.25944e-14	-3.34252e-10	-1.33844	9.93521e-05	-3.34252e-10	-1.34734
56502155	chr12:56502155:A:C	1.36063e-13	-3.34252e-10	-0.177048	0.000358717	-3.34252e-10	-0.0634806
56502386	chr12:56502386:G:A	4.42345e-14	-3.34252e-10	-1.30066	0.000105656	-3.34252e-10	-1.28582
56503538	chr12:56503538:T:C	3.0904e-13	-3.34252e-10	0.643303	0.000638611	-3.34252e-10	0.513282
56504003	chr12:56504003:T:C	5.71105e-14	-3.34252e-10	-1.04518	0.000133043	-3.34252e-10	-1.05534
56504082	chr12:56504082:C:T	4.51537e-14	-3.34252e-10	-1.2801	0.00010765	-3.34252e-10	-1.26713
56504301	chr12:56504301:C:G	3.25355e-14	-1.60784	-4.01236e-10	5.25492e-05	-1.98426	-4.01236e-10
56504633	chr12:56504633:C:T	5.1178e-15	-2.10081	-1.35664	2.53933e-05	-1.35241	-1.35912
56504773	chr12:56504773:T:A	1.69219e-14	-0.859014	-1.40254	0.000101219	0.0844247	-1.41315
56504972	chr12:56504972:GTTTA:G	4.14116e-14	-3.34252e-10	-1.36661	9.8586e-05	-3.34252e-10	-1.35508
56505110	chr12:56505110:G:A	2.23273e-14	-1.98436	-4.01236e-10	4.69274e-05	-2.09741	-4.01236e-10
56505323	chr12:56505323:AG:A	3.99368e-14	-3.34252e-10	-1.40287	9.469e-05	-3.34252e-10	-1.3954
56506078	chr12:56506078:A:C	4.09264e-14	-3.34252e-10	-1.37839	9.78389e-05	-3.34252e-10	-1.36269
56506410	chr12:56506410:A:G	4.13173e-14	-3.34252e-10	-1.36889	9.71457e-05	-3.34252e-10	-1.3698
56506461	chr12:56506461:C:T	4.13376e-14	-3.34252e-10	-1.36839	9.71945e-05	-3.34252e-10	-1.3693
56506589	chr12:56506589:G:A	4.09661e-14	-3.34252e-10	-1.37742	9.63154e-05	-3.34252e-10	-1.37839
56507311	chr12:56507311:T:C	3.98397e-14	-3.34252e-10	-1.4053	9.35184e-05	-3.34252e-10	-1.40785
56507429	chr12:56507429:T:C	3.93734e-14	-3.34252e-10	-1.41708	9.26567e-05	-3.34252e-10	-1.41711
56507545	chr12:56507545:C:T	4.07142e-14	-3.34252e-10	-1.38359	9.67269e-05	-3.34252e-10	-1.37412
56508147	chr12:56508147:T:C	3.94225e-14	-3.34252e-10	-1.41583	9.26613e-05	-3.34252e-10	-1.41706
56508237	chr12:56508237:C:G	1.58832e-13	-0.45912	0.436801	0.000345844	-0.576828	0.476802
56508256	chr12:56508256:A:G	4.93156e-14	-3.34252e-10	-1.19193	0.000114331	-3.34252e-10	-1.20692
56508743	chr12:56508743:TGAGGCAG:T	5.21397e-14	-3.34252e-10	-1.13624	0.000121631	-3.34252e-10	-1.14502
56508838	chr12:56508838:A:G	2.35969e-14	-1.92905	-4.01236e-10	4.81732e-05	-2.07121	-4.01236e-10
56509361	chr12:56509361:G:A	4.76748e-14	-3.34252e-10	-1.22576	0.000107551	-3.34252e-10	-1.26805
56510241	chr12:56510241:G:A	1.99554e-14	-1.02724	-1.06943	2.13278e-05	-1.8447	-1.0413
56510266	chr12:56510266:TC:T	3.93982e-14	-3.34252e-10	-1.41645	9.26627e-05	-3.34252e-10	-1.41705
56510598	chr12:56510598:T:A	5.666e-15	-1.95185	-1.40383	1.15665e-05	-2.09066	-1.40724
56510703	chr12:56510703:G:A	4.27142e-14	-3.34252e-10	-1.33563	9.98328e-05	-3.34252e-10	-1.34252
56512888	chr12:56512888:T:C	4.45174e-14	-3.34252e-10	-1.29429	0.00010364	-3.34252e-10	-1.30509
56513297	chr12:56513297:G:A	4.40715e-14	-3.34252e-10	-1.30435	0.000102828	-3.34252e-10	-1.31295
56513662	chr12:56513662:G:A	7.24043e-15	-1.87321	-1.23727	2.34439e-05	-1.6304	-1.161
56513714	chr12:56513714:G:A	4.27736e-14	-3.34252e-10	-1.33425	0.000102287	-3.34252e-10	-1.31823
56514114	chr12:56514114:G:A	1.70808e-13	-3.34252e-10	0.050374	0.000448942	-3.34252e-10	0.16088
56514974	chr12:56514974:T:C	4.28183e-14	-3.34252e-10	-1.3332	0.000102403	-3.34252e-10	-1.31709
56514993	chr12:56514993:T:C	8.44331e-15	-1.55682	-1.39997	2.25892e-05	-1.41926	-1.40928
56515156	chr12:56515156:G:A	6.62998e-14	-3.34252e-10	-0.89598	0.000162958	-3.34252e-10	-0.85252
56515335	chr12:56515335:T:C	2.38096e-13	0.382507	-4.01236e-10	0.000227811	-0.517497	-4.01236e-10
56516245	chr12:56516245:TAGAA:T	4.06187e-14	-3.34252e-10	-1.38594	9.65811e-05	-3.34252e-10	-1.37563
56518348	chr12:56518348:G:A	4.06383e-14	-3.34252e-10	-1.38546	9.6692e-05	-3.34252e-10	-1.37448
56519080	chr12:56519080:T:C	5.43825e-14	0.263298	-1.35742	0.00120903	2.5163	-1.36473
56519604	chr12:56519604:C:T	4.43102e-14	-3.34252e-10	-1.29895	0.000106451	-3.34252e-10	-1.27833
56519802	chr12:56519802:C:G	3.95244e-14	-3.34252e-10	-1.41325	9.35358e-05	-3.34252e-10	-1.40767
56519834	chr12:56519834:T:A	4.75586e-14	-3.34252e-10	-1.2282	0.000112194	-3.34252e-10	-1.22578
56519855	chr12:56519855:C:A	6.72261e-15	-1.9777	-1.20699	5.26497e-05	-0.787915	-1.19444
56519862	chr12:56519862:G:A	1.99994e-14	-2.09446	-4.01236e-10	6.04124e-05	-1.84482	-4.01236e-10
56520088	chr12:56520088:A:G	1.99712e-14	-2.09587	-4.01236e-10	5.41107e-05	-1.95498	-4.01236e-10
56520118	chr12:56520118:G:A	7.2823e-15	-1.93914	-1.16558	6.20424e-05	-0.666419	-1.15178
56520230	chr12:56520230:C:T	6.03561e-14	-3.34252e-10	-0.989906	0.000155941	-3.34252e-10	-0.896536
56521019	chr12:56521019:T:C	5.74979e-14	-3.34252e-10	-1.03842	0.000131457	-3.34252e-10	-1.06733
56521763	chr12:56521763:G:A	5.83793e-15	-1.95897	-1.36682	1.26016e-05	-2.07165	-1.34054
56522830	chr12:56522830:T:C	6.67515e-15	-1.88537	-1.30641	1.2743e-05	-2.0437	-1.35733
56523606	chr12:56523606:C:T	7.96621e-15	-1.93342	-1.08154	6.94286e-05	-0.639328	-1.06639
56524187	chr12:56524187:A:C	6.05368e-14	-3.34252e-10	-0.986916	0.000140282	-3.34252e-10	-1.00236
56524284	chr12:56524284:C:A	4.84036e-14	-3.34252e-10	-1.21059	0.000112854	-3.34252e-10	-1.21992
56524393	chr12:56524393:C:T	5.31601e-14	-3.34252e-10	-1.11686	0.000129593	-3.34252e-10	-1.08162
56524449	chr12:56524449:G:A	8.1795e-15	-1.92826	-1.06028	7.2053e-05	-0.623487	-1.04512
56524476	chr12:56524476:G:A	6.07095e-14	-3.34252e-10	-0.984067	0.000140617	-3.34252e-10	-0.999976
56524782	chr12:56524782:T:C	1.19952e-14	-1.18949	-1.41618	7.91518e-05	-0.161403	-1.41324
56524814	chr12:56524814:G:T	6.05107e-14	-3.34252e-10	-0.987347	0.000139174	-3.34252e-10	-1.01029
56524862	chr12:56524862:G:A	4.48815e-14	-3.34252e-10	-1.28614	0.00010511	-3.34252e-10	-1.29101
56525050	chr12:56525050:T:G	6.56037e-15	-1.86081	-1.34831	1.34915e-05	-2.01794	-1.32601
56525325	chr12:56525325:G:A	4.09434e-14	-3.34252e-10	-1.37798	9.6614e-05	-3.34252e-10	-1.37529
56525971	chr12:56525971:A:G	5.94223e-14	-3.34252e-10	-1.0055	0.00013769	-3.34252e-10	-1.02101
56526618	chr12:56526618:T:G	7.90329e-15	-1.64605	-1.37684	1.41611e-05	-1.93357	-1.36194
56526812	chr12:56526812:C:T	5.76787e-14	-3.34252e-10	-1.03528	0.000140634	-3.34252e-10	-0.999851
56527155	chr12:56527155:T:C	8.71017e-15	-1.98946	-0.936221	6.7774e-05	-0.809074	-0.920761
56527520	chr12:56527520:G:A	8.07238e-15	-2.0122	-0.989522	5.92487e-05	-0.89145	-0.972819
56527634	chr12:56527634:A:G	8.5927e-15	-2.01622	-0.923037	6.24828e-05	-0.903635	-0.907487
56527646	chr12:56527646:A:G	4.05597e-14	-3.34252e-10	-1.38739	9.52153e-05	-3.34252e-10	-1.38987
56528025	chr12:56528025:G:A	5.71453e-14	-3.34252e-10	-1.04457	0.000132489	-3.34252e-10	-1.05951
56528078	chr12:56528078:G:C	2.21554e-14	-1.99208	-4.01236e-10	4.67412e-05	-2.10139	-4.01236e-10
56528444	chr12:56528444:A:G	1.49682e-13	-3.34252e-10	-0.0816538	0.00041404	-3.34252e-10	0.0799492
56528455	chr12:56528455:TC:T	6.3472e-14	-3.34252e-10	-0.939569	0.000140484	-3.34252e-10	-1.00092
56528686	chr12:56528686:G:A	4.4559e-14	-3.34252e-10	-1.29335	0.000103959	-3.34252e-10	-1.30201
56528745	chr12:56528745:T:C	2.31556e-13	-3.34252e-10	0.354656	0.000509843	-3.34252e-10	0.28809
56529054	chr12:56529054:G:C	4.03661e-14	-3.34252e-10	-1.39218	9.45798e-05	-3.34252e-10	-1.39657
56529206	chr12:56529206:A:G	1.41619e-14	-1.2475	-1.19212	2.25539e-05	-1.68473	-1.14538
56529221	chr12:56529221:A:G	4.05728e-14	-3.34252e-10	-1.38707	9.50215e-05	-3.34252e-10	-1.39191
56529266	chr12:56529266:T:C	5.44576e-14	-3.34252e-10	-1.09275	0.000139181	-3.34252e-10	-1.01024
56529678	chr12:56529678:C:T	4.89249e-14	-3.34252e-10	-1.19988	0.000114034	-3.34252e-10	-1.20952
56529811	chr12:56529811:A:G	5.36987e-14	-3.34252e-10	-1.10678	0.000137005	-3.34252e-10	-1.026
56530006	chr12:56530006:C:G	3.93874e-14	-3.34252e-10	-1.41672	9.26633e-05	-3.34252e-10	-1.41704
56530129	chr12:56530129:A:C	7.18287e-14	-3.34252e-10	-0.815883	0.000175555	-3.34252e-10	-0.77806
56530253	chr12:56530253:G:A	9.22294e-15	-1.45629	-1.41218	1.58844e-05	-1.76698	-1.41369
56530603	chr12:56530603:T:C	4.00535e-14	-3.34252e-10	-1.39995	9.46602e-05	-3.34252e-10	-1.39572
56530663	chr12:56530663:A:T	9.04419e-15	-1.47821	-1.40983	1.57464e-05	-1.7777	-1.4117
56531599	chr12:56531599:C:T	1.82754e-14	-0.858192	-1.32642	2.39183e-05	-1.45088	-1.32048
56531734	chr12:56531734:G:A	5.63926e-14	-3.34252e-10	-1.05783	0.000129046	-3.34252e-10	-1.08585
56531942	chr12:56531942:G:A	2.0368e-14	-0.776639	-1.29956	2.60693e-05	-1.39425	-1.29101
56532179	chr12:56532179:G:A	8.4988e-15	-1.54245	-1.40779	1.50649e-05	-1.82374	-1.40991
56532484	chr12:56532484:G:A	1.26345e-14	-1.35322	-1.20051	2.10717e-05	-1.73912	-1.15896
56532533	chr12:56532533:ACT:A	9.02781e-15	-1.4801	-1.40975	1.57307e-05	-1.77878	-1.41162
56532881	chr12:56532881:C:G	8.81158e-15	-1.50721	-1.40689	1.54562e-05	-1.79885	-1.40915
56532958	chr12:56532958:T:C	4.37627e-14	-3.34252e-10	-1.31138	0.000101867	-3.34252e-10	-1.32235
56532997	chr12:56532997:C:T	2.86945e-13	-3.34252e-10	0.569122	0.000585813	-3.34252e-10	0.426988
56533026	chr12:56533026:C:A	8.73255e-15	-1.51655	-1.40656	1.53674e-05	-1.80493	-1.40884
56533039	chr12:56533039:A:G	6.645e-14	-3.34252e-10	-0.893717	0.00015357	-3.34252e-10	-0.911859
56533556	chr12:56533556:T:C	9.66031e-15	-1.41413	-1.40802	1.65355e-05	-1.73032	-1.41018
56533667	chr12:56533667:T:C	6.73616e-14	-3.34252e-10	-0.880092	0.000164296	-3.34252e-10	-0.844345
56533853	chr12:56533853:G:A	8.66051e-15	-1.52064	-1.41075	1.52633e-05	-1.80809	-1.41247
56533897	chr12:56533897:T:C	8.7231e-15	-1.51256	-1.41163	1.53459e-05	-1.80193	-1.41323
56534046	chr12:56534046:G:A	8.39633e-15	-1.55214	-1.41023	1.49358e-05	-1.8302	-1.41205
56534056	chr12:56534056:G:C	4.51082e-14	-3.34252e-10	-1.2811	0.00010519	-3.34252e-10	-1.29024
56534192	chr12:56534192:AT:A	8.64245e-15	-1.52331	-1.41017	1.52439e-05	-1.80984	-1.41199
56534285	chr12:56534285:T:C	1.19819e-13	-3.34252e-10	-0.304185	0.000309318	-3.34252e-10	-0.211644
56534491	chr12:56534491:G:A	5.60262e-14	-3.34252e-10	-1.06435	0.00014369	-3.34252e-10	-0.978357
56534512	chr12:56534512:C:A	1.24934e-13	-3.34252e-10	-0.262381	0.00032471	-3.34252e-10	-0.163081
56534774	chr12:56534774:A:T	9.35484e-15	-1.44477	-1.4095	5.64486e-05	-0.509504	-1.40318
56534829	chr12:56534829:C:G	8.11206e-15	-1.58586	-1.41095	1.45808e-05	-1.85367	-1.41264
56534866	chr12:56534866:C:T	2.25281e-14	-1.9754	-4.01236e-10	5.59306e-05	-1.9219	-4.01236e-10
56534993	chr12:56534993:T:C	8.18959e-15	-1.57779	-1.40952	1.4641e-05	-1.85079	-1.4114
56535030	chr12:56535030:A:G	5.92873e-15	-1.95946	-1.3509	1.59439e-05	-1.84069	-1.33625
56535047	chr12:56535047:C:T	8.08118e-15	-1.59299	-1.40764	1.45104e-05	-1.8614	-1.40974
56535142	chr12:56535142:G:A	1.30317e-14	-1.3573	-1.16549	2.15533e-05	-1.76021	-1.11527
56535376	chr12:56535376:T:C	7.51551e-15	-1.66043	-1.41277	1.38537e-05	-1.90329	-1.41417
56535383	chr12:56535383:T:C	8.64017e-15	-1.5346	-1.39915	1.52547e-05	-1.81902	-1.40211
56535560	chr12:56535560:C:T	1.30239e-14	-1.47051	-1.05287	2.27746e-05	-1.81918	-1.00118
56535663	chr12:56535663:A:G	1.17863e-14	-1.50624	-1.11699	2.07117e-05	-1.84528	-1.07004
56535735	chr12:56535735:T:C	7.79018e-15	-1.62968	-1.40762	1.41478e-05	-1.88668	-1.40977
56535910	chr12:56535910:C:T	6.55628e-15	-2.10211	-1.10763	3.05103e-05	-1.43511	-1.09284
56536052	chr12:56536052:T:C	8.55803e-15	-1.53701	-1.40629	1.51299e-05	-1.82068	-1.40866
56536070	chr12:56536070:G:A	5.55169e-14	-3.34252e-10	-1.07348	0.000127973	-3.34252e-10	-1.0942
56536261	chr12:56536261:G:A	3.97115e-14	-3.34252e-10	-1.40853	9.3228e-05	-3.34252e-10	-1.41097
56536320	chr12:56536320:C:T	5.65815e-14	-3.34252e-10	-1.05448	0.000131317	-3.34252e-10	-1.0684
56536531	chr12:56536531:TTC:T	9.17087e-15	-1.98793	-0.886207	2.36855e-05	-1.9813	-0.799848
56536565	chr12:56536565:T:C	8.29442e-15	-2.07086	-0.903727	2.99828e-05	-1.64308	-0.902307
56536599	chr12:56536599:A:G	8.57683e-15	-2.09689	-0.84421	2.22613e-05	-2.06753	-0.775636
56537001	chr12:56537001:A:G	4.13469e-13	-3.34252e-10	0.934416	0.000933621	-3.34252e-10	0.893057
56537208	chr12:56537208:G:A	2.22285e-14	-1.55212	-0.436676	0.000179808	-0.298573	-0.455549
56537444	chr12:56537444:A:G	1.10011e-14	-1.80004	-0.892129	7.08291e-05	-0.790366	-0.895378
56537450	chr12:56537450:T:C	1.10662e-14	-1.79365	-0.892623	7.17344e-05	-0.777173	-0.89587
56537494	chr12:56537494:C:T	1.24635e-14	-1.64628	-0.921083	5.62953e-05	-0.986056	-0.929345
56537619	chr12:56537619:G:A	1.12424e-14	-1.76213	-0.908352	7.5343e-05	-0.712249	-0.911713
56538189	chr12:56538189:T:C	9.66825e-15	-1.81336	-1.00796	6.18979e-05	-0.808769	-1.01176
56538351	chr12:56538351:T:C	2.07173e-14	-2.0592	-4.01236e-10	5.42838e-05	-1.95179	-4.01236e-10
56538388	chr12:56538388:C:T	1.72391e-14	-0.922609	-1.32038	2.24675e-05	-1.52047	-1.31348
56538519	chr12:56538519:A:G	6.60082e-14	-3.34252e-10	-0.900389	0.000156763	-3.34252e-10	-0.891281
56538626	chr12:56538626:C:T	1.17357e-14	-1.78571	-0.841822	7.96165e-05	-0.746582	-0.82221
56538671	chr12:56538671:A:G	9.10402e-15	-1.74523	-1.13622	6.32335e-05	-0.6693	-1.12988
56538770	chr12:56538770:G:A	7.63637e-15	-1.7605	-1.29675	4.9677e-05	-0.743887	-1.29658
56539378	chr12:56539378:T:C	1.09685e-14	-1.67043	-1.02471	2.38872e-05	-1.82087	-0.951799
56539449	chr12:56539449:C:A	7.22098e-15	-1.88674	-1.22644	4.10953e-05	-1.00172	-1.22839
56539632	chr12:56539632:A:G	7.18247e-15	-1.90295	-1.21558	3.99774e-05	-1.04042	-1.21728
56539637	chr12:56539637:A:C	1.05997e-13	-3.34252e-10	-0.426757	0.000241757	-3.34252e-10	-0.458082
56540001	chr12:56540001:T:C	4.05895e-14	-3.34252e-10	-1.38666	9.40192e-05	-3.34252e-10	-1.40251
56540215	chr12:56540215:C:T	4.29688e-14	-3.34252e-10	-1.32969	0.000102766	-3.34252e-10	-1.31356
56540270	chr12:56540270:A:G	4.08238e-14	-3.34252e-10	-1.3809	9.44044e-05	-3.34252e-10	-1.39842
56540336	chr12:56540336:T:G	4.05888e-14	-3.34252e-10	-1.38668	9.40188e-05	-3.34252e-10	-1.40252
56540364	chr12:56540364:T:C	4.64276e-14	-3.34252e-10	-1.25227	0.000111386	-3.34252e-10	-1.23301
56540432	chr12:56540432:G:A	4.99573e-14	-3.34252e-10	-1.179	0.00011619	-3.34252e-10	-1.19079
56540463	chr12:56540463:A:G	4.50498e-14	-3.34252e-10	-1.2824	0.000111798	-3.34252e-10	-1.22932
56540600	chr12:56540600:G:A	4.77987e-14	-3.34252e-10	-1.22317	0.000113124	-3.34252e-10	-1.21753
56540629	chr12:56540629:C:G	3.94436e-13	-3.34252e-10	0.887289	0.000896874	-3.34252e-10	0.852902
56540677	chr12:56540677:G:A	2.26425e-14	-1.97034	-4.01236e-10	4.70139e-05	-2.09557	-4.01236e-10
56540705	chr12:56540705:A:G	6.63019e-14	-3.34252e-10	-0.895949	0.000172805	-3.34252e-10	-0.793851
56540974	chr12:56540974:A:G	5.91061e-15	-2.03307	-1.28035	1.5068e-05	-1.94755	-1.2859
56541013	chr12:56541013:A:G	4.1539e-14	-3.34252e-10	-1.36354	9.87198e-05	-3.34252e-10	-1.35373
56541144	chr12:56541144:T:C	7.14336e-15	-1.90283	-1.22115	3.98381e-05	-1.03773	-1.22346
56541233	chr12:56541233:C:T	4.11688e-14	-0.0920059	-1.28048	4.23231e-05	-0.927352	-1.27333
56541415	chr12:56541415:G:T	5.41997e-14	-3.34252e-10	-1.09749	0.000124406	-3.34252e-10	-1.12246
56541455	chr12:56541455:AAAT:A	4.11206e-14	-3.34252e-10	-1.37366	9.75766e-05	-3.34252e-10	-1.36537
56541618	chr12:56541618:T:A	7.48651e-15	-1.87568	-1.20138	4.30982e-05	-0.97878	-1.20375
56541629	chr12:56541629:A:G	1.47702e-14	-1.69258	-0.704973	0.000121839	-0.428649	-0.714668
56541868	chr12:56541868:G:A	1.19803e-14	-1.77904	-0.827865	8.42182e-05	-0.67213	-0.840472
56541908	chr12:56541908:A:G	4.6331e-14	-3.34252e-10	-1.25436	0.000111429	-3.34252e-10	-1.23262
56542037	chr12:56542037:A:C	1.4595e-13	-3.34252e-10	-0.106902	0.000331855	-3.34252e-10	-0.141315
56542481	chr12:56542481:A:T	1.72401e-13	-3.34252e-10	0.0596566	0.000409787	-3.34252e-10	0.0696253
56542639	chr12:56542639:C:T	3.9705e-14	-3.34252e-10	-1.40869	9.36908e-05	-3.34252e-10	-1.40601
56543047	chr12:56543047:A:G	4.14424e-14	-3.34252e-10	-1.36586	9.8409e-05	-3.34252e-10	-1.35688
56543190	chr12:56543190:C:T	2.11962e-14	-2.03635	-4.01236e-10	5.39697e-05	-1.95759	-4.01236e-10
56543377	chr12:56543377:T:C	4.20718e-14	-3.34252e-10	-1.35079	9.8612e-05	-3.34252e-10	-1.35482
56543416	chr12:56543416:CAG:C	1.5758e-14	-1.63715	-0.695663	0.000137255	-0.318632	-0.705543
56543479	chr12:56543479:T:C	6.65884e-15	-2.03019	-1.16403	1.6895e-05	-1.94562	-1.17337
56543874	chr12:56543874:G:T	4.08819e-14	-3.34252e-10	-1.37948	9.74945e-05	-3.34252e-10	-1.36622
56543906	chr12:56543906:G:T	5.84678e-14	-3.34252e-10	-1.02169	0.000133707	-3.34252e-10	-1.05036
56544218	chr12:56544218:A:G	5.72008e-14	0.248369	-1.29197	1.63418e-05	-1.8221	-1.33018
56544599	chr12:56544599:T:G	7.31059e-15	-1.86967	-1.23118	4.23593e-05	-0.966335	-1.23349
56544609	chr12:56544609:G:A	3.94177e-14	-3.34252e-10	-1.41595	9.26636e-05	-3.34252e-10	-1.41704
56544763	chr12:56544763:TTTTTC:T	3.94692e-14	-3.34252e-10	-1.41465	9.26919e-05	-3.34252e-10	-1.41673
56544764	chr12:56544764:TTTTC:T	6.01369e-14	-3.34252e-10	-0.993544	0.000150243	-3.34252e-10	-0.933761
56544768	chr12:56544768:C:T	6.30306e-15	-1.9059	-1.34324	1.2509e-05	-2.07465	-1.34492
56544917	chr12:56544917:G:A	6.22852e-15	-2.00641	-1.25462	1.6098e-05	-1.9069	-1.26041
56544919	chr12:56544919:A:G	1.16546e-14	-1.77547	-0.858991	8.23549e-05	-0.663511	-0.871464
56545075	chr12:56545075:C:T	6.83393e-14	-3.34252e-10	-0.865682	0.000178625	-3.34252e-10	-0.760723
56545809	chr12:56545809:T:C	6.23597e-15	-2.00758	-1.25225	1.61083e-05	-1.90856	-1.25811
56545939	chr12:56545939:T:TC	6.49003e-15	-1.99832	-1.22158	1.82038e-05	-1.82749	-1.21689
56546307	chr12:56546307:T:C	4.15239e-14	-3.34252e-10	-1.3639	9.89491e-05	-3.34252e-10	-1.35141
56546812	chr12:56546812:G:A	4.28392e-14	-3.34252e-10	-1.33271	0.00010266	-3.34252e-10	-1.31459
56546875	chr12:56546875:C:T	1.98807e-14	-2.10042	-4.01236e-10	4.67506e-05	-2.10119	-4.01236e-10
56547115	chr12:56547115:C:T	4.34986e-14	-3.34252e-10	-1.31744	0.000104143	-3.34252e-10	-1.30024
56547362	chr12:56547362:C:A	1.51017e-14	-1.55095	-0.824415	0.000143204	-0.148354	-0.83339
56547577	chr12:56547577:C:A	4.01572e-14	-3.34252e-10	-1.39737	9.50416e-05	-3.34252e-10	-1.3917
56547765	chr12:56547765:C:T	1.56548e-14	-1.53594	-0.803443	0.000150968	-0.116256	-0.812688
56547950	chr12:56547950:C:A	1.40677e-14	-1.63436	-0.811924	0.000123365	-0.30982	-0.821042
56548151	chr12:56548151:A:G	5.68465e-14	-3.34252e-10	-1.04981	0.000138516	-3.34252e-10	-1.01502
56548231	chr12:56548231:G:A	4.23337e-14	-3.34252e-10	-1.34458	0.000101119	-3.34252e-10	-1.32972
56548771	chr12:56548771:A:G	6.21275e-15	-2.0041	-1.25947	1.60791e-05	-1.90327	-1.26523
56548872	chr12:56548872:G:C	6.1147e-15	-2.0104	-1.26907	1.57798e-05	-1.9126	-1.27468
56549067	chr12:56549067:C:T	4.16066e-14	-3.34252e-10	-1.36191	9.88345e-05	-3.34252e-10	-1.35257
56549068	chr12:56549068:G:A	5.57467e-14	-3.34252e-10	-1.06935	0.000127817	-3.34252e-10	-1.09541
56549119	chr12:56549119:C:T	7.20591e-15	-1.87411	-1.24116	4.16376e-05	-0.973673	-1.24334
56549749	chr12:56549749:A:G	6.97971e-15	-2.02654	-1.12062	1.77265e-05	-1.94004	-1.13091
56549863	chr12:56549863:A:G	9.18614e-15	-1.77362	-1.09885	5.12587e-05	-0.969074	-1.04005
56549935	chr12:56549935:A:G	4.59133e-14	-3.34252e-10	-1.26341	0.000114324	-3.34252e-10	-1.20698
56550056	chr12:56550056:T:C	1.52878e-14	-1.66499	-0.698121	0.000129679	-0.372973	-0.707981
56550073	chr12:56550073:A:G	6.25229e-15	-1.98796	-1.26925	1.62717e-05	-1.88172	-1.27486
56550525	chr12:56550525:C:A	2.6599e-13	0.493292	-4.01236e-10	0.00461114	2.49022	-4.01236e-10
56551610	chr12:56551610:G:A	3.93754e-14	-3.34252e-10	-1.41703	9.26861e-05	-3.34252e-10	-1.41679
56552231	chr12:56552231:T:C	4.03057e-14	-3.34252e-10	-1.39367	9.54386e-05	-3.34252e-10	-1.38753
56552456	chr12:56552456:A:G	1.09413e-14	-1.5973	-1.10033	2.32137e-05	-1.76708	-1.03419
56552649	chr12:56552649:A:G	8.12205e-15	-1.77599	-1.21959	2.53359e-05	-1.49126	-1.22253
56553462	chr12:56553462:A:G	5.82642e-15	-2.00867	-1.3191	1.50902e-05	-1.90815	-1.32382
56553612	chr12:56553612:G:C	1.29605e-13	-3.34252e-10	-0.225672	0.000302636	-3.34252e-10	-0.233481
56554969	chr12:56554969:A:G	4.47019e-14	-3.34252e-10	-1.29015	0.000104462	-3.34252e-10	-1.29719
56555002	chr12:56555002:C:A	2.82466e-14	-1.78894	0.0397434	0.000209261	-0.643479	0.041047
56555225	chr12:56555225:T:C	5.6512e-14	-3.34252e-10	-1.05571	0.000122696	-3.34252e-10	-1.1363
56555314	chr12:56555314:C:T	4.94922e-14	-3.34252e-10	-1.18835	0.000110039	-3.34252e-10	-1.24518
56555387	chr12:56555387:A:C	5.86316e-14	-3.34252e-10	-1.01889	0.000126727	-3.34252e-10	-1.10398
56555548	chr12:56555548:A:G	8.07813e-15	-1.64968	-1.35132	1.72631e-05	-1.75072	-1.34672
56556056	chr12:56556056:A:G	7.94311e-15	-1.67092	-1.34695	1.70178e-05	-1.76956	-1.34219
56556522	chr12:56556522:C:T	6.4756e-15	-1.95052	-1.2716	1.73234e-05	-1.80846	-1.28549
56556601	chr12:56556601:C:A	6.82628e-14	-3.34252e-10	-0.866802	0.000156981	-3.34252e-10	-0.88989
56556918	chr12:56556918:T:C	4.25319e-14	-3.34252e-10	-1.33991	0.000100927	-3.34252e-10	-1.33162
56557987	chr12:56557987:C:T	5.79298e-15	-2.09317	-1.24035	1.99128e-05	-1.76576	-1.18888
56558964	chr12:56558964:C:T	4.84801e-14	-1.20901	-4.01236e-10	8.91638e-05	-1.45554	-4.01236e-10
56558979	chr12:56558979:C:T	3.9398e-14	-3.34252e-10	-1.41645	9.2721e-05	-3.34252e-10	-1.41642
56559094	chr12:56559094:G:A	8.49438e-15	-1.92442	-1.02635	2.31668e-05	-1.75027	-1.05303
56559218	chr12:56559218:T:C	6.8776e-15	-1.93242	-1.22948	1.86565e-05	-1.77001	-1.2498
56559236	chr12:56559236:G:A	3.9937e-14	-3.34252e-10	-1.40286	9.53584e-05	-3.34252e-10	-1.38837
56559242	chr12:56559242:C:T	6.36897e-14	-3.34252e-10	-0.936144	0.000155992	-3.34252e-10	-0.896211
56559710	chr12:56559710:G:A	5.98032e-14	-3.34252e-10	-0.999109	0.000146162	-3.34252e-10	-0.961298
56559986	chr12:56559986:CCAGGTT:C	2.19694e-14	-1.90124	-0.0992779	4.94859e-05	-1.84332	-0.201006
56560052	chr12:56560052:G:A	4.01542e-14	-3.34252e-10	-1.39744	9.6326e-05	-3.34252e-10	-1.37828
56560132	chr12:56560132:T:C	1.78741e-14	-2.02062	-0.186188	5.55897e-05	-1.64216	-0.285857
56560280	chr12:56560280:G:A	4.21898e-14	-3.34252e-10	-1.34799	0.000102784	-3.34252e-10	-1.31338
56560325	chr12:56560325:C:T	2.593e-14	-2.08727	0.252505	0.0001381	-1.13221	0.114171
56560326	chr12:56560326:G:A	7.56689e-14	-3.34252e-10	-0.7638	0.00017451	-3.34252e-10	-0.784033
56560430	chr12:56560430:G:A	2.23726e-14	-1.98233	-4.01236e-10	4.82939e-05	-2.06871	-4.01236e-10
56561134	chr12:56561134:A:G	6.59145e-14	-3.34252e-10	-0.901809	0.000162149	-3.34252e-10	-0.857498
56561580	chr12:56561580:C:T	4.00507e-14	-3.34252e-10	-1.40002	9.56615e-05	-3.34252e-10	-1.3852
56561732	chr12:56561732:G:T	4.05404e-14	-3.34252e-10	-1.38787	9.56252e-05	-3.34252e-10	-1.38558
56561846	chr12:56561846:C:T	1.0397e-13	-3.34252e-10	-0.446063	0.000244967	-3.34252e-10	-0.444889
56561927	chr12:56561927:C:A	5.27705e-14	-3.34252e-10	-1.12422	0.000119646	-3.34252e-10	-1.16148
56562429	chr12:56562429:T:C	2.84053e-14	-2.05018	0.306585	9.80842e-05	-1.55579	0.195606
56562897	chr12:56562897:C:T	7.83148e-14	-3.34252e-10	-0.729431	0.000180218	-3.34252e-10	-0.751846
56562914	chr12:56562914:A:G	2.94475e-14	-2.03588	0.328319	9.59046e-05	-1.59929	0.216627
56562991	chr12:56562991:C:T	1.70132e-13	0.467394	-0.420986	3.94546e-05	-1.74426	-0.526605
56563017	chr12:56563017:G:A	2.53948e-14	-1.85562	-4.01236e-10	5.87003e-05	-1.87357	-4.01236e-10
56563101	chr12:56563101:C:T	2.6728e-14	-1.80446	-4.01236e-10	6.1672e-05	-1.82418	-4.01236e-10
56563232	chr12:56563232:C:T	4.00065e-14	-3.34252e-10	-1.40113	9.43115e-05	-3.34252e-10	-1.39941
56563384	chr12:56563384:C:T	4.27483e-14	-3.34252e-10	-1.33484	9.78621e-05	-3.34252e-10	-1.36245
56563871	chr12:56563871:G:T	6.99734e-14	-3.34252e-10	-0.842052	0.00017257	-3.34252e-10	-0.795209
56564616	chr12:56564616:G:A	4.15245e-14	-3.34252e-10	-1.36388	9.8012e-05	-3.34252e-10	-1.36092
56564663	chr12:56564663:T:C	7.33205e-15	-1.81005	-1.28786	1.46891e-05	-1.99235	-1.26656
56564739	chr12:56564739:C:A	4.36e-14	-3.34252e-10	-1.31511	0.000101143	-3.34252e-10	-1.32948
56564854	chr12:56564854:G:A	2.15127e-14	-2.02152	-4.01236e-10	5.10692e-05	-2.01283	-4.01236e-10
56565121	chr12:56565121:A:G	6.33202e-14	-3.34252e-10	-0.941962	0.000154985	-3.34252e-10	-0.902688
56566484	chr12:56566484:T:C	2.801e-14	-1.7576	-4.01236e-10	6.45083e-05	-1.77922	-4.01236e-10
56566749	chr12:56566749:C:T	5.60601e-14	-3.34252e-10	-1.06374	0.00013087	-3.34252e-10	-1.07181
56566982	chr12:56566982:T:A	5.93435e-15	-1.90473	-1.40468	1.55559e-05	-1.80267	-1.3989
56567435	chr12:56567435:G:C	4.64341e-14	-3.34252e-10	-1.25213	0.00010471	-3.34252e-10	-1.29482
56567828	chr12:56567828:T:C	4.93359e-15	-2.09274	-1.40136	1.22571e-05	-2.03454	-1.40538
56568148	chr12:56568148:C:T	9.9007e-15	-1.54314	-1.25442	1.43024e-05	-1.99414	-1.29144
56568841	chr12:56568841:T:C	6.09082e-14	-3.34252e-10	-0.980799	0.0001399	-3.34252e-10	-1.00508
56569156	chr12:56569156:G:A	3.93724e-14	-3.34252e-10	-1.4171	9.27007e-05	-3.34252e-10	-1.41664
56569578	chr12:56569578:G:A	7.40111e-14	-3.34252e-10	-0.785952	0.000155215	-3.34252e-10	-0.901201
56569600	chr12:56569600:G:A	5.06751e-15	-2.09972	-1.3676	1.176e-05	-2.10191	-1.3794
56570563	chr12:56570563:C:T	1.85566e-13	0.133246	-4.01236e-10	0.000154518	-0.905699	-4.01236e-10
56570946	chr12:56570946:C:A	8.13176e-15	-1.59188	-1.40251	1.38387e-05	-1.90401	-1.41453
56571222	chr12:56571222:T:C	9.61991e-14	0.631427	-1.15517	9.80028e-05	-0.201219	-1.1598
56572160	chr12:56572160:A:G	4.01898e-14	-3.34252e-10	-1.39656	9.60839e-05	-3.34252e-10	-1.38079
56572257	chr12:56572257:G:A	4.31419e-14	-3.34252e-10	-1.32567	0.000100386	-3.34252e-10	-1.33699
56572269	chr12:56572269:A:G	5.35119e-15	-2.01579	-1.39706	1.95229e-05	-1.57525	-1.39918
56572420	chr12:56572420:G:A	4.20335e-14	-3.34252e-10	-1.3517	9.73623e-05	-3.34252e-10	-1.36757
56573324	chr12:56573324:A:G	2.29671e-14	-1.95611	-4.01236e-10	5.11041e-05	-2.01215	-4.01236e-10
56573345	chr12:56573345:C:T	8.27858e-15	-1.57637	-1.40013	1.38705e-05	-1.93158	-1.38467
56573897	chr12:56573897:A:G	8.37117e-14	-3.34252e-10	-0.662789	0.000186495	-3.34252e-10	-0.717606
56574051	chr12:56574051:G:A	4.04075e-14	-3.34252e-10	-1.39115	9.45016e-05	-3.34252e-10	-1.3974
56574158	chr12:56574158:A:T	1.69899e-13	-3.34252e-10	0.0450392	0.000384373	-3.34252e-10	0.00560124
56574198	chr12:56574198:G:A	4.2322e-14	-3.34252e-10	-1.34486	9.84061e-05	-3.34252e-10	-1.35691
56574707	chr12:56574707:C:A	4.06226e-14	-3.34252e-10	-1.38584	9.49195e-05	-3.34252e-10	-1.39298
56575163	chr12:56575163:C:T	3.03177e-14	-1.67844	-4.01236e-10	4.67202e-05	-2.10184	-4.01236e-10
56575538	chr12:56575538:C:T	7.8093e-15	-1.76433	-1.27053	1.76848e-05	-1.7806	-1.29271
56575762	chr12:56575762:C:T	5.18433e-14	-3.34252e-10	-1.14194	0.000125091	-3.34252e-10	-1.11697
56576591	chr12:56576591:T:A	1.83886e-13	-3.34252e-10	0.124148	0.000407433	-3.34252e-10	0.0638625
56577080	chr12:56577080:C:T	1.33134e-13	-3.34252e-10	-0.198808	0.000362119	-3.34252e-10	-0.05404
56577145	chr12:56577145:C:T	1.20357e-13	-3.34252e-10	-0.299707	0.000260648	-3.34252e-10	-0.382844
56577155	chr12:56577155:G:A	8.78886e-15	-1.97574	-0.940938	1.99244e-05	-2.02191	-0.932153
56577437	chr12:56577437:A:G	1.10467e-13	-3.34252e-10	-0.385447	0.000240333	-3.34252e-10	-0.463988
56577734	chr12:56577734:G:T	2.4642e-14	-0.52579	-1.35992	2.56597e-05	-1.36551	-1.33558
56577758	chr12:56577758:T:C	4.59678e-14	-3.34252e-10	-1.26223	0.000106884	-3.34252e-10	-1.27427
56578380	chr12:56578380:C:T	1.02412e-14	-1.39093	-1.37282	1.31303e-05	-2.02046	-1.35063
56579219	chr12:56579219:C:T	5.74345e-14	-3.34252e-10	-1.03952	0.000146885	-3.34252e-10	-0.956362
56579359	chr12:56579359:G:A	1.50921e-14	-0.966501	-1.40949	1.14482e-05	-2.09768	-1.41051
56579550	chr12:56579550:T:C	2.39765e-14	-1.91309	-4.01236e-10	4.68635e-05	-2.09877	-4.01236e-10
56579589	chr12:56579589:G:A	1.16326e-14	-1.25909	-1.37727	1.17335e-05	-2.10164	-1.38192
56579651	chr12:56579651:C:A	4.90308e-14	-3.34252e-10	-1.19772	0.000115167	-3.34252e-10	-1.19963
56580134	chr12:56580134:T:C	9.17883e-15	-1.51861	-1.35466	1.33955e-05	-2.01148	-1.33961
56580215	chr12:56580215:A:G	2.47954e-14	-1.87951	-4.01236e-10	4.8742e-05	-2.05947	-4.01236e-10
56582538	chr12:56582538:C:G	3.9692e-14	-3.34252e-10	-1.40902	9.38176e-05	-3.34252e-10	-1.40466
56582868	chr12:56582868:C:T	5.72998e-14	-3.34252e-10	-1.04187	0.000128789	-3.34252e-10	-1.08784
56583200	chr12:56583200:C:T	8.38838e-14	-3.34252e-10	-0.660735	0.000194778	-3.34252e-10	-0.674151
56583385	chr12:56583385:G:A	2.3447e-14	-1.45178	-0.483643	6.44706e-05	-1.38043	-0.399372
56584303	chr12:56584303:C:T	3.35861e-14	-1.57606	-4.01236e-10	4.71518e-05	-2.09264	-4.01236e-10
56584387	chr12:56584387:G:A	9.34806e-15	-1.43791	-1.41709	1.20415e-05	-2.04219	-1.41546
56584524	chr12:56584524:G:A	3.12153e-13	-3.34252e-10	0.653327	0.000918229	-3.34252e-10	0.876433
56584610	chr12:56584610:G:C	1.07964e-13	-0.34511	-0.063257	0.00017176	-0.869973	0.0700584
56584854	chr12:56584854:G:A	6.73521e-14	-3.34252e-10	-0.880234	0.000156746	-3.34252e-10	-0.891383
56584996	chr12:56584996:T:C	6.58911e-14	-3.34252e-10	-0.902164	0.000150548	-3.34252e-10	-0.931731
56585070	chr12:56585070:A:G	2.45943e-14	-0.772692	-1.11496	1.51355e-05	-2.10207	-1.1269
56585181	chr12:56585181:C:CT	2.96768e-14	-1.27253	-0.427268	8.11371e-05	-1.20822	-0.341656
56586055	chr12:56586055:A:G	4.2129e-14	-3.34252e-10	-1.34943	0.000101686	-3.34252e-10	-1.32412
56586193	chr12:56586193:A:G	4.01173e-14	-3.34252e-10	-1.39836	9.6209e-05	-3.34252e-10	-1.37949
56586536	chr12:56586536:TAGAG:T	3.9716e-14	-3.34252e-10	-1.40841	9.41402e-05	-3.34252e-10	-1.40123
56586605	chr12:56586605:G:A	4.03037e-14	-3.34252e-10	-1.39372	9.35081e-05	-3.34252e-10	-1.40796
56586614	chr12:56586614:G:A	4.06141e-14	-3.34252e-10	-1.38605	9.38601e-05	-3.34252e-10	-1.40421
56587064	chr12:56587064:G:A	1.47596e-13	-3.34252e-10	-0.095689	0.000339357	-3.34252e-10	-0.118961
56587191	chr12:56587191:C:T	9.13358e-14	-3.34252e-10	-0.575624	0.0002264	-3.34252e-10	-0.523709
56587495	chr12:56587495:T:C	1.3442e-13	-3.34252e-10	-0.189198	0.000308626	-3.34252e-10	-0.213882
56587586	chr12:56587586:C:G	6.59803e-14	-3.34252e-10	-0.900811	0.000149905	-3.34252e-10	-0.936009
56587911	chr12:56587911:C:T	1.00858e-13	-3.34252e-10	-0.476457	0.000232402	-3.34252e-10	-0.497545
56587914	chr12:56587914:A:G	9.52231e-15	-2.06101	-0.775523	2.52716e-05	-2.02966	-0.686671
56588090	chr12:56588090:G:A	8.73064e-14	-3.34252e-10	-0.620743	0.00019844	-3.34252e-10	-0.655528
56588329	chr12:56588329:C:T	4.25871e-14	-3.34252e-10	-1.33862	0.000101083	-3.34252e-10	-1.33007
56588506	chr12:56588506:C:T	6.91708e-15	-1.74797	-1.40821	1.49426e-05	-1.83963	-1.40216
56589468	chr12:56589468:C:T	8.79064e-13	2.9432	-1.25451	1.26148e-05	-2.10046	-1.31068
56589640	chr12:56589640:A:G	6.47275e-08	14.1611	-1.26562	2.3257e-05	-1.48599	-1.31342
56590261	chr12:56590261:G:A	9.9622e-14	-3.34252e-10	-0.488784	0.000366495	-3.34252e-10	-0.0420271
56590822	chr12:56590822:C:T	3.20019e-05	19.4103	-0.311438	0.000151801	-0.702432	-0.221013
56590967	chr12:56590967:C:T	1.02768e-13	-3.34252e-10	-0.457691	0.000422462	-3.34252e-10	0.100086
56591169	chr12:56591169:G:C	3.93714e-14	-3.34252e-10	-1.41713	9.26553e-05	-3.34252e-10	-1.41713
56591316	chr12:56591316:C:T	2.33267e-13	-3.34252e-10	0.362015	0.000573835	-3.34252e-10	0.406328
56591381	chr12:56591381:G:A	5.73386e-14	-3.34252e-10	-1.04119	0.000130101	-3.34252e-10	-1.07771
56592218	chr12:56592218:T:C	3.97542e-14	-3.34252e-10	-1.40745	9.29843e-05	-3.34252e-10	-1.41358
56593286	chr12:56593286:G:C	0.000421534	23.0729	-1.39594	1.13804e-05	-2.09964	-1.41448
56593395	chr12:56593395:A:G	8.78592e-07	16.4414	-0.937713	3.53667e-05	-1.40783	-0.972414
56594026	chr12:56594026:C:G	1.01947e-13	-3.34252e-10	-0.465713	0.000274728	-3.34252e-10	-0.33023
56594207	chr12:56594207:T:C	6.33294e-14	-0.941817	-4.01236e-10	5.22833e-05	-1.98934	-4.01236e-10
56594972	chr12:56594972:TAC:T	4.80954e-14	-3.34252e-10	-1.21698	0.000150286	-3.34252e-10	-0.933474
56596679	chr12:56596679:T:C	3.93713e-14	-3.34252e-10	-1.41713	9.2786e-05	-3.34252e-10	-1.41572
56597278	chr12:56597278:T:C	2.2548e-14	-1.97452	-4.01236e-10	0.000466988	0.20029	-4.01236e-10
56597571	chr12:56597571:CACACACACACAGCGCGCGCTCTGAGGCTG:C	4.99974e-14	-3.34252e-10	-1.1782	0.000142818	-3.34252e-10	-0.984444
56598593	chr12:56598593:A:C	6.0056e-13	1.3077	-4.01236e-10	8.22923e-05	-1.53574	-4.01236e-10
56598814	chr12:56598814:G:T	2.28124e-14	-1.96286	-4.01236e-10	4.89363e-05	-2.05549	-4.01236e-10
56599919	chr12:56599919:T:C	1.34467e-13	-0.188848	-4.01236e-10	8.98757e-05	-1.44759	-4.01236e-10
56599930	chr12:56599930:C:T	3.02547e-07	15.8537	-1.41609	2.99532e-05	-1.12959	-1.41678
56600386	chr12:56600386:C:T	2.36354e-14	-1.84026	-0.0871595	7.0758e-05	-1.87983	0.193082
56600755	chr12:56600755:C:T	8.24252e-14	-3.34252e-10	-0.678276	0.000221567	-3.34252e-10	-0.545288
56602072	chr12:56602072:G:C	1.17498e-13	-0.323745	-4.01236e-10	8.56679e-05	-1.49553	-4.01236e-10
56602527	chr12:56602527:G:T	1.81144e-13	-3.34252e-10	0.109123	0.000471977	-3.34252e-10	0.210916
56603165	chr12:56603165:C:T	3.0839e-14	-1.66139	-4.01236e-10	4.69527e-05	-2.09687	-4.01236e-10
56603849	chr12:56603849:C:G	5.76615e-14	-3.34252e-10	-1.03558	0.000133285	-3.34252e-10	-1.05353
56603971	chr12:56603971:C:T	4.56861e-14	-1.26837	-4.01236e-10	4.83599e-05	-2.06734	-4.01236e-10
56604888	chr12:56604888:G:T	2.44883e-14	-1.89197	-4.01236e-10	5.67319e-05	-1.90768	-4.01236e-10
56605497	chr12:56605497:C:A	4.58266e-14	-1.2653	-4.01236e-10	4.83744e-05	-2.06704	-4.01236e-10
56605545	chr12:56605545:T:C	5.14428e-14	-3.34252e-10	-1.1497	0.000162598	-3.34252e-10	-0.854735
56606188	chr12:56606188:C:T	5.24091e-14	-3.34252e-10	-1.13109	0.000166732	-3.34252e-10	-0.829624
56607867	chr12:56607867:G:A	5.1263e-14	-3.34252e-10	-1.1532	0.000161744	-3.34252e-10	-0.859999
56607934	chr12:56607934:G:A	9.38462e-14	-3.34252e-10	-0.54851	0.000254986	-3.34252e-10	-0.404805
56608115	chr12:56608115:G:GT	7.3576e-14	-3.34252e-10	-0.791848	0.000182329	-3.34252e-10	-0.740201
56609023	chr12:56609023:A:ACCACCACG	5.38253e-14	-3.34252e-10	-1.10442	0.000173523	-3.34252e-10	-0.789704
56609563	chr12:56609563:T:C	4.29989e-14	-3.34252e-10	-1.32899	9.92375e-05	-3.34252e-10	-1.3485
56610180	chr12:56610180:T:A	5.18283e-14	-3.34252e-10	-1.14223	0.00016436	-3.34252e-10	-0.843956
56610884	chr12:56610884:G:A	3.86132e-07	16.0985	-1.41697	3.16825e-05	-1.07457	-1.41568
56610910	chr12:56610910:A:G	1.31431e-14	-2.05968	-0.454592	4.09369e-05	-1.64881	-0.585174
56611714	chr12:56611714:C:T	4.05352e-14	-3.34252e-10	-1.388	9.43878e-05	-3.34252e-10	-1.3986
56611895	chr12:56611895:A:T	4.38175e-14	-1.31014	-4.01236e-10	4.7969e-05	-2.07546	-4.01236e-10
56612600	chr12:56612600:C:G	9.87524e-14	0.753101	-1.25065	1.43234e-05	-2.07232	-1.2118
56612635	chr12:56612635:T:G	2.08477e-14	-2.05292	-4.01236e-10	5.76331e-05	-1.89192	-4.01236e-10
56613214	chr12:56613214:T:C	1.06742e-14	-2.0431	-0.67924	3.13964e-05	-1.70472	-0.794605
56613685	chr12:56613685:A:G	2.25597e-14	-1.8141	-0.1599	6.38057e-05	-1.90259	0.112419
56613828	chr12:56613828:T:G	4.94308e-14	-3.34252e-10	-1.18959	0.000155924	-3.34252e-10	-0.896641
56614149	chr12:56614149:A:C	2.39956e-14	-1.8157	-0.0965917	6.85131e-05	-1.90115	0.182162
56614276	chr12:56614276:C:T	4.99651e-14	-3.34252e-10	-1.17884	0.000121984	-3.34252e-10	-1.14212
56614400	chr12:56614400:T:C	4.9447e-14	-3.34252e-10	-1.18927	0.000156191	-3.34252e-10	-0.894932
56615682	chr12:56615682:T:C	4.94622e-14	-3.34252e-10	-1.18896	0.000120665	-3.34252e-10	-1.153
56616051	chr12:56616051:C:T	1.06708e-13	-3.34252e-10	-0.420072	0.000287967	-3.34252e-10	-0.283168
56616060	chr12:56616060:C:T	1.07754e-13	-3.34252e-10	-0.410318	0.000295838	-3.34252e-10	-0.256203
56616556	chr12:56616556:A:T	2.11183e-14	-2.04003	-4.01236e-10	5.45006e-05	-1.9478	-4.01236e-10
56616658	chr12:56616658:A:G	5.3133e-14	-3.34252e-10	-1.11737	0.000169906	-3.34252e-10	-0.810766
56616686	chr12:56616686:C:T	4.84953e-14	-3.34252e-10	-1.2087	0.000117478	-3.34252e-10	-1.17976
56616687	chr12:56616687:G:A	2.36469e-14	-1.92694	-4.01236e-10	4.71034e-05	-2.09367	-4.01236e-10
56616896	chr12:56616896:T:C	1.76954e-13	-3.34252e-10	0.085721	0.000460758	-3.34252e-10	0.18686
56616934	chr12:56616934:T:G	4.77393e-14	-3.34252e-10	-1.22441	0.000147791	-3.34252e-10	-0.950216
56617345	chr12:56617345:A:G	1.41757e-13	-3.34252e-10	-0.136055	0.000313771	-3.34252e-10	-0.197351
56618045	chr12:56618045:T:C	1.12539e-13	-3.34252e-10	-0.366865	0.000310927	-3.34252e-10	-0.206453
56618127	chr12:56618127:G:A	1.09289e-14	-2.05228	-0.646473	3.26847e-05	-1.70908	-0.750022
56619317	chr12:56619317:C:T	4.50147e-14	-3.34252e-10	-1.28318	0.000103951	-3.34252e-10	-1.3021
56620060	chr12:56620060:T:C	1.30737e-14	-2.05009	-0.469468	3.89107e-05	-1.68698	-0.597764
56621232	chr12:56621232:T:C	6.60485e-14	-3.34252e-10	-0.899778	0.000145765	-3.34252e-10	-0.964017
56621349	chr12:56621349:T:C	2.44665e-14	-1.82254	-0.0703249	7.09356e-05	-1.89527	0.211031
56621458	chr12:56621458:T:C	4.7345e-14	-3.34252e-10	-1.23271	0.000143574	-3.34252e-10	-0.979159
56622200	chr12:56622200:C:T	2.45227e-14	-1.76317	-0.127395	6.36066e-05	-1.94114	0.147845
56622209	chr12:56622209:G:A	2.1504e-14	-2.02193	-4.01236e-10	0.000102465	-1.31649	-4.01236e-10
56622775	chr12:56622775:A:G	2.38196e-14	-1.80811	-0.11155	6.69502e-05	-1.90724	0.16518
56622993	chr12:56622993:T:C	1.09094e-13	-3.34252e-10	-0.397962	0.000295525	-3.34252e-10	-0.257261
56623037	chr12:56623037:C:T	5.27744e-14	-3.34252e-10	-1.12414	0.000127379	-3.34252e-10	-1.09885
56623543	chr12:56623543:C:T	4.27887e-14	-3.34252e-10	-1.33389	0.000103808	-3.34252e-10	-1.30347
56623731	chr12:56623731:C:T	0.89158	30.6825	-1.34865	1.20044e-05	-2.04661	-1.41414
56623745	chr12:56623745:C:T	4.74243e-14	-1.23103	-4.01236e-10	4.79274e-05	-2.07633	-4.01236e-10
56625317	chr12:56625317:G:A	2.64361e-14	-1.87156	0.0561244	8.52285e-05	-1.85487	0.354196
56625399	chr12:56625399:G:A	6.66186e-14	-3.34252e-10	-0.891184	0.000166935	-3.34252e-10	-0.828408
56625449	chr12:56625449:C:T	2.53031e-14	-1.85924	-4.01236e-10	5.8314e-05	-1.88017	-4.01236e-10
56625659	chr12:56625659:T:C	0.00351859	25.2123	-1.41335	3.04831e-05	-1.1224	-1.40644
56627222	chr12:56627222:T:C	0.00420365	25.3898	-1.41299	3.15254e-05	-1.08937	-1.40585
56627240	chr12:56627240:A:G	4.90262e-14	-3.34252e-10	-1.19781	0.00011172	-3.34252e-10	-1.23002
56627638	chr12:56627638:A:G	1.07334e-13	-3.34252e-10	-0.414219	0.000289815	-3.34252e-10	-0.27677
56627839	chr12:56627839:AAG:A	5.38053e-14	-3.34252e-10	-1.1048	0.000122975	-3.34252e-10	-1.13403
56628256	chr12:56628256:G:A	3.53089e-14	-1.52603	-4.01236e-10	4.80287e-05	-2.07421	-4.01236e-10
56628296	chr12:56628296:T:C	5.00277e-13	1.12499	-4.01236e-10	0.000121678	-1.14463	-4.01236e-10
56628382	chr12:56628382:A:T	4.44165e-14	-3.34252e-10	-1.29656	0.000102657	-3.34252e-10	-1.31462
56629490	chr12:56629490:G:A	9.24764e-13	2.03275	-0.293375	5.08776e-05	-1.95591	-0.0606799
56630330	chr12:56630330:T:C	1.28675e-14	-1.91919	-0.616268	2.79607e-05	-1.87869	-0.736523
56630577	chr12:56630577:T:C	3.95429e-14	-3.34252e-10	-1.41278	9.36807e-05	-3.34252e-10	-1.40612
56631181	chr12:56631181:G:A	4.73879e-14	-3.34252e-10	-1.2318	0.000116894	-3.34252e-10	-1.18474
56631383	chr12:56631383:G:A	3.95287e-14	-3.34252e-10	-1.41314	9.37508e-05	-3.34252e-10	-1.40537
56631637	chr12:56631637:A:G	5.06601e-14	-3.34252e-10	-1.16503	0.000124933	-3.34252e-10	-1.11824
56632124	chr12:56632124:A:C	1.37296e-13	1.22599	-1.39401	1.31875e-05	-1.99164	-1.3751
56632309	chr12:56632309:G:A	4.16366e-14	-3.34252e-10	-1.36119	9.68719e-05	-3.34252e-10	-1.37262
56632508	chr12:56632508:A:G	1.52386e-14	-1.42453	-0.941802	2.14728e-05	-2.05712	-0.82211
56632920	chr12:56632920:C:T	7.03685e-14	-3.34252e-10	-0.836421	0.000164424	-3.34252e-10	-0.843562
56633640	chr12:56633640:A:G	3.99893e-14	-3.34252e-10	-1.40155	9.35442e-05	-3.34252e-10	-1.40758
56633837	chr12:56633837:C:A	0.00445566	25.4517	-1.41662	6.61806e-05	-0.336559	-1.41707
56635202	chr12:56635202:G:GA	4.88443e-14	-3.34252e-10	-1.20153	0.000153143	-3.34252e-10	-0.914644
56635607	chr12:56635607:G:A	3.93915e-14	-3.34252e-10	-1.41662	9.49402e-05	-3.34252e-10	-1.39277
56636242	chr12:56636242:T:C	0.00187379	24.4175	-1.24866	6.89981e-05	-0.460273	-1.25166
56637306	chr12:56637306:G:C	5.74462e-15	-1.95338	-1.38852	1.33376e-05	-1.95587	-1.39955
56637403	chr12:56637403:A:AT	6.14593e-14	-3.34252e-10	-0.971792	0.00014182	-3.34252e-10	-0.991455
56637963	chr12:56637963:T:C	4.16366e-14	-3.34252e-10	-1.36119	9.68719e-05	-3.34252e-10	-1.37262
56638221	chr12:56638221:AAGAATATATCT:A	8.49138e-15	-1.64136	-1.30976	1.3316e-05	-2.08623	-1.27081
56638433	chr12:56638433:G:A	4.20449e-14	-3.34252e-10	-1.35143	0.000100439	-3.34252e-10	-1.33646
56639542	chr12:56639542:G:A	9.63405e-15	-1.98422	-0.840645	2.49011e-05	-1.78622	-0.944883
56639896	chr12:56639896:T:A	0.000869805	22.9921	-0.59075	0.000247171	-0.0778785	-0.358055
56640604	chr12:56640604:A:G	5.38662e-07	16.4213	-1.4069	6.19252e-05	-0.4069	-1.41319
56640910	chr12:56640910:A:G	1.22441e-05	19.5407	-1.40253	3.16069e-05	-1.07769	-1.41495
56641056	chr12:56641056:T:A	1.12169e-05	19.4676	-1.41711	3.23434e-05	-1.08323	-1.38637
56642152	chr12:56642152:C:T	6.50782e-14	-0.914577	-4.01236e-10	5.19538e-05	-1.99566	-4.01236e-10
56644120	chr12:56644120:TCTAACC:T	4.28299e-14	-1.33293	-4.01236e-10	5.5985e-05	-1.92093	-4.01236e-10
56644548	chr12:56644548:T:C	8.24053e-07	16.8512	-1.41161	7.04724e-05	-0.27495	-1.41584
56645296	chr12:56645296:C:T	1.98566e-14	-2.10163	-4.01236e-10	6.1734e-05	-1.82318	-4.01236e-10
56646323	chr12:56646323:C:A	1.12678e-14	-1.93811	-0.730114	2.56345e-05	-1.85871	-0.843365
56646574	chr12:56646574:T:C	1.92269e-13	-3.34252e-10	0.16873	0.000531041	-3.34252e-10	0.328826
56647074	chr12:56647074:C:T	1.19846e-14	-1.88929	-0.717259	2.46299e-05	-1.9099	-0.832155
56647269	chr12:56647269:C:T	4.95974e-14	-3.34252e-10	-1.18623	0.000159142	-3.34252e-10	-0.876216
56647724	chr12:56647724:A:ACG	4.05498e-13	0.914949	-4.01236e-10	7.68146e-05	-1.60462	-4.01236e-10
56648317	chr12:56648317:T:C	1.26678e-13	0.799927	-1.04844	1.51848e-05	-2.08605	-1.13967
56648685	chr12:56648685:G:A	2.16921e-14	-2.01322	-4.01236e-10	5.5226e-05	-1.93458	-4.01236e-10
56649462	chr12:56649462:T:C	0.000485374	22.8899	-1.07187	0.000136556	-0.118191	-0.911084
56649859	chr12:56649859:C:T	4.18397e-14	-3.34252e-10	-1.35632	0.000102358	-3.34252e-10	-1.31754
56649881	chr12:56649881:C:T	1.1231e-13	-3.34252e-10	-0.368901	0.000305675	-3.34252e-10	-0.223492
56649896	chr12:56649896:G:A	2.28336e-13	1.47259	-1.13193	1.96736e-05	-1.92685	-1.03988
56650026	chr12:56650026:C:T	3.42904e-13	1.98647	-1.23919	3.4663e-05	-1.23452	-1.16582
56650595	chr12:56650595:T:C	8.74024e-14	-3.34252e-10	-0.619645	0.000203841	-3.34252e-10	-0.628675
56650886	chr12:56650886:G:A	0.000131607	21.5173	-1.00439	0.000109548	-0.418514	-0.831133
56650989	chr12:56650989:C:T	1.27874e-07	14.9342	-1.35781	4.43125e-05	-0.77926	-1.37549
56651405	chr12:56651405:C:T	1.16635e-14	-1.92696	-0.706744	2.5801e-05	-1.87066	-0.82494
56652585	chr12:56652585:TG:T	1.91762e-13	1.2822	-1.11611	1.91799e-05	-1.97076	-1.02139
56652972	chr12:56652972:C:CT	8.97542e-14	-3.34252e-10	-0.593092	0.000242882	-3.34252e-10	-0.453435
56652973	chr12:56652973:C:CACTGCAACCTCTGCCTCCCAGGTTCAAGTGAAAT	7.70007e-14	-3.34252e-10	-0.746353	0.000205703	-3.34252e-10	-0.619579
56653206	chr12:56653206:C:T	3.00194e-14	-1.68832	-4.01236e-10	4.69548e-05	-2.09683	-4.01236e-10
56653236	chr12:56653236:G:A	0.000228639	22.1041	-1.0389	0.00012422	-0.252171	-0.87179
56654023	chr12:56654023:C:A	7.03295e-14	-0.836976	-4.01236e-10	5.22811e-05	-1.98938	-4.01236e-10
56654352	chr12:56654352:C:T	1.20939e-14	-1.93622	-0.661245	2.71916e-05	-1.85959	-0.783517
56654395	chr12:56654395:T:C	4.47665e-14	-3.34252e-10	-1.28871	0.000106107	-3.34252e-10	-1.28157
56654954	chr12:56654954:G:C	6.87211e-14	-3.34252e-10	-0.860111	0.000347131	-3.34252e-10	-0.0963113
56655280	chr12:56655280:C:T	2.78039e-07	15.5856	-1.23252	6.35225e-05	-0.635417	-1.1592
56655409	chr12:56655409:T:C	0.00122596	24.1498	-1.40521	5.91507e-05	-0.467916	-1.39801
56655479	chr12:56655479:C:T	6.65717e-14	-3.34252e-10	-0.891888	0.000147448	-3.34252e-10	-0.952538
56655556	chr12:56655556:A:G	2.33259e-13	1.47468	-1.1127	2.00986e-05	-1.92751	-1.01785
56655681	chr12:56655681:A:T	1.16063e-14	-1.93893	-0.699684	2.6462e-05	-1.85101	-0.819296
56655990	chr12:56655990:G:A	0.000129908	21.5502	-1.05023	0.000105152	-0.405507	-0.885096
56656166	chr12:56656166:G:A	1.92335e-13	-3.34252e-10	0.16907	0.000531324	-3.34252e-10	0.32936
56656390	chr12:56656390:C:T	3.91236e-07	16.0814	-1.38673	6.12912e-05	-0.431515	-1.39886
56657098	chr12:56657098:C:T	4.0903e-07	15.7911	-1.05199	8.34234e-05	-0.572417	-0.949667
56657509	chr12:56657509:C:T	9.96749e-15	-1.88599	-0.904846	1.96092e-05	-1.96549	-1.00453
56657633	chr12:56657633:G:A	4.09656e-14	-3.34252e-10	-1.37743	9.801e-05	-3.34252e-10	-1.36094
56657839	chr12:56657839:C:A	4.94266e-14	-3.34252e-10	-1.18968	0.000158733	-3.34252e-10	-0.878791
56658212	chr12:56658212:C:T	3.94884e-14	-3.34252e-10	-1.41416	9.30031e-05	-3.34252e-10	-1.41338
56658703	chr12:56658703:T:C	1.00102e-14	-1.90323	-0.883328	2.02153e-05	-1.95417	-0.985403
56659275	chr12:56659275:T:C	2.2705e-14	-1.96758	-4.01236e-10	4.99265e-05	-2.03546	-4.01236e-10
56659317	chr12:56659317:T:C	2.50137e-14	-1.87074	-4.01236e-10	5.86971e-05	-1.87362	-4.01236e-10
56659485	chr12:56659485:T:C	7.96385e-05	21.4243	-1.41373	3.92828e-05	-0.871083	-1.40414
56659486	chr12:56659486:G:A	1.00972e-14	-1.91798	-0.859929	2.09214e-05	-1.94082	-0.964421
56659979	chr12:56659979:A:G	8.58665e-15	-1.97588	-0.964076	2.03405e-05	-1.87126	-1.06214
56660300	chr12:56660300:G:A	3.93741e-14	-3.34252e-10	-1.41706	9.32087e-05	-3.34252e-10	-1.41117
56660546	chr12:56660546:C:T	2.20196e-13	1.41653	-1.11218	1.98588e-05	-1.94	-1.01737
56660676	chr12:56660676:A:G	4.02087e-14	-3.34252e-10	-1.39608	9.55613e-05	-3.34252e-10	-1.38624
56660834	chr12:56660834:T:C	2.28183e-14	-1.9626	-4.01236e-10	4.97247e-05	-2.03951	-4.01236e-10
56661335	chr12:56661335:T:TC	2.15161e-13	1.38865	-1.10743	1.98504e-05	-1.94591	-1.01188
56661507	chr12:56661507:C:T	0.00015552	21.7093	-1.02939	0.000121618	-0.283346	-0.861785
56662290	chr12:56662290:A:G	2.1147e-07	15.454	-1.37459	5.54392e-05	-0.541982	-1.38874
56663783	chr12:56663783:A:T	4.03794e-14	-3.34252e-10	-1.39185	9.63134e-05	-3.34252e-10	-1.37841
56664107	chr12:56664107:TTC:T	1.90547e-13	-3.34252e-10	0.15973	0.000525829	-3.34252e-10	0.318963
56664365	chr12:56664365:A:G	1.96725e-13	1.30161	-1.10998	1.94424e-05	-1.96386	-1.01469
56664395	chr12:56664395:T:TATCAACTCAGG	1.64546e-13	1.13928	-1.12626	1.85065e-05	-1.99438	-1.03352
56664666	chr12:56664666:G:A	4.31798e-14	-1.32479	-4.01236e-10	5.15754e-05	-2.00297	-4.01236e-10
56664825	chr12:56664825:C:T	1.60815e-13	1.11971	-1.12962	1.83807e-05	-1.99751	-1.0372
56664978	chr12:56664978:T:C	4.16366e-14	-3.34252e-10	-1.36119	9.68719e-05	-3.34252e-10	-1.37262
56665569	chr12:56665569:A:G	2.82966e-14	-1.74743	-4.01236e-10	4.6705e-05	-2.10216	-4.01236e-10
56666041	chr12:56666041:C:CCA	5.36644e-14	-3.34252e-10	-1.10742	0.000181163	-3.34252e-10	-0.746613
56666751	chr12:56666751:A:T	0.000201024	21.9892	-1.05268	0.000128329	-0.201686	-0.889727
56666928	chr12:56666928:TTTTTA:T	1.22474e-13	-3.34252e-10	-0.282269	0.000274882	-3.34252e-10	-0.329669
56666946	chr12:56666946:G:C	2.54444e-14	-1.85367	-4.01236e-10	5.88064e-05	-1.87176	-4.01236e-10
56668589	chr12:56668589:C:T	1.11895e-13	-3.34252e-10	-0.37261	0.000253352	-3.34252e-10	-0.411231
56668854	chr12:56668854:T:A	9.20662e-15	-1.9536	-0.916643	2.06413e-05	-1.89872	-1.02
56669262	chr12:56669262:G:A	9.04266e-15	-1.97468	-0.913531	2.12087e-05	-1.87435	-1.01725
56669502	chr12:56669502:T:C	2.63655e-07	15.6567	-1.35671	6.07621e-05	-0.465297	-1.37375
56669675	chr12:56669675:G:C	0.000162778	21.863	-1.13748	0.000111565	-0.238837	-0.992565
56670122	chr12:56670122:G:T	7.00482e-14	-0.840984	-4.01236e-10	5.01238e-05	-2.03152	-4.01236e-10
56670433	chr12:56670433:G:A	4.08895e-14	-3.34252e-10	-1.37929	9.65731e-05	-3.34252e-10	-1.37571
56670615	chr12:56670615:C:T	2.14889e-13	1.39118	-1.11123	1.97755e-05	-1.94535	-1.01622
56670761	chr12:56670761:T:G	0.000217418	22.4267	-1.41176	4.98694e-05	-0.629576	-1.40703
56670923	chr12:56670923:G:A	8.60239e-14	-0.635542	-4.01236e-10	5.57183e-05	-1.9257	-4.01236e-10
56671110	chr12:56671110:AAAG:A	2.04322e-13	1.34526	-1.11573	1.94866e-05	-1.95492	-1.02136
56671929	chr12:56671929:C:T	0.000185066	21.7924	-0.93857	0.000138739	-0.260846	-0.752576
56672640	chr12:56672640:T:C	2.21463e-14	-1.9925	-4.01236e-10	5.09195e-05	-2.01577	-4.01236e-10
56674138	chr12:56674138:G:A	1.06176e-13	-3.34252e-10	-0.425071	0.000288473	-3.34252e-10	-0.28141
56674140	chr12:56674140:A:T	1.06206e-13	-3.34252e-10	-0.424785	0.000288559	-3.34252e-10	-0.281114
56674283	chr12:56674283:G:C	1.5504e-13	-3.34252e-10	-0.0464864	0.000377896	-3.34252e-10	-0.011393
56674508	chr12:56674508:C:T	0.00237397	24.8076	-1.40214	7.97209e-05	-0.173637	-1.39384
56674730	chr12:56674730:A:G	7.44194e-05	21.0718	-1.129	9.2177e-05	-0.439445	-0.982857
56676388	chr12:56676388:A:G	1.98563e-14	-2.10165	-4.01236e-10	7.76896e-05	-1.59329	-4.01236e-10
56676557	chr12:56676557:C:T	2.51117e-14	-1.86684	-4.01236e-10	5.33803e-05	-1.96857	-4.01236e-10
56676679	chr12:56676679:A:G	2.77626e-06	16.5402	0.114052	0.000374678	-0.111158	0.0912113
56676793	chr12:56676793:C:T	2.78601e-14	-1.76297	-4.01236e-10	4.67081e-05	-2.10209	-4.01236e-10
56676847	chr12:56676847:G:A	0.0002328	22.5003	-1.41705	5.21605e-05	-0.607206	-1.38448
56676978	chr12:56676978:G:T	8.72127e-15	-1.93076	-0.993647	1.91322e-05	-1.91961	-1.07503
56677056	chr12:56677056:G:A	0.000225764	22.4587	-1.40614	4.99606e-05	-0.622384	-1.4124
56677978	chr12:56677978:T:C	2.14615e-13	1.39664	-1.11796	1.96529e-05	-1.94386	-1.02392
56677986	chr12:56677986:G:A	7.21442e-14	-0.8115	-4.01236e-10	5.4134e-05	-1.95455	-4.01236e-10
56678105	chr12:56678105:AG:A	2.11422e-07	15.3821	-1.30289	5.98961e-05	-0.608378	-1.24502
56678184	chr12:56678184:T:C	1.00118e-13	-0.483813	-4.01236e-10	6.29803e-05	-1.80319	-4.01236e-10
56678423	chr12:56678423:C:T	4.18833e-14	-3.34252e-10	-1.35528	0.000102485	-3.34252e-10	-1.31629
56679033	chr12:56679033:G:C	6.60422e-14	-3.34252e-10	-0.899873	0.000165059	-3.34252e-10	-0.83971
56679112	chr12:56679112:G:A	2.21194e-14	-1.99371	-4.01236e-10	5.09578e-05	-2.01501	-4.01236e-10
56679135	chr12:56679135:G:A	4.50066e-14	-3.34252e-10	-1.28336	0.000109296	-3.34252e-10	-1.25195
56680003	chr12:56680003:G:A	5.21408e-14	-3.34252e-10	-1.13622	0.000122303	-3.34252e-10	-1.13951
56680378	chr12:56680378:TTTTC:T	4.06974e-14	-3.34252e-10	-1.384	9.5086e-05	-3.34252e-10	-1.39123
56680661	chr12:56680661:C:T	1.01727e-14	-1.8953	-0.875159	2.02326e-05	-1.96053	-0.978187
56680909	chr12:56680909:A:C	0.000266844	22.2596	-1.03983	0.000140966	-0.122989	-0.874506
56681846	chr12:56681846:G:C	2.10975e-14	-2.04101	-4.01236e-10	6.17182e-05	-1.82343	-4.01236e-10
56682211	chr12:56682211:C:T	1.26005e-12	2.04874	-4.01236e-10	0.000148642	-0.944471	-4.01236e-10
56682518	chr12:56682518:T:G	1.1401e-13	-3.34252e-10	-0.353881	0.000310566	-3.34252e-10	-0.207616
56682582	chr12:56682582:C:T	8.00008e-14	-3.34252e-10	-0.708131	0.00021354	-3.34252e-10	-0.582187
56682703	chr12:56682703:T:C	4.96922e-05	20.9524	-1.4135	7.17145e-05	-0.258789	-1.41453
56683123	chr12:56683123:G:A	8.2034e-14	-3.34252e-10	-0.683034	0.000220516	-3.34252e-10	-0.550042
56683329	chr12:56683329:C:T	7.77687e-14	-3.34252e-10	-0.736429	0.000175774	-3.34252e-10	-0.776816
56683960	chr12:56683960:AAAAAAAAAAAAC:A	6.78131e-14	-0.873411	-4.01236e-10	4.97526e-05	-2.03895	-4.01236e-10
56684044	chr12:56684044:A:G	2.12872e-14	-2.03206	-4.01236e-10	6.27057e-05	-1.80756	-4.01236e-10
56684512	chr12:56684512:T:C	2.30749e-14	-1.95142	-4.01236e-10	4.94357e-05	-2.04534	-4.01236e-10
56685251	chr12:56685251:T:C	1.90525e-13	1.2741	-1.11449	1.9236e-05	-1.96929	-1.01994
56685723	chr12:56685723:A:T	4.57315e-14	-3.34252e-10	-1.26738	0.000111413	-3.34252e-10	-1.23277
56686784	chr12:56686784:G:C	1.0456e-14	-1.86635	-0.876643	1.98097e-05	-1.99105	-0.968787
56686880	chr12:56686880:CAT:C	0.000744543	23.6469	-1.40102	5.86705e-05	-0.481664	-1.39241
56688120	chr12:56688120:C:T	2.33974e-13	-3.34252e-10	0.365041	0.000651647	-3.34252e-10	0.53349
56688461	chr12:56688461:C:A	1.04337e-14	-1.93826	-0.80687	2.23193e-05	-1.92254	-0.918022
56689238	chr12:56689238:G:C	1.54785e-13	1.04689	-1.09502	1.89245e-05	-2.00931	-0.99625
56689567	chr12:56689567:A:C	1.52968e-13	0.940686	-1.00062	2.06117e-05	-2.03094	-0.889216
56692174	chr12:56692174:G:T	8.74437e-14	-3.34252e-10	-0.619173	0.000220836	-3.34252e-10	-0.548593
56692728	chr12:56692728:G:A	0.000486628	23.2375	-1.41693	6.3777e-05	-0.399365	-1.39126
56692826	chr12:56692826:A:G	2.51776e-13	0.438374	-4.01236e-10	7.3824e-05	-1.64433	-4.01236e-10
56694414	chr12:56694414:A:G	2.20631e-13	1.38009	-1.07377	2.06694e-05	-1.94544	-0.971924
56694726	chr12:56694726:T:A	1.15238e-13	0.819634	-1.1628	1.58095e-05	-2.06842	-1.11698
56694967	chr12:56694967:C:T	1.07956e-13	-3.34252e-10	-0.408441	0.000625831	-3.34252e-10	0.493068
56695153	chr12:56695153:G:A	9.31e-15	-1.75463	-1.10445	1.63865e-05	-2.09605	-1.0535
56695983	chr12:56695983:A:G	1.29804e-13	-3.34252e-10	-0.22414	0.000350878	-3.34252e-10	-0.0855734
56696111	chr12:56696111:G:A	4.9108e-14	-3.34252e-10	-1.19615	0.000120388	-3.34252e-10	-1.1553
56696161	chr12:56696161:C:G	1.07404e-13	-3.34252e-10	-0.413571	0.000241901	-3.34252e-10	-0.457484
56696842	chr12:56696842:T:A	5.49056e-14	-3.34252e-10	-1.08455	0.000129236	-3.34252e-10	-1.08437
56698039	chr12:56698039:A:G	4.07855e-14	-3.34252e-10	-1.38184	9.49774e-05	-3.34252e-10	-1.39237
56698367	chr12:56698367:C:T	4.04056e-14	-3.34252e-10	-1.3912	9.53566e-05	-3.34252e-10	-1.38839
56699312	chr12:56699312:A:G	0.000238552	22.1875	-1.07982	0.000135802	-0.112991	-0.921824
56700138	chr12:56700138:C:T	3.65787e-14	-1.4907	-4.01236e-10	4.68429e-05	-2.09921	-4.01236e-10
56700223	chr12:56700223:G:A	4.12108e-14	-3.34252e-10	-1.37147	9.83347e-05	-3.34252e-10	-1.35764
56700319	chr12:56700319:A:AGTG	4.12335e-14	-3.34252e-10	-1.37092	9.83321e-05	-3.34252e-10	-1.35766
56700923	chr12:56700923:CTT:C	4.69422e-14	-3.34252e-10	-1.24125	0.000115655	-3.34252e-10	-1.19541
56701774	chr12:56701774:C:A	2.14489e-13	1.37552	-1.09743	2.00752e-05	-1.94738	-0.99915
56701831	chr12:56701831:G:A	8.28581e-15	-1.78701	-1.18861	1.69018e-05	-1.94301	-1.17558
56702246	chr12:56702246:A:G	1.02031e-13	0.519082	-0.98397	1.58425e-05	-2.09986	-1.08345
56702362	chr12:56702362:C:T	1.12773e-13	-3.34252e-10	-0.364786	0.000302296	-3.34252e-10	-0.234608
56702559	chr12:56702559:G:A	0.000925289	23.7899	-1.32666	6.97982e-05	-0.371665	-1.32874
56703338	chr12:56703338:C:T	6.26905e-13	1.35063	-4.01236e-10	8.9896e-05	-1.44736	-4.01236e-10
56703463	chr12:56703463:C:T	9.40132e-14	-3.34252e-10	-0.546732	0.000204523	-3.34252e-10	-0.625333
56703628	chr12:56703628:C:A	4.59905e-14	-3.34252e-10	-1.26173	0.000108734	-3.34252e-10	-1.25711
56703629	chr12:56703629:T:C	4.87498e-14	-3.34252e-10	-1.20347	0.000115348	-3.34252e-10	-1.19806
56703641	chr12:56703641:C:A	6.92405e-14	-3.34252e-10	-0.852581	0.000165104	-3.34252e-10	-0.839439
56703651	chr12:56703651:G:T	7.57487e-14	-3.34252e-10	-0.762746	0.00018065	-3.34252e-10	-0.749453
56703659	chr12:56703659:T:C	7.97098e-14	-3.34252e-10	-0.711775	0.000190283	-3.34252e-10	-0.697501
56703892	chr12:56703892:G:C	2.23174e-13	1.52509	-1.2073	1.74066e-05	-1.96296	-1.1262
56703998	chr12:56703998:G:T	4.52409e-14	-3.34252e-10	-1.27817	0.000135197	-3.34252e-10	-1.03928
56704256	chr12:56704256:T:C	2.86595e-05	20.3749	-1.38632	2.97221e-05	-1.25769	-1.29644
56704813	chr12:56704813:T:C	3.61943e-05	20.6391	-1.41713	2.82436e-05	-1.21716	-1.38798
56705516	chr12:56705516:C:T	5.59857e-14	-1.06507	-4.01236e-10	4.75964e-05	-2.08326	-4.01236e-10
56706269	chr12:56706269:G:A	2.03139e-14	-2.07886	-4.01236e-10	5.09205e-05	-2.01575	-4.01236e-10
56707124	chr12:56707124:C:A	9.59216e-14	-3.34252e-10	-0.526636	0.000214106	-3.34252e-10	-0.579542
56708268	chr12:56708268:C:T	2.87201e-14	-1.73257	-4.01236e-10	4.67816e-05	-2.10052	-4.01236e-10
56709345	chr12:56709345:G:A	7.64009e-13	2.67347	-1.12506	5.62888e-05	-0.885033	-1.03049
56709355	chr12:56709355:C:A	2.11239e-14	-2.03976	-4.01236e-10	5.24106e-05	-1.9869	-4.01236e-10
56709370	chr12:56709370:T:C	2.09142e-07	15.4728	-1.40444	5.73757e-05	-0.484861	-1.41153
56709378	chr12:56709378:T:C	0.000133587	21.8612	-1.33336	3.53063e-05	-1.0552	-1.32675
56710144	chr12:56710144:C:T	3.77202e-05	20.6772	-1.41387	2.89946e-05	-1.2145	-1.3644
56710494	chr12:56710494:C:T	2.00599e-14	-2.09145	-4.01236e-10	7.52285e-05	-1.62548	-4.01236e-10
56710918	chr12:56710918:G:A	1.63955e-13	-3.34252e-10	0.00942589	0.000427881	-3.34252e-10	0.112832
56711033	chr12:56711033:A:G	5.24764e-14	-3.34252e-10	-1.1298	0.000129366	-3.34252e-10	-1.08337
56711235	chr12:56711235:G:A	3.96275e-13	0.891942	-4.01236e-10	0.000109486	-1.25022	-4.01236e-10
56711367	chr12:56711367:G:C	1.03507e-13	-0.450526	-4.01236e-10	6.30763e-05	-1.80167	-4.01236e-10
56712116	chr12:56712116:G:A	1.22698e-13	-3.34252e-10	-0.280443	0.000317561	-3.34252e-10	-0.185342
56712154	chr12:56712154:A:C	2.23024e-07	15.539	-1.40642	5.85439e-05	-0.463417	-1.41282
56712203	chr12:56712203:T:A	2.00175e-14	-2.09356	-4.01236e-10	7.54935e-05	-1.62197	-4.01236e-10
56712876	chr12:56712876:A:T	1.7573e-07	15.1554	-1.2611	6.17346e-05	-0.6299	-1.19327
56713370	chr12:56713370:G:T	2.55845e-13	1.63319	-1.17879	1.83854e-05	-1.94107	-1.09339
56713384	chr12:56713384:C:G	9.91612e-14	-3.34252e-10	-0.493421	0.000267088	-3.34252e-10	-0.358433
56714419	chr12:56714419:A:G	0.000182575	22.157	-1.31676	3.83532e-05	-0.989733	-1.30944
56714911	chr12:56714911:C:G	8.64357e-05	21.5092	-1.41674	3.38916e-05	-1.04257	-1.38028
56715244	chr12:56715244:A:G	1.1571e-12	1.9635	-4.01236e-10	0.000136755	-1.02782	-4.01236e-10
56716658	chr12:56716658:G:A	2.03979e-14	-2.07474	-4.01236e-10	6.92622e-05	-1.70811	-4.01236e-10
56717001	chr12:56717001:G:A	9.63257e-14	-3.34252e-10	-0.522433	0.000245066	-3.34252e-10	-0.444487
56718933	chr12:56718933:G:A	1.06166e-13	-3.34252e-10	-0.425166	0.000273295	-3.34252e-10	-0.335461
56719836	chr12:56719836:G:A	2.33233e-13	-3.34252e-10	0.36187	0.000569386	-3.34252e-10	0.398545
56720061	chr12:56720061:G:C	7.9642e-14	-3.34252e-10	-0.712625	0.000213635	-3.34252e-10	-0.581742
56720523	chr12:56720523:A:T	0.000207071	22.306	-1.33982	3.83904e-05	-0.964762	-1.33344
56721085	chr12:56721085:T:C	7.98127e-15	-2.09411	-0.918955	3.64314e-05	-1.33239	-1.01819
56722465	chr12:56722465:G:A	4.2659e-14	-0.0360265	-1.3009	1.31377e-05	-2.10163	-1.26889
56723049	chr12:56723049:C:T	2.42115e-14	-1.90334	-4.01236e-10	6.65114e-05	-1.74864	-4.01236e-10
56723693	chr12:56723693:T:C	2.0069e-14	-2.09099	-4.01236e-10	7.45659e-05	-1.63433	-4.01236e-10
56724536	chr12:56724536:A:G	1.52248e-13	-3.34252e-10	-0.0646588	0.000416131	-3.34252e-10	0.0849873
56724579	chr12:56724579:C:T	6.25496e-14	-3.34252e-10	-0.954207	0.000239897	-3.34252e-10	-0.465805
56725452	chr12:56725452:G:A	9.74148e-05	21.6275	-1.41537	3.476e-05	-1.02693	-1.37062
56725565	chr12:56725565:G:C	4.1253e-14	-3.34252e-10	-1.37044	9.51258e-05	-3.34252e-10	-1.39081
56726566	chr12:56726566:C:T	4.16642e-14	-3.34252e-10	-1.36053	9.69039e-05	-3.34252e-10	-1.37229
56727505	chr12:56727505:C:A	4.11977e-14	-3.34252e-10	-1.37178	0.000100319	-3.34252e-10	-1.33766
56728133	chr12:56728133:C:A	7.01256e-14	-3.34252e-10	-0.839879	0.000293238	-3.34252e-10	-0.265029
56728152	chr12:56728152:G:C	2.13192e-07	15.4816	-1.39407	5.77388e-05	-0.486035	-1.40405
56728370	chr12:56728370:G:A	4.91583e-14	-3.34252e-10	-1.19512	0.000117621	-3.34252e-10	-1.17855
56729692	chr12:56729692:C:T	1.44945e-13	-3.34252e-10	-0.11381	0.000395188	-3.34252e-10	0.0333483
56730516	chr12:56730516:C:T	9.08199e-15	-2.09437	-0.789508	4.2152e-05	-1.2977	-0.907026
56730811	chr12:56730811:T:C	2.05624e-05	20.0675	-1.4109	2.68103e-05	-1.24713	-1.4101
56731523	chr12:56731523:T:C	8.32562e-13	2.65921	-1.02487	6.15925e-05	-0.908953	-0.916519
56732095	chr12:56732095:A:G	0.000178112	22.1707	-1.3552	3.66726e-05	-0.994499	-1.34948
56732780	chr12:56732780:CT:C	6.55191e-05	21.225	-1.40953	3.26929e-05	-1.10901	-1.34984
56733227	chr12:56733227:A:G	1.09292e-05	19.4337	-1.40917	2.36557e-05	-1.37126	-1.41115
56733316	chr12:56733316:C:A	9.704e-14	-0.515044	-4.01236e-10	7.2991e-05	-1.65568	-4.01236e-10
56733319	chr12:56733319:A:G	9.85447e-14	-3.34252e-10	-0.499657	0.000213139	-3.34252e-10	-0.58407
56733387	chr12:56733387:G:C	0.000223661	22.385	-1.3418	3.89606e-05	-0.947944	-1.33552
56733724	chr12:56733724:G:A	4.28813e-14	-3.34252e-10	-1.33173	0.000103471	-3.34252e-10	-1.30673
56734464	chr12:56734464:G:A	8.34943e-14	-3.34252e-10	-0.665389	0.000381906	-3.34252e-10	-0.00083797
56734622	chr12:56734622:T:C	7.42427e-14	-3.34252e-10	-0.782827	0.000198219	-3.34252e-10	-0.656642
56734774	chr12:56734774:A:ATATT	2.94171e-13	1.96966	-1.37567	1.75935e-05	-1.7419	-1.33659
56734910	chr12:56734910:C:T	4.78329e-14	-1.22245	-4.01236e-10	5.191e-05	-1.9965	-4.01236e-10
56735132	chr12:56735132:T:C	1.33319e-13	-3.34252e-10	-0.197423	0.000844899	-3.34252e-10	0.793204
56735387	chr12:56735387:C:T	5.29266e-14	-3.34252e-10	-1.12126	0.00018742	-3.34252e-10	-0.712659
56736637	chr12:56736637:G:A	4.79292e-14	-3.34252e-10	-1.22044	0.000109019	-3.34252e-10	-1.25449
56736710	chr12:56736710:G:T	1.00325e-14	-2.10004	-0.684295	4.99621e-05	-1.22413	-0.810616
56737371	chr12:56737371:C:T	2.35184e-14	-1.93238	-4.01236e-10	6.98833e-05	-1.69919	-4.01236e-10
56737420	chr12:56737420:G:A	5.8664e-13	1.28424	-4.01236e-10	8.48469e-05	-1.50516	-4.01236e-10
56737426	chr12:56737426:C:T	4.01268e-14	-1.39812	-4.01236e-10	5.04779e-05	-2.02448	-4.01236e-10
56737638	chr12:56737638:C:T	2.65276e-13	1.57329	-1.08269	2.03093e-05	-1.95402	-0.980908
56738402	chr12:56738402:AT:A	6.51076e-05	21.2249	-1.41572	3.1916e-05	-1.1098	-1.37311
56738575	chr12:56738575:C:T	4.95403e-14	-3.34252e-10	-1.18738	0.000166514	-3.34252e-10	-0.830933
56738699	chr12:56738699:A:G	9.45114e-05	21.5974	-1.41558	3.45484e-05	-1.03129	-1.37236
56738749	chr12:56738749:A:G	4.28375e-14	-3.34252e-10	-1.33275	0.00010335	-3.34252e-10	-1.3079
56740552	chr12:56740552:G:A	5.46314e-14	-1.08956	-4.01236e-10	4.74406e-05	-2.08653	-4.01236e-10
56742598	chr12:56742598:C:A	7.19961e-14	-3.34252e-10	-0.813555	0.000158826	-3.34252e-10	-0.878201
56743540	chr12:56743540:C:T	2.15196e-14	-2.0212	-4.01236e-10	5.36812e-05	-1.96295	-4.01236e-10
56743854	chr12:56743854:C:T	2.04909e-13	-3.34252e-10	0.232399	0.000500541	-3.34252e-10	0.269676
56744019	chr12:56744019:C:T	6.11211e-14	-3.34252e-10	-0.97731	0.000232217	-3.34252e-10	-0.498339
56744543	chr12:56744543:T:A	9.06189e-14	-3.34252e-10	-0.583504	0.000204475	-3.34252e-10	-0.625567
56745038	chr12:56745038:C:T	0.000121408	21.7616	-1.32936	3.46454e-05	-1.07825	-1.3226
56745272	chr12:56745272:G:A	5.11264e-05	20.9815	-1.41412	3.06426e-05	-1.15802	-1.3656
56745370	chr12:56745370:T:G	9.86026e-14	-0.49907	-4.01236e-10	6.28602e-05	-1.8051	-4.01236e-10
56745415	chr12:56745415:C:A	1.13653e-06	17.1765	-1.41542	2.6563e-05	-1.29702	-1.36947
56745504	chr12:56745504:C:A	7.42662e-14	-3.34252e-10	-0.782512	0.000198308	-3.34252e-10	-0.656193
56745951	chr12:56745951:A:C	6.11069e-14	-3.34252e-10	-0.977542	0.000232149	-3.34252e-10	-0.498634
56745985	chr12:56745985:A:G	7.96688e-13	2.53205	-0.941757	6.34443e-05	-0.971637	-0.824213
56746481	chr12:56746481:A:C	5.86574e-14	-3.34252e-10	-1.01845	0.000218403	-3.34252e-10	-0.559672
56747202	chr12:56747202:TGA:T	8.89372e-14	-3.34252e-10	-0.602237	0.000209171	-3.34252e-10	-0.602862
56747295	chr12:56747295:G:A	6.12626e-14	-3.34252e-10	-0.974998	0.000232995	-3.34252e-10	-0.494997
56747388	chr12:56747388:TA:T	5.70093e-05	21.0891	-1.41275	3.14546e-05	-1.13718	-1.36029
56748139	chr12:56748139:G:C	8.03754e-15	-2.07844	-0.927601	3.28414e-05	-1.42821	-1.02612
56748388	chr12:56748388:G:A	7.95723e-15	-2.08394	-0.932144	3.37301e-05	-1.39765	-1.02997
56748610	chr12:56748610:G:A	2.18121e-13	1.45092	-1.15604	1.81174e-05	-1.98325	-1.0659
56749149	chr12:56749149:T:C	0.000204165	22.3111	-1.35904	3.76614e-05	-0.963886	-1.35349
56749345	chr12:56749345:G:A	1.46107e-13	-3.34252e-10	-0.105829	0.000398445	-3.34252e-10	0.0415572
56750393	chr12:56750393:GAA:G	2.40877e-13	1.57278	-1.17866	1.81659e-05	-1.95387	-1.0926
56752285	chr12:56752285:T:G	7.10385e-14	0.0858571	-0.912802	1.67636e-05	-2.09436	-1.03244
56752607	chr12:56752607:G:C	2.10937e-14	-2.04119	-4.01236e-10	5.81703e-05	-1.88264	-4.01236e-10
56752648	chr12:56752648:T:C	1.9366e-13	-3.34252e-10	0.175938	0.000473653	-3.34252e-10	0.214463
56753768	chr12:56753768:T:G	5.04267e-13	-3.34252e-10	1.13294	0.00523507	-3.34252e-10	2.61712
56756051	chr12:56756051:G:A	9.12342e-14	-3.34252e-10	-0.576738	0.000205788	-3.34252e-10	-0.619166
56756317	chr12:56756317:C:T	7.71856e-14	-0.743954	-4.01236e-10	5.77473e-05	-1.88994	-4.01236e-10
56756322	chr12:56756322:C:T	1.87661e-05	19.7524	-1.18722	3.26004e-05	-1.29236	-1.16933
56756458	chr12:56756458:C:T	3.9565e-14	-3.34252e-10	-1.41222	9.31768e-05	-3.34252e-10	-1.41151
56757545	chr12:56757545:A:G	0.0752971	26.8623	-4.01236e-10	8.95529e-05	-1.45118	-4.01236e-10
56757720	chr12:56757720:A:C	3.97128e-14	-3.34252e-10	-1.40849	9.34709e-05	-3.34252e-10	-1.40836
56758039	chr12:56758039:ATAAT:A	4.13682e-14	-3.34252e-10	-1.36766	9.62065e-05	-3.34252e-10	-1.37952
56758305	chr12:56758305:A:C	5.32112e-13	1.18669	-4.01236e-10	8.56275e-05	-1.49601	-4.01236e-10
56759356	chr12:56759356:T:C	4.37223e-13	1.44397	-0.45369	3.05166e-05	-2.04665	-0.48109
56760705	chr12:56760705:G:A	6.0747e-08	14.224	-1.39193	4.29069e-05	-0.784778	-1.4022
56761299	chr12:56761299:G:C	3.96807e-14	-3.34252e-10	-1.4093	9.34009e-05	-3.34252e-10	-1.40911
56761435	chr12:56761435:G:A	1.20931e-05	19.323	-1.19722	2.98062e-05	-1.37235	-1.17894
56761472	chr12:56761472:A:C	4.66004e-08	13.9667	-1.39975	4.01137e-05	-0.846259	-1.40804
56761919	chr12:56761919:A:G	5.65607e-14	-3.34252e-10	-1.05485	0.000146123	-3.34252e-10	-0.961565
56762574	chr12:56762574:C:T	1.58766e-13	-3.34252e-10	-0.022736	0.000435006	-3.34252e-10	0.129348
56762970	chr12:56762970:C:T	3.9837e-14	-3.34252e-10	-1.40537	9.32797e-05	-3.34252e-10	-1.41041
56763002	chr12:56763002:G:A	4.96305e-14	-1.18556	-4.01236e-10	4.72708e-05	-2.09012	-4.01236e-10
56763899	chr12:56763899:C:T	2.2261e-13	-3.34252e-10	0.315253	0.000576583	-3.34252e-10	0.411107
56764399	chr12:56764399:C:T	1.10839e-05	19.2516	-1.213	2.89756e-05	-1.38394	-1.19562
56764648	chr12:56764648:T:C	1.23276e-14	-2.09634	-0.481987	5.53964e-05	-1.32687	-0.604628
56764900	chr12:56764900:T:C	5.62436e-14	-3.34252e-10	-1.06048	0.000145858	-3.34252e-10	-0.963377
56765945	chr12:56765945:A:G	6.8255e-15	-1.95997	-1.20954	1.46095e-05	-2.08061	-1.18373
56766071	chr12:56766071:T:C	4.91924e-14	-3.34252e-10	-1.19443	0.000121172	-3.34252e-10	-1.1488
56767294	chr12:56767294:C:T	4.80705e-14	-3.34252e-10	-1.2175	0.000117056	-3.34252e-10	-1.18336
56767930	chr12:56767930:C:T	4.7135e-14	-3.34252e-10	-1.23715	0.000115427	-3.34252e-10	-1.19737
56768208	chr12:56768208:A:G	1.12214e-05	19.2484	-1.19743	2.93933e-05	-1.38592	-1.17933
56769882	chr12:56769882:C:CT	1.278e-05	19.5981	-1.41714	2.4419e-05	-1.33352	-1.41713
56771490	chr12:56771490:G:A	1.70354e-13	-3.34252e-10	0.0477124	0.000370953	-3.34252e-10	-0.0299389
56773079	chr12:56773079:CAT:C	7.83937e-14	-0.728424	-4.01236e-10	5.78301e-05	-1.8885	-4.01236e-10
56773115	chr12:56773115:C:T	3.98658e-14	-3.34252e-10	-1.40465	9.33252e-05	-3.34252e-10	-1.40992
56773202	chr12:56773202:C:T	3.94182e-13	-3.34252e-10	0.886646	0.00266117	-3.34252e-10	1.94051
56773410	chr12:56773410:G:A	4.70357e-14	-3.34252e-10	-1.23926	0.000113685	-3.34252e-10	-1.21258
56773588	chr12:56773588:T:C	4.19006e-14	-3.34252e-10	-1.35487	9.86785e-05	-3.34252e-10	-1.35415
56773705	chr12:56773705:G:A	2.1062e-13	-3.34252e-10	0.259889	0.000556838	-3.34252e-10	0.376262
56773726	chr12:56773726:A:G	2.50407e-13	0.593951	-0.161031	5.1478e-05	-2.08104	0.0761838
56774236	chr12:56774236:G:T	5.60285e-15	-2.09424	-1.27265	2.65309e-05	-1.35155	-1.31615
56774341	chr12:56774341:A:G	3.2049e-13	1.44355	-0.76387	4.69287e-05	-1.48127	-0.616114
56774825	chr12:56774825:T:C	2.3837e-13	0.565988	-0.18233	5.02211e-05	-2.08347	0.0538951
56775098	chr12:56775098:T:C	8.03519e-14	-3.34252e-10	-0.703751	0.0002153	-3.34252e-10	-0.57398
56775103	chr12:56775103:G:A	4.13591e-14	-3.34252e-10	-1.36787	9.73925e-05	-3.34252e-10	-1.36726
56775363	chr12:56775363:G:A	1.99185e-14	-2.09852	-4.01236e-10	7.81093e-05	-1.5879	-4.01236e-10
56775878	chr12:56775878:C:T	5.06793e-13	-3.34252e-10	1.13793	0.0039927	-3.34252e-10	2.34621
56776677	chr12:56776677:G:A	4.32099e-14	-3.34252e-10	-1.3241	0.000101158	-3.34252e-10	-1.32933
56777435	chr12:56777435:G:A	8.07694e-14	-3.34252e-10	-0.698569	0.00018004	-3.34252e-10	-0.752832
56777594	chr12:56777594:C:G	4.30727e-14	-3.34252e-10	-1.32728	0.000104799	-3.34252e-10	-1.29397
56777732	chr12:56777732:T:C	1.66588e-08	12.2179	-0.679606	0.000104201	-0.762444	-0.537242
56777893	chr12:56777893:G:C	4.04516e-14	-3.34252e-10	-1.39006	9.70364e-05	-3.34252e-10	-1.37093
56778053	chr12:56778053:C:T	4.75402e-14	-1.22859	-4.01236e-10	5.20211e-05	-1.99436	-4.01236e-10
56778101	chr12:56778101:T:C	5.99171e-14	-3.34252e-10	-0.997205	0.000154856	-3.34252e-10	-0.90352
56778557	chr12:56778557:A:G	3.99358e-09	10.919	-0.808952	0.000187678	-0.0189792	-0.692309
56778787	chr12:56778787:G:C	1.91695e-13	1.29058	-1.12484	2.82179e-05	-1.65526	-0.950794
56779350	chr12:56779350:C:T	1.893e-13	-3.34252e-10	0.153163	0.000542182	-3.34252e-10	0.349588
56779927	chr12:56779927:T:A	4.07322e-14	-3.34252e-10	-1.38315	9.79176e-05	-3.34252e-10	-1.36189
56780090	chr12:56780090:C:T	3.96058e-14	-3.34252e-10	-1.41119	9.31768e-05	-3.34252e-10	-1.41151
56780646	chr12:56780646:C:A	5.82451e-15	-1.97702	-1.35107	1.22299e-05	-2.09554	-1.34659
56780739	chr12:56780739:C:G	8.92973e-14	0.790093	-1.38829	1.64565e-05	-1.81066	-1.33463
56780966	chr12:56780966:T:C	3.94459e-14	-3.34252e-10	-1.41524	9.31351e-05	-3.34252e-10	-1.41196
56781028	chr12:56781028:C:T	3.9605e-14	-3.34252e-10	-1.41121	9.3175e-05	-3.34252e-10	-1.41153
56781094	chr12:56781094:G:A	4.29557e-14	-3.34252e-10	-1.33	9.95418e-05	-3.34252e-10	-1.34544
56781472	chr12:56781472:GTATTT:G	1.57936e-13	-3.34252e-10	-0.027978	0.000447588	-3.34252e-10	0.15786
56781585	chr12:56781585:C:T	1.56842e-13	-3.34252e-10	-0.0349262	0.000444285	-3.34252e-10	0.150453
56782305	chr12:56782305:C:G	8.83214e-12	4.9958	-0.999818	4.43928e-05	-1.37515	-0.777782
56782402	chr12:56782402:G:A	0.000441305	22.7816	-1.05875	0.000164876	-0.120702	-0.720119
56783926	chr12:56783926:G:A	4.24257e-14	-3.34252e-10	-1.34241	9.85041e-05	-3.34252e-10	-1.35591
56784029	chr12:56784029:A:G	3.78598e-13	1.41463	-0.568325	3.86391e-05	-1.87986	-0.411887
56784034	chr12:56784034:A:G	1.98841e-14	-2.10025	-4.01236e-10	6.03036e-05	-1.84662	-4.01236e-10
56784130	chr12:56784130:A:G	2.23722e-13	-3.34252e-10	0.320238	0.000594722	-3.34252e-10	0.442081
56784175	chr12:56784175:C:T	7.5103e-14	-3.34252e-10	-0.771307	0.000202619	-3.34252e-10	-0.634686
56784280	chr12:56784280:C:T	3.94482e-14	-3.34252e-10	-1.41518	9.26858e-05	-3.34252e-10	-1.4168
56784285	chr12:56784285:C:G	2.00123e-14	-2.09382	-4.01236e-10	5.36602e-05	-1.96334	-4.01236e-10
56784308	chr12:56784308:TG:T	1.99835e-14	-2.09526	-4.01236e-10	9.15441e-05	-1.42919	-4.01236e-10
56784545	chr12:56784545:T:C	3.44977e-09	10.6809	-0.717297	0.000190751	-0.102906	-0.592139
56785755	chr12:56785755:A:AC	0.000476621	23.2158	-1.41601	8.15261e-05	-0.138043	-1.40705
56786155	chr12:56786155:T:C	1.99682e-14	-2.09602	-4.01236e-10	5.88748e-05	-1.8706	-4.01236e-10
56786692	chr12:56786692:A:T	1.06036e-13	-3.34252e-10	-0.426393	0.000447084	-3.34252e-10	0.156732
56786972	chr12:56786972:T:C	4.3484e-13	1.52718	-0.54237	4.3054e-05	-1.79495	-0.388606
56787071	chr12:56787071:C:T	4.57924e-09	10.9205	-0.673599	0.00022304	0.00385089	-0.542513
56789044	chr12:56789044:C:T	2.54138e-13	0.973035	-0.525323	3.67666e-05	-1.97908	-0.362346
56789697	chr12:56789697:C:A	5.8004e-14	-3.34252e-10	-1.02966	0.000197562	-3.34252e-10	-0.65996
56789842	chr12:56789842:G:A	5.13711e-13	1.52091	-0.369415	5.1954e-05	-1.79426	-0.201396
56789961	chr12:56789961:C:T	5.17397e-13	1.66244	-0.503792	4.66426e-05	-1.75642	-0.347074
56790128	chr12:56790128:G:A	9.67918e-14	-3.34252e-10	-0.517605	0.000218438	-3.34252e-10	-0.559511
56790221	chr12:56790221:C:T	2.97053e-09	10.5461	-0.732054	0.000179957	-0.142459	-0.610836
56790245	chr12:56790245:C:A	3.30081e-09	10.5376	-0.6181	0.00020241	-0.153486	-0.482232
56790345	chr12:56790345:C:G	4.01759e-14	-3.34252e-10	-1.3969	9.61705e-05	-3.34252e-10	-1.37989
56790407	chr12:56790407:A:G	0.000377822	22.9812	-1.4137	7.60702e-05	-0.213811	-1.40055
56790421	chr12:56790421:C:T	2.10823e-14	-2.04173	-4.01236e-10	5.44238e-05	-1.94921	-4.01236e-10
56790632	chr12:56790632:G:A	3.65259e-09	10.6354	-0.614587	0.000211136	-0.115042	-0.47847
56790641	chr12:56790641:C:T	4.03532e-09	10.731	-0.610572	0.000220291	-0.0769423	-0.474121
56790767	chr12:56790767:T:C	1.91559e-13	1.33284	-1.16782	2.00555e-05	-1.82432	-1.12319
56791119	chr12:56791119:G:A	3.77145e-09	10.6974	-0.64457	0.0001726	-0.297381	-0.497655
56791195	chr12:56791195:G:A	7.12262e-14	-3.34252e-10	-0.824307	0.000262782	-3.34252e-10	-0.374687
56791766	chr12:56791766:GGA:G	3.98351e-14	-3.34252e-10	-1.40542	9.37039e-05	-3.34252e-10	-1.40587
56792099	chr12:56792099:G:A	8.3889e-15	-2.04202	-0.921241	3.07609e-05	-1.53454	-0.985229
56792184	chr12:56792184:T:C	1.88342e-09	9.99879	-0.640356	0.00016897	-0.309663	-0.506628
56792521	chr12:56792521:G:A	4.01215e-14	-3.34252e-10	-1.39826	9.56395e-05	-3.34252e-10	-1.38543
56792666	chr12:56792666:C:T	3.94702e-14	-3.34252e-10	-1.41462	9.28685e-05	-3.34252e-10	-1.41483
56792975	chr12:56792975:T:C	1.25998e-13	-3.34252e-10	-0.2539	0.000351492	-3.34252e-10	-0.0838247
56793851	chr12:56793851:A:T	2.89459e-09	10.4396	-0.651459	0.000187645	-0.193087	-0.518374
56794871	chr12:56794871:T:G	3.96126e-14	-3.34252e-10	-1.41102	9.31923e-05	-3.34252e-10	-1.41135
56795037	chr12:56795037:C:T	3.74631e-09	10.7312	-0.685053	0.000203977	-0.0731363	-0.55487
56795271	chr12:56795271:C:T	4.48776e-13	1.54753	-0.531174	4.39097e-05	-1.79044	-0.37344
56795659	chr12:56795659:T:C	2.54049e-13	-3.34252e-10	0.44736	0.000677333	-3.34252e-10	0.57215
56795699	chr12:56795699:T:C	3.03969e-09	10.542	-0.704878	0.000184972	-0.147326	-0.578484
56795885	chr12:56795885:C:G	3.98177e-14	-3.34252e-10	-1.40586	9.49557e-05	-3.34252e-10	-1.3926
56795973	chr12:56795973:A:G	0.000389275	23.0129	-1.41554	7.6832e-05	-0.199501	-1.40489
56795981	chr12:56795981:T:C	3.61258e-09	10.5694	-0.559624	0.000219012	-0.13785	-0.419034
56796506	chr12:56796506:A:G	3.82468e-09	10.6246	-0.557745	0.000224251	-0.116196	-0.417051
56796759	chr12:56796759:G:A	4.37279e-09	10.7854	-0.584701	0.000246299	0.00783822	-0.447304
56797254	chr12:56797254:G:T	3.95991e-14	-3.34252e-10	-1.41136	9.30832e-05	-3.34252e-10	-1.41252
56797866	chr12:56797866:C:T	1.55648e-13	1.37454	-1.41711	1.90517e-05	-1.59731	-1.40155
56798008	chr12:56798008:C:T	4.05534e-09	10.5951	-0.469704	0.000243533	-0.128565	-0.322196
56798079	chr12:56798079:G:A	1.40399e-09	10.3829	-1.31829	9.04996e-05	-0.139654	-1.30101
56798286	chr12:56798286:A:C	5.83493e-12	4.66139	-1.07994	3.63028e-05	-1.48209	-0.872029
56798326	chr12:56798326:G:A	4.95231e-14	-3.34252e-10	-1.18773	0.000123017	-3.34252e-10	-1.13369
56798777	chr12:56798777:C:T	3.64791e-09	10.6048	-0.585306	0.000216028	-0.123816	-0.446788
56799064	chr12:56799064:C:A	3.94166e-14	-3.34252e-10	-1.41598	9.30144e-05	-3.34252e-10	-1.41326
56799227	chr12:56799227:G:A	4.03444e-09	10.7147	-0.594473	0.000223326	-0.0806731	-0.456709
56799229	chr12:56799229:A:T	3.74166e-09	10.6434	-0.598545	0.000216215	-0.108612	-0.461126
56799255	chr12:56799255:A:G	4.09708e-09	10.7035	-0.567888	0.000228906	-0.0846581	-0.428045
56799365	chr12:56799365:C:A	8.36761e-14	-3.34252e-10	-0.663213	0.000325394	-3.34252e-10	-0.160977
56800015	chr12:56800015:G:A	3.42554e-09	10.4983	-0.541656	0.000216918	-0.166705	-0.399787
56800286	chr12:56800286:G:A	3.51175e-09	10.5462	-0.564752	0.000215837	-0.146869	-0.42462
56800558	chr12:56800558:T:C	3.98447e-14	-1.40518	-4.01236e-10	5.1307e-05	-2.00819	-4.01236e-10
56801135	chr12:56801135:C:T	4.08829e-14	-3.34252e-10	-1.37946	9.49246e-05	-3.34252e-10	-1.39293
56801213	chr12:56801213:C:T	3.95832e-14	-3.34252e-10	-1.41176	9.3125e-05	-3.34252e-10	-1.41207
56801517	chr12:56801517:T:A	2.69374e-13	-3.34252e-10	0.505935	0.000719365	-3.34252e-10	0.632356
56801595	chr12:56801595:A:G	1.64887e-09	10.5969	-1.37151	9.31288e-05	-0.0526952	-1.35933
56801861	chr12:56801861:T:C	4.49316e-13	1.56698	-0.549418	4.32613e-05	-1.78573	-0.39302
56802039	chr12:56802039:A:G	3.95969e-14	-3.34252e-10	-1.41142	9.31569e-05	-3.34252e-10	-1.41173
56802170	chr12:56802170:C:T	3.96624e-14	-3.34252e-10	-1.40976	9.33071e-05	-3.34252e-10	-1.41012
56802174	chr12:56802174:G:C	9.60882e-14	-3.34252e-10	-0.524901	0.000206208	-3.34252e-10	-0.617127
56802199	chr12:56802199:C:G	2.69046e-09	10.3958	-0.680717	0.000179119	-0.209044	-0.548916
56802286	chr12:56802286:G:A	4.64737e-14	-3.34252e-10	-1.25128	0.000113221	-3.34252e-10	-1.21667
56802431	chr12:56802431:A:G	6.03572e-14	-3.34252e-10	-0.989887	0.000135869	-3.34252e-10	-1.03432
56803367	chr12:56803367:T:C	4.16931e-12	4.65593	-1.41059	1.96059e-05	-1.56605	-1.40414
56803575	chr12:56803575:C:T	2.49018e-13	0.42736	-4.01236e-10	6.5354e-05	-1.76619	-4.01236e-10
56803690	chr12:56803690:G:A	8.43805e-14	-3.34252e-10	-0.654831	0.000329298	-3.34252e-10	-0.149051
56803769	chr12:56803769:T:TG	1.26554e-13	-3.34252e-10	-0.249496	0.00035337	-3.34252e-10	-0.0784961
56803928	chr12:56803928:G:T	3.27703e-13	-3.34252e-10	0.701942	0.000881299	-3.34252e-10	0.835384
56804042	chr12:56804042:A:G	3.95393e-14	-3.34252e-10	-1.41287	9.28001e-05	-3.34252e-10	-1.41557
56805017	chr12:56805017:C:T	9.70146e-14	-3.34252e-10	-0.515306	0.000208145	-3.34252e-10	-0.607777
56805073	chr12:56805073:T:C	0.000752539	22.9934	-0.736882	0.000622874	1.17224	-0.683909
56805721	chr12:56805721:A:G	1.96849e-09	10.2394	-0.836794	0.000141406	-0.267426	-0.726955
56806451	chr12:56806451:G:A	2.54913e-14	-1.85183	-4.01236e-10	4.67056e-05	-2.10215	-4.01236e-10
56806482	chr12:56806482:G:A	5.39624e-12	-3.34252e-10	3.50329	0.162546	-3.34252e-10	6.0527
56806546	chr12:56806546:C:T	4.13247e-14	-3.34252e-10	-1.36871	9.64682e-05	-3.34252e-10	-1.3768
56807331	chr12:56807331:A:C	6.22455e-13	1.3435	-4.01236e-10	0.000164762	-0.841513	-4.01236e-10
56808042	chr12:56808042:C:T	2.97483e-14	-1.6974	-4.01236e-10	5.09206e-05	-2.01575	-4.01236e-10
56808308	chr12:56808308:C:T	3.59283e-14	-1.50864	-4.01236e-10	4.7138e-05	-2.09293	-4.01236e-10
56808324	chr12:56808324:T:G	1.81045e-13	0.108577	-4.01236e-10	0.000106684	-1.27614	-4.01236e-10
56808329	chr12:56808329:G:C	1.48032e-09	9.92609	-0.808491	0.000130935	-0.381843	-0.689468
56808940	chr12:56808940:C:T	0.000471497	23.1684	-1.37942	8.61049e-05	-0.141586	-1.34886
56809039	chr12:56809039:A:G	4.05072e-14	-3.34252e-10	-1.38869	9.52652e-05	-3.34252e-10	-1.38935
56809239	chr12:56809239:G:A	4.07565e-14	-2.04422	0.661668	8.77158e-05	-2.0971	0.625193
56809369	chr12:56809369:C:T	1.79538e-09	10.0601	-0.749537	0.000146367	-0.333975	-0.625924
56809521	chr12:56809521:C:T	2.66663e-09	10.4302	-0.724075	0.000173397	-0.187449	-0.602979
56809905	chr12:56809905:A:G	9.87406e-14	-3.34252e-10	-0.497671	0.000393777	-3.34252e-10	0.0297706
56810376	chr12:56810376:G:T	2.08726e-09	10.1942	-0.732959	0.000156651	-0.284085	-0.60791
56810436	chr12:56810436:A:G	7.69468e-14	0.6398	-1.38685	1.49368e-05	-1.88515	-1.35704
56810766	chr12:56810766:C:T	2.82173e-14	-1.75023	-4.01236e-10	0.000186287	-0.718725	-4.01236e-10
56810767	chr12:56810767:G:A	2.03504e-14	-1.61803	-0.459038	5.19574e-05	-2.08784	0.0922544
56811044	chr12:56811044:C:T	4.0346e-14	-3.34252e-10	-1.39268	9.48857e-05	-3.34252e-10	-1.39334
56811089	chr12:56811089:C:T	1.19777e-13	1.11052	-1.41505	1.78984e-05	-1.66858	-1.39273
56811595	chr12:56811595:C:T	4.03354e-14	-3.34252e-10	-1.39294	9.48614e-05	-3.34252e-10	-1.3936
56811743	chr12:56811743:G:C	0.000179507	21.8389	-1.01555	9.8776e-05	-0.153806	-1.19935
56811899	chr12:56811899:G:A	9.5236e-14	-3.34252e-10	-0.533809	0.00037631	-3.34252e-10	-0.0155997
56812583	chr12:56812583:C:T	4.06314e-14	-3.34252e-10	-1.38563	9.5558e-05	-3.34252e-10	-1.38628
56812697	chr12:56812697:G:A	9.0115e-14	-3.34252e-10	-0.58908	0.000358741	-3.34252e-10	-0.0634123
56812900	chr12:56812900:C:T	1.62367e-09	10.5621	-1.35206	9.37544e-05	-0.0674261	-1.33791
56813212	chr12:56813212:A:T	0.000335052	22.4604	-1.01302	0.000100602	-0.137028	-1.19781
56813381	chr12:56813381:G:A	1.57782e-13	-3.34252e-10	-0.0289523	0.00038512	-3.34252e-10	0.00754186
56813403	chr12:56813403:G:A	1.11607e-13	-3.34252e-10	-0.375182	0.000478198	-3.34252e-10	0.224012
56813646	chr12:56813646:A:G	1.74595e-09	10.6821	-1.39946	7.81054e-05	-0.241325	-1.34663
56814461	chr12:56814461:G:A	3.08443e-09	10.554	-0.702299	0.00018644	-0.138071	-0.57983
56814836	chr12:56814836:A:T	4.05232e-14	-3.34252e-10	-1.38829	9.4556e-05	-3.34252e-10	-1.39682
56815131	chr12:56815131:T:C	8.80817e-14	-3.34252e-10	-0.611903	0.000195833	-3.34252e-10	-0.66875
56815423	chr12:56815423:C:T	4.81577e-14	-3.34252e-10	-1.21569	0.00011004	-3.34252e-10	-1.24517
56815681	chr12:56815681:C:T	3.10567e-09	10.5703	-0.711778	0.00018548	-0.133006	-0.590062
56816082	chr12:56816082:C:T	4.2205e-14	-3.34252e-10	-1.34763	9.7849e-05	-3.34252e-10	-1.36259
56816798	chr12:56816798:C:T	2.83131e-13	1.16743	-0.611691	3.85339e-05	-1.83145	-0.463027
56816820	chr12:56816820:A:G	3.95817e-14	-3.34252e-10	-1.4118	9.31267e-05	-3.34252e-10	-1.41205
56817467	chr12:56817467:G:A	7.09859e-14	-3.34252e-10	-0.827686	0.000154169	-3.34252e-10	-0.907962
56817474	chr12:56817474:T:C	3.97919e-14	-3.34252e-10	-1.4065	9.4287e-05	-3.34252e-10	-1.39967
56818032	chr12:56818032:C:T	3.95833e-14	-3.34252e-10	-1.41176	9.31306e-05	-3.34252e-10	-1.41201
56818365	chr12:56818365:A:G	0.000695445	22.2913	-0.11362	0.00177901	1.14978	0.388022
56818624	chr12:56818624:A:T	3.46412e-13	-3.34252e-10	0.757462	0.00272634	-3.34252e-10	1.9647
56818706	chr12:56818706:G:A	0.000190235	22.0737	-1.1923	0.000285939	0.865381	-1.15562
56819039	chr12:56819039:T:G	3.09125e-11	5.31411	-0.0653593	0.000159849	-1.28176	0.409979
56819315	chr12:56819315:G:A	1.26819e-13	-3.34252e-10	-0.247404	0.000327453	-3.34252e-10	-0.154668
56819324	chr12:56819324:G:A	1.11481e-13	-3.34252e-10	-0.376309	0.000308444	-3.34252e-10	-0.214472
56819983	chr12:56819983:C:G	1.93978e-13	1.38455	-1.20697	2.51445e-05	-1.65209	-1.06928
56820302	chr12:56820302:G:A	0.00122975	22.4789	0.26876	0.00304669	1.13524	0.940558
56820314	chr12:56820314:A:C	4.89118e-14	-3.34252e-10	-1.20015	0.000121409	-3.34252e-10	-1.14685
56820509	chr12:56820509:C:T	4.11479e-14	-3.34252e-10	-1.37299	9.54323e-05	-3.34252e-10	-1.3876
56822302	chr12:56822302:A:G	1.05383e-13	-3.34252e-10	-0.432562	0.000289833	-3.34252e-10	-0.276708
56822484	chr12:56822484:T:C	0.00138656	22.3732	0.494442	0.00310946	0.738803	1.35739
56822689	chr12:56822689:A:G	4.16042e-14	-3.34252e-10	-1.36197	0.000100036	-3.34252e-10	-1.34048
56822694	chr12:56822694:T:G	4.15983e-14	-3.34252e-10	-1.36211	0.000100134	-3.34252e-10	-1.33951
56822806	chr12:56822806:C:T	6.06596e-15	-1.93987	-1.3476	1.40645e-05	-1.92715	-1.37521
56822961	chr12:56822961:G:A	4.92742e-08	13.7542	-1.13143	7.90869e-05	-0.702631	-0.872835
56823028	chr12:56823028:C:G	5.09939e-12	3.44671	-4.01236e-10	0.000903641	0.86042	-4.01236e-10
56823082	chr12:56823082:C:T	4.96837e-14	-1.18449	-4.01236e-10	4.67568e-05	-2.10105	-4.01236e-10
56823320	chr12:56823320:G:A	1.15844e-14	-1.3349	-1.30561	2.07802e-05	-1.77293	-1.13908
56823555	chr12:56823555:A:G	8.66542e-15	-1.52632	-1.40451	1.91683e-05	-1.66485	-1.32791
56823574	chr12:56823574:A:G	7.22413e-09	11.9724	-1.26961	3.58313e-05	-1.15652	-1.21068
56824352	chr12:56824352:G:C	1.80119e-13	-3.34252e-10	0.103449	0.000533421	-3.34252e-10	0.333297
56824359	chr12:56824359:G:A	4.84372e-14	-3.34252e-10	-1.2099	0.000122557	-3.34252e-10	-1.13744
56824362	chr12:56824362:A:G	9.2711e-14	-3.34252e-10	-0.56068	0.0002047	-3.34252e-10	-0.624467
56824815	chr12:56824815:T:G	6.19207e-14	-0.964313	-4.01236e-10	5.43991e-05	-1.94967	-4.01236e-10
56825358	chr12:56825358:T:C	2.28313e-14	-1.96203	-4.01236e-10	4.69591e-05	-2.09674	-4.01236e-10
56825510	chr12:56825510:C:A	5.26404e-13	-3.34252e-10	1.1759	0.00478851	-3.34252e-10	2.52796
56825838	chr12:56825838:T:C	1.44061e-13	-0.0050286	-0.114899	5.831e-05	-2.0667	0.186458
56826034	chr12:56826034:A:G	8.9972e-13	-3.34252e-10	1.71192	0.00926065	-3.34252e-10	3.18752
56826053	chr12:56826053:A:G	5.2844e-14	-3.34252e-10	-1.12282	0.000124551	-3.34252e-10	-1.1213
56826117	chr12:56826117:A:G	5.04421e-14	-3.34252e-10	-1.16934	0.000125059	-3.34252e-10	-1.11723
56826260	chr12:56826260:T:C	1.92867e-14	-1.54356	-0.587189	7.15275e-05	-1.58513	-0.0908039
56826313	chr12:56826313:G:A	1.07549e-12	-3.34252e-10	1.89036	0.0114885	-3.34252e-10	3.40309
56826336	chr12:56826336:C:T	2.0011e-14	-1.525	-0.568879	7.19126e-05	-1.60272	-0.0678458
56826400	chr12:56826400:G:A	4.30026e-14	-1.32891	-4.01236e-10	0.000159289	-0.875295	-4.01236e-10
56826609	chr12:56826609:C:T	4.49586e-14	-0.230764	-1.05366	1.90387e-05	-2.09103	-0.908507
56826721	chr12:56826721:G:C	2.6341e-14	-1.81904	-4.01236e-10	4.85401e-05	-2.06362	-4.01236e-10
56826991	chr12:56826991:T:C	4.64476e-14	-3.34252e-10	-1.25184	0.000110845	-3.34252e-10	-1.23788
56826993	chr12:56826993:C:A	7.93189e-15	-1.60214	-1.41714	2.11946e-05	-1.47681	-1.41546
56827033	chr12:56827033:T:C	4.89328e-14	-3.34252e-10	-1.19972	0.000117024	-3.34252e-10	-1.18363
56828081	chr12:56828081:A:G	7.96535e-15	-1.98243	-1.03263	4.33582e-05	-1.0267	-1.14982
56828240	chr12:56828240:C:T	1.22459e-14	-1.98399	-0.600987	6.46216e-05	-1.01707	-0.760397
56828369	chr12:56828369:G:C	1.25267e-14	-1.97937	-0.582934	6.66062e-05	-1.00301	-0.744203
56828538	chr12:56828538:G:A	1.78393e-13	-3.34252e-10	0.0938199	0.000527938	-3.34252e-10	0.322965
56828599	chr12:56828599:C:T	9.05113e-13	-3.34252e-10	1.71789	0.00933034	-3.34252e-10	3.19501
56828613	chr12:56828613:G:C	1.14357e-13	-3.34252e-10	-0.350842	0.000289215	-3.34252e-10	-0.278844
56828683	chr12:56828683:A:G	4.23386e-14	-3.34252e-10	-1.34447	9.90554e-05	-3.34252e-10	-1.35033
56828727	chr12:56828727:T:A	2.12528e-14	-1.46382	-0.56986	6.82951e-05	-1.65311	-0.0690668
56828827	chr12:56828827:T:C	2.14976e-14	-2.02223	-4.01236e-10	5.54831e-05	-1.92993	-4.01236e-10
56828869	chr12:56828869:A:C	2.07691e-14	-1.47782	-0.578881	6.82881e-05	-1.6418	-0.080474
56829609	chr12:56829609:A:G	4.66418e-14	-3.34252e-10	-1.24767	0.000117277	-3.34252e-10	-1.18147
56829695	chr12:56829695:G:A	1.79535e-13	-3.34252e-10	0.1002	0.000531598	-3.34252e-10	0.329875
56830518	chr12:56830518:G:A	8.32754e-15	-1.55593	-1.41467	2.01352e-05	-1.52648	-1.41707
56830603	chr12:56830603:A:G	4.77917e-14	-3.34252e-10	-1.22332	0.000117805	-3.34252e-10	-1.17698
56830985	chr12:56830985:A:T	5.29975e-14	-3.34252e-10	-1.11992	0.000120875	-3.34252e-10	-1.15126
56831028	chr12:56831028:G:T	1.77425e-13	-3.34252e-10	0.0883834	0.000524876	-3.34252e-10	0.317149
56831324	chr12:56831324:G:A	1.38528e-13	-3.34252e-10	-0.159093	0.000304695	-3.34252e-10	-0.2267
56831371	chr12:56831371:A:G	2.08923e-14	-2.05079	-4.01236e-10	4.67142e-05	-2.10196	-4.01236e-10
56831666	chr12:56831666:C:T	4.14947e-14	-1.3646	-4.01236e-10	4.81755e-05	-2.07116	-4.01236e-10
56831997	chr12:56831997:C:T	1.24065e-14	-2.00073	-0.571222	6.30102e-05	-1.069	-0.733716
56832088	chr12:56832088:T:G	1.67945e-13	-3.34252e-10	0.033468	0.000494789	-3.34252e-10	0.258118
56832666	chr12:56832666:C:G	5.20093e-14	-3.34252e-10	-1.13875	0.000128251	-3.34252e-10	-1.09203
56832924	chr12:56832924:T:C	1.23717e-14	-1.97602	-0.59874	6.63878e-05	-0.9921	-0.7584
56832957	chr12:56832957:G:A	6.8383e-10	9.74319	-1.39789	0.000164311	0.550302	-1.39455
56833267	chr12:56833267:A:G	8.28425e-15	-1.97979	-0.996023	4.5067e-05	-1.01883	-1.11904
56833391	chr12:56833391:T:C	2.86982e-12	0.0286581	2.84318	0.00174278	-2.08052	3.59774
56833896	chr12:56833896:G:A	6.8141e-09	12.0174	-1.37309	3.30642e-05	-1.10643	-1.34113
56834001	chr12:56834001:C:A	5.20189e-14	-3.34252e-10	-1.13856	0.000128277	-3.34252e-10	-1.09182
56834533	chr12:56834533:A:G	1.17628e-14	-2.00664	-0.61859	5.92534e-05	-1.08795	-0.776234
56835596	chr12:56835596:A:G	3.98108e-13	0.156336	0.74022	0.000153548	-2.0455	1.1335
56835743	chr12:56835743:AG:A	8.12554e-14	-0.69257	-4.01236e-10	5.33425e-05	-1.96928	-4.01236e-10
56836566	chr12:56836566:C:T	8.62299e-13	-3.34252e-10	1.66943	0.00879705	-3.34252e-10	3.13616
56837538	chr12:56837538:T:A	1.30236e-14	-1.83868	-0.684728	0.000137328	-0.429023	-0.59462
56837713	chr12:56837713:C:T	1.18387e-09	10.2866	-1.39248	0.000211292	0.794986	-1.38776
56838101	chr12:56838101:G:A	9.65765e-13	-3.34252e-10	1.78275	0.00991691	-3.34252e-10	3.25598
56838590	chr12:56838590:A:AT	2.00763e-14	-2.09063	-4.01236e-10	4.7403e-05	-2.08733	-4.01236e-10
56839052	chr12:56839052:A:G	2.29971e-13	0.204914	0.142872	8.05696e-05	-2.03735	0.480456
56839307	chr12:56839307:G:A	5.22768e-14	-3.34252e-10	-1.13362	0.000128901	-3.34252e-10	-1.08697
56839588	chr12:56839588:G:A	2.15843e-14	-2.0182	-4.01236e-10	6.75425e-05	-1.73326	-4.01236e-10
56839794	chr12:56839794:C:A	8.93378e-13	-3.34252e-10	1.70484	0.00900641	-3.34252e-10	3.15968
56840485	chr12:56840485:G:A	2.3606e-14	-1.92867	-4.01236e-10	0.000148235	-0.947214	-4.01236e-10
56840622	chr12:56840622:A:G	3.98857e-12	4.60334	-1.40232	1.98242e-05	-1.54204	-1.41707
56840963	chr12:56840963:T:C	3.61135e-13	2.1624	-1.36331	1.26245e-05	-2.00747	-1.4029
56841120	chr12:56841120:G:A	2.07776e-13	0.246294	-4.01236e-10	0.000129076	-1.08561	-4.01236e-10
56841143	chr12:56841143:C:G	3.96116e-14	-1.41105	-4.01236e-10	0.000143151	-0.982114	-4.01236e-10
56841649	chr12:56841649:T:C	1.14797e-13	-3.34252e-10	-0.346999	0.000323055	-3.34252e-10	-0.16819
56841722	chr12:56841722:G:T	2.05466e-12	3.95033	-1.41263	1.72154e-05	-1.68616	-1.41405
56841899	chr12:56841899:A:G	8.23684e-13	-0.976823	2.60044	0.00109665	-2.08422	3.13823
56841951	chr12:56841951:A:G	2.33596e-13	-3.34252e-10	0.363426	0.000617934	-3.34252e-10	0.480369
56842027	chr12:56842027:CTT:C	6.1654e-14	-3.34252e-10	-0.968628	0.000154347	-3.34252e-10	-0.90681
56842031	chr12:56842031:G:A	1.33897e-12	3.52601	-1.41652	1.56636e-05	-1.78489	-1.40979
56842263	chr12:56842263:C:T	1.23706e-13	-3.34252e-10	-0.272262	0.00033978	-3.34252e-10	-0.117714
56842674	chr12:56842674:C:T	6.2767e-14	-3.34252e-10	-0.950737	0.000157242	-3.34252e-10	-0.888226
56843022	chr12:56843022:C:T	4.04016e-14	-3.34252e-10	-1.3913	9.45039e-05	-3.34252e-10	-1.39737
56843170	chr12:56843170:C:T	5.57839e-13	-3.34252e-10	1.2339	0.0011662	-3.34252e-10	1.11549
56843371	chr12:56843371:G:T	2.72274e-12	4.22527	-1.40605	1.88658e-05	-1.59173	-1.41693
56843487	chr12:56843487:C:T	3.97621e-14	-3.34252e-10	-1.40725	9.32373e-05	-3.34252e-10	-1.41087
56843506	chr12:56843506:G:T	4.50992e-14	-3.34252e-10	-1.2813	0.000106468	-3.34252e-10	-1.27817
56843679	chr12:56843679:C:G	1.25001e-14	-1.86071	-0.703722	2.54682e-05	-1.96704	-0.741546
56844374	chr12:56844374:A:G	1.02297e-10	5.96527	0.4802	0.0002205	-1.70178	1.15166
56844396	chr12:56844396:G:A	1.43258e-12	3.58682	-1.40976	1.58264e-05	-1.76746	-1.41688
56844562	chr12:56844562:A:G	4.47134e-14	-3.34252e-10	-1.2899	0.000106162	-3.34252e-10	-1.28104
56844935	chr12:56844935:C:A	9.84846e-14	-3.34252e-10	-0.500267	0.000257095	-3.34252e-10	-0.396567
56845081	chr12:56845081:A:G	1.50391e-12	3.62128	-1.39563	1.61819e-05	-1.74711	-1.41501
56845572	chr12:56845572:TC:T	6.19066e-14	-3.34252e-10	-0.964541	0.000155021	-3.34252e-10	-0.902452
56845799	chr12:56845799:G:A	1.13307e-13	-3.34252e-10	-0.360069	0.000309451	-3.34252e-10	-0.211212
56845911	chr12:56845911:T:C	3.9763e-14	-3.34252e-10	-1.40723	9.29944e-05	-3.34252e-10	-1.41347
56846240	chr12:56846240:CA:C	2.02649e-13	-1.18129	1.4026	0.000278971	-2.09915	1.78425
56846312	chr12:56846312:G:C	4.04091e-14	-3.34252e-10	-1.39111	9.5667e-05	-3.34252e-10	-1.38514
56846566	chr12:56846566:C:T	3.95242e-14	-3.34252e-10	-1.41325	9.2818e-05	-3.34252e-10	-1.41537
56846660	chr12:56846660:C:T	5.0898e-12	3.1955	0.249325	0.000133918	-1.53916	0.490376
56846722	chr12:56846722:T:C	4.13653e-14	-3.34252e-10	-1.36773	9.83099e-05	-3.34252e-10	-1.35789
56846925	chr12:56846925:G:A	9.18899e-11	3.33515	3.00303	0.00785255	-1.44189	4.46447
56847010	chr12:56847010:T:G	5.96707e-14	-3.34252e-10	-1.00133	0.000135451	-3.34252e-10	-1.03741
56847282	chr12:56847282:G:A	4.66291e-14	-3.34252e-10	-1.24794	0.000102073	-3.34252e-10	-1.32033
56847561	chr12:56847561:G:A	4.20292e-14	-3.34252e-10	-1.3518	9.49721e-05	-3.34252e-10	-1.39243
56848092	chr12:56848092:T:A	4.26858e-14	-3.34252e-10	-1.3363	9.68193e-05	-3.34252e-10	-1.37317
56848390	chr12:56848390:C:T	2.16842e-13	-3.34252e-10	0.289001	0.000629159	-3.34252e-10	0.498371
56848408	chr12:56848408:G:A	4.67904e-14	-3.34252e-10	-1.24449	0.000111878	-3.34252e-10	-1.2286
56849148	chr12:56849148:T:G	7.55197e-13	-3.34252e-10	1.53681	0.0020685	-3.34252e-10	1.68856
56849293	chr12:56849293:C:A	5.09724e-13	-3.34252e-10	1.1437	0.00155644	-3.34252e-10	1.40415
56849532	chr12:56849532:G:T	6.65393e-13	-3.34252e-10	1.41021	0.00204898	-3.34252e-10	1.67908
56849632	chr12:56849632:T:C	4.26795e-14	-3.34252e-10	-1.33645	9.5788e-05	-3.34252e-10	-1.38388
56849662	chr12:56849662:G:T	5.36378e-15	-2.05008	-1.36042	1.19481e-05	-2.09392	-1.37152
56850104	chr12:56850104:G:A	6.12417e-14	-0.975338	-4.01236e-10	6.04176e-05	-1.84473	-4.01236e-10
56850375	chr12:56850375:A:G	4.72116e-14	-3.34252e-10	-1.23553	0.000107715	-3.34252e-10	-1.26652
56850539	chr12:56850539:C:A	4.26003e-14	-3.34252e-10	-1.33831	9.56777e-05	-3.34252e-10	-1.38503
56850847	chr12:56850847:C:T	4.27418e-14	-3.34252e-10	-1.33499	9.6935e-05	-3.34252e-10	-1.37197
56851640	chr12:56851640:A:G	4.88094e-14	-3.34252e-10	-1.20224	0.000106508	-3.34252e-10	-1.27779
56852329	chr12:56852329:T:A	4.67761e-14	-3.34252e-10	-1.24479	0.000102969	-3.34252e-10	-1.31158
56852417	chr12:56852417:A:G	4.68356e-14	-3.34252e-10	-1.24352	0.000103071	-3.34252e-10	-1.31059
56852684	chr12:56852684:A:G	4.68356e-14	-3.34252e-10	-1.24352	0.000103071	-3.34252e-10	-1.31059
56853062	chr12:56853062:T:C	5.0715e-14	-3.34252e-10	-1.16395	0.000125735	-3.34252e-10	-1.11183
56853152	chr12:56853152:G:A	5.51264e-14	-3.34252e-10	-1.08054	0.000129355	-3.34252e-10	-1.08345
56853303	chr12:56853303:G:A	5.15749e-14	-3.34252e-10	-1.14713	0.00012437	-3.34252e-10	-1.12275
56853334	chr12:56853334:G:A	4.68356e-14	-3.34252e-10	-1.24352	0.000103071	-3.34252e-10	-1.31059
56853403	chr12:56853403:C:T	9.85171e-13	0.605602	1.19705	0.000887024	-0.734864	1.57672
56853469	chr12:56853469:G:A	4.72607e-14	-3.34252e-10	-1.23449	0.000103808	-3.34252e-10	-1.30347
56853673	chr12:56853673:T:C	4.19128e-14	-3.34252e-10	-1.35458	9.55727e-05	-3.34252e-10	-1.38613
56853785	chr12:56853785:G:A	4.60534e-14	-3.34252e-10	-1.26037	0.00010173	-3.34252e-10	-1.32369
56854018	chr12:56854018:T:C	4.38424e-14	-3.34252e-10	-1.30957	0.000101677	-3.34252e-10	-1.32421
56854029	chr12:56854029:G:A	4.68356e-14	-3.34252e-10	-1.24352	0.000103071	-3.34252e-10	-1.31059
56854447	chr12:56854447:CA:C	5.44403e-15	-2.06985	-1.32579	1.24158e-05	-2.08696	-1.34009
56855115	chr12:56855115:T:C	4.81105e-14	-3.34252e-10	-1.21667	0.000105262	-3.34252e-10	-1.28956
56855150	chr12:56855150:A:T	4.08331e-14	-3.34252e-10	-1.38067	9.78938e-05	-3.34252e-10	-1.36213
56855185	chr12:56855185:C:T	2.1566e-13	-3.34252e-10	0.283535	0.000544786	-3.34252e-10	0.35438
56855465	chr12:56855465:C:T	4.38266e-14	-3.34252e-10	-1.30993	0.000101635	-3.34252e-10	-1.32462
56855518	chr12:56855518:T:A	4.66035e-14	-3.34252e-10	-1.24849	0.000102679	-3.34252e-10	-1.31441
56855816	chr12:56855816:G:A	9.13661e-13	0.526457	1.20084	0.000842168	-0.791787	1.58175
56856216	chr12:56856216:G:T	4.19744e-14	-3.34252e-10	-1.35311	9.89748e-05	-3.34252e-10	-1.35115
56856325	chr12:56856325:C:T	4.25382e-14	-3.34252e-10	-1.33977	9.65874e-05	-3.34252e-10	-1.37557
56856397	chr12:56856397:C:T	4.16211e-14	-3.34252e-10	-1.36156	9.64797e-05	-3.34252e-10	-1.37668
56856429	chr12:56856429:C:T	4.9991e-14	-3.34252e-10	-1.17832	0.000122635	-3.34252e-10	-1.1368
56857009	chr12:56857009:G:C	5.39161e-15	-2.04929	-1.35603	1.19639e-05	-2.09661	-1.36752
56857051	chr12:56857051:C:T	5.33341e-15	-2.05725	-1.35893	1.19681e-05	-2.09368	-1.37009
56857519	chr12:56857519:T:G	3.9655e-14	-3.34252e-10	-1.40995	9.26999e-05	-3.34252e-10	-1.41665
56857712	chr12:56857712:C:T	4.58288e-14	-3.34252e-10	-1.26525	0.000109566	-3.34252e-10	-1.24949
56857793	chr12:56857793:T:C	4.54921e-14	-3.34252e-10	-1.27263	0.000102092	-3.34252e-10	-1.32013
56857923	chr12:56857923:T:A	5.34529e-14	-3.34252e-10	-1.11137	0.000134481	-3.34252e-10	-1.04459
56858078	chr12:56858078:T:G	5.43168e-14	-3.34252e-10	-1.09533	0.000123741	-3.34252e-10	-1.12782
56858288	chr12:56858288:G:A	4.19643e-14	-3.34252e-10	-1.35335	0.000101686	-3.34252e-10	-1.32412
56858748	chr12:56858748:G:A	8.46769e-13	0.511771	1.13949	0.000779472	-0.803049	1.51565
56858833	chr12:56858833:A:T	5.19138e-14	-3.34252e-10	-1.14058	0.0001273	-3.34252e-10	-1.09947
56859171	chr12:56859171:G:A	4.73886e-14	-3.34252e-10	-1.23179	0.000104056	-3.34252e-10	-1.30108
56859276	chr12:56859276:C:T	4.38618e-14	-3.34252e-10	-1.30912	0.000101711	-3.34252e-10	-1.32388
56859783	chr12:56859783:T:G	4.00225e-14	-3.34252e-10	-1.40073	9.38121e-05	-3.34252e-10	-1.40472
56859972	chr12:56859972:T:C	2.55062e-14	-1.85124	-4.01236e-10	4.78225e-05	-2.07852	-4.01236e-10
56860973	chr12:56860973:T:C	4.48829e-13	-3.34252e-10	1.01647	0.00136064	-3.34252e-10	1.2697
56860984	chr12:56860984:T:G	4.54872e-14	-3.34252e-10	-1.27274	0.000100757	-3.34252e-10	-1.3333
56861115	chr12:56861115:C:T	5.34338e-14	-1.11172	-4.01236e-10	6.23028e-05	-1.81401	-4.01236e-10
56861117	chr12:56861117:C:T	2.33203e-13	-3.34252e-10	0.361743	0.000590297	-3.34252e-10	0.434613
56861299	chr12:56861299:T:C	2.1353e-13	-3.34252e-10	0.27361	0.000538777	-3.34252e-10	0.343288
56861411	chr12:56861411:T:C	9.27232e-15	-1.50611	-1.35702	2.00268e-05	-1.56416	-1.38478
56862158	chr12:56862158:CACACACACACACAT:C	8.38975e-14	-3.34252e-10	-0.660572	0.000208518	-3.34252e-10	-0.605987
56862291	chr12:56862291:G:A	1.16007e-14	-1.91726	-0.721843	2.1741e-05	-2.09882	-0.767997
56862429	chr12:56862429:T:C	4.54105e-14	-3.34252e-10	-1.27442	0.000100629	-3.34252e-10	-1.33457
56862486	chr12:56862486:C:A	4.3917e-14	-3.34252e-10	-1.30786	0.000101829	-3.34252e-10	-1.32272
56862596	chr12:56862596:T:A	1.24572e-14	-1.7187	-0.849175	4.78615e-05	-1.29595	-0.781755
56862615	chr12:56862615:T:A	5.39057e-14	-1.72555	0.622616	0.000312948	-1.19617	0.996197
56862882	chr12:56862882:G:T	4.48301e-13	-3.34252e-10	1.0153	0.00135892	-3.34252e-10	1.26843
56863460	chr12:56863460:G:A	5.82268e-14	-0.980498	-0.0453239	4.0443e-05	-2.05226	-0.193855
56863736	chr12:56863736:T:C	5.42724e-14	-3.34252e-10	-1.09615	0.000143224	-3.34252e-10	-0.981604
56863944	chr12:56863944:G:A	5.87483e-13	-3.34252e-10	1.28568	0.00159646	-3.34252e-10	1.42953
56864231	chr12:56864231:C:T	7.14522e-14	-0.421017	-0.400122	4.81089e-05	-1.66822	-0.404328
56864758	chr12:56864758:A:G	4.19336e-14	-3.34252e-10	-1.35408	9.56111e-05	-3.34252e-10	-1.38572
56864879	chr12:56864879:A:G	4.54612e-14	-3.34252e-10	-1.27331	0.000100713	-3.34252e-10	-1.33374
56864892	chr12:56864892:C:T	5.42724e-14	-3.34252e-10	-1.09615	0.000143224	-3.34252e-10	-0.981604
56864920	chr12:56864920:T:C	7.96408e-14	-3.34252e-10	-0.712641	0.000178387	-3.34252e-10	-0.762055
56865233	chr12:56865233:A:G	4.53983e-14	-3.34252e-10	-1.27469	0.000100609	-3.34252e-10	-1.33477
56865378	chr12:56865378:C:T	5.59555e-15	-2.04862	-1.31957	1.23861e-05	-2.09616	-1.33327
56865421	chr12:56865421:A:G	8.98827e-15	-1.49386	-1.40039	1.96946e-05	-1.5521	-1.41357
56865901	chr12:56865901:T:G	4.39145e-14	-3.34252e-10	-1.30792	0.000101823	-3.34252e-10	-1.32277
56866019	chr12:56866019:A:G	9.48497e-14	-3.34252e-10	-0.537874	0.000215458	-3.34252e-10	-0.573248
56866059	chr12:56866059:C:A	4.53948e-14	-3.34252e-10	-1.27477	0.000100602	-3.34252e-10	-1.33484
56866287	chr12:56866287:G:A	4.55267e-14	-3.34252e-10	-1.27187	0.000100825	-3.34252e-10	-1.33263
56866314	chr12:56866314:C:G	2.12399e-13	-3.34252e-10	0.268298	0.0005366	-3.34252e-10	0.339241
56866359	chr12:56866359:A:T	3.96235e-14	-3.34252e-10	-1.41075	9.37432e-05	-3.34252e-10	-1.40545
56866443	chr12:56866443:G:T	4.3917e-14	-3.34252e-10	-1.30786	0.000101829	-3.34252e-10	-1.32272
56866616	chr12:56866616:C:T	5.3224e-14	-3.34252e-10	-1.11566	0.000133919	-3.34252e-10	-1.04878
56866670	chr12:56866670:A:G	2.41887e-14	-1.85647	-0.0478125	4.75793e-05	-2.04501	-0.038608
56866685	chr12:56866685:G:A	5.21154e-14	-3.34252e-10	-1.13671	0.000115297	-3.34252e-10	-1.1985
56866703	chr12:56866703:T:C	4.20709e-14	-3.34252e-10	-1.35081	9.78857e-05	-3.34252e-10	-1.36221
56867011	chr12:56867011:G:A	4.50729e-14	-3.34252e-10	-1.28189	0.000100061	-3.34252e-10	-1.34023
56867817	chr12:56867817:A:G	4.48542e-14	-3.34252e-10	-1.28675	9.96901e-05	-3.34252e-10	-1.34395
56868174	chr12:56868174:G:A	5.33273e-14	-1.7806	0.666882	0.000301478	-1.28182	1.04451
56868328	chr12:56868328:C:A	4.55439e-14	-3.34252e-10	-1.27149	0.000100853	-3.34252e-10	-1.33235
56868612	chr12:56868612:T:A	3.97159e-14	-3.34252e-10	-1.40842	9.26943e-05	-3.34252e-10	-1.41671
56868835	chr12:56868835:A:G	2.62485e-13	-3.34252e-10	0.480025	0.000697566	-3.34252e-10	0.601584
56868957	chr12:56868957:G:A	2.98098e-14	-1.69533	-4.01236e-10	6.27899e-05	-1.80622	-4.01236e-10
56869833	chr12:56869833:C:T	9.40662e-14	-0.949361	0.403192	6.60999e-05	-2.07433	0.319488
56869959	chr12:56869959:G:A	4.90647e-14	-3.34252e-10	-1.19703	0.000120185	-3.34252e-10	-1.15698
56869972	chr12:56869972:T:C	2.13097e-13	-3.34252e-10	0.271578	0.000538411	-3.34252e-10	0.342608
56869979	chr12:56869979:C:T	2.38244e-14	-1.91946	-4.01236e-10	4.9599e-05	-2.04204	-4.01236e-10
56870268	chr12:56870268:AAT:A	4.56543e-14	-3.34252e-10	-1.26907	0.000101046	-3.34252e-10	-1.33044
56870343	chr12:56870343:G:A	2.00204e-14	-2.09342	-4.01236e-10	5.52641e-05	-1.93389	-4.01236e-10
56870642	chr12:56870642:G:A	4.61139e-14	-0.784802	-0.474251	2.93075e-05	-2.09656	-0.471609
56871076	chr12:56871076:T:C	4.40359e-14	-3.34252e-10	-1.30516	9.84201e-05	-3.34252e-10	-1.35677
56871351	chr12:56871351:A:G	2.50503e-13	-3.34252e-10	0.433305	0.000685233	-3.34252e-10	0.583746
56871368	chr12:56871368:G:A	2.61184e-13	-3.34252e-10	0.475056	0.000694045	-3.34252e-10	0.596523
56871591	chr12:56871591:G:A	6.79438e-15	-2.06972	-1.10435	1.54967e-05	-2.08419	-1.1212
56871867	chr12:56871867:G:A	4.48797e-14	-3.34252e-10	-1.28618	9.97968e-05	-3.34252e-10	-1.34288
56872077	chr12:56872077:G:A	3.939e-14	-3.34252e-10	-1.41666	9.35536e-05	-3.34252e-10	-1.40748
56872137	chr12:56872137:A:G	2.31754e-14	-1.63017	-0.316912	3.48459e-05	-2.02342	-0.371662
56872168	chr12:56872168:C:T	9.7396e-15	-1.89161	-0.922359	3.23576e-05	-1.62503	-0.844138
56872193	chr12:56872193:T:C	4.35443e-14	-3.34252e-10	-1.31639	0.000101061	-3.34252e-10	-1.33029
56872529	chr12:56872529:C:T	4.95956e-14	-1.23658	0.0503134	5.93392e-05	-1.85919	-0.00355565
56872935	chr12:56872935:T:C	3.416e-13	-3.34252e-10	0.743474	0.00195669	-3.34252e-10	1.633
56873384	chr12:56873384:T:C	4.21345e-14	-3.34252e-10	-1.3493	9.93419e-05	-3.34252e-10	-1.34745
56873432	chr12:56873432:C:T	3.5633e-14	-1.85993	0.343034	0.000187524	-1.40841	0.696306
56873666	chr12:56873666:T:C	3.40409e-13	-3.34252e-10	0.739982	0.00194856	-3.34252e-10	1.62883
56874477	chr12:56874477:C:T	1.29099e-14	-1.77765	-0.754522	2.53682e-05	-2.09609	-0.616427
56874540	chr12:56874540:T:G	4.55045e-14	-3.34252e-10	-1.27236	0.000105013	-3.34252e-10	-1.29193
56874566	chr12:56874566:A:T	4.35487e-14	-3.34252e-10	-1.31629	0.000105982	-3.34252e-10	-1.28274
56874907	chr12:56874907:A:G	3.04896e-13	-3.34252e-10	0.629803	0.001709	-3.34252e-10	1.49765
56875039	chr12:56875039:G:C	8.91727e-15	-1.84365	-1.05853	1.80596e-05	-2.10201	-0.950332
56875180	chr12:56875180:G:A	4.34907e-14	-3.34252e-10	-1.31762	0.000105818	-3.34252e-10	-1.28429
56875480	chr12:56875480:T:A	6.61978e-14	-0.119699	-0.777822	2.7973e-05	-1.87747	-0.737301
56875653	chr12:56875653:G:A	4.12023e-14	-3.34252e-10	-1.37167	9.57812e-05	-3.34252e-10	-1.38395
56875849	chr12:56875849:C:T	1.06483e-13	-3.34252e-10	-0.422179	0.000291474	-3.34252e-10	-0.271064
56876181	chr12:56876181:C:A	4.47809e-14	-3.34252e-10	-1.28839	9.95055e-05	-3.34252e-10	-1.3458
56876745	chr12:56876745:T:C	3.74423e-14	-1.46737	-4.01236e-10	8.19497e-05	-1.53991	-4.01236e-10
56876761	chr12:56876761:G:A	4.51543e-14	-3.34252e-10	-1.28008	0.000106749	-3.34252e-10	-1.27553
56877555	chr12:56877555:C:T	3.9619e-14	-3.34252e-10	-1.41086	9.2954e-05	-3.34252e-10	-1.41391
56877562	chr12:56877562:A:G	1.46129e-13	-3.34252e-10	-0.105675	0.000367245	-3.34252e-10	-0.039984
56877712	chr12:56877712:A:G	2.27803e-13	-3.34252e-10	0.338314	0.000601379	-3.34252e-10	0.453213
56878068	chr12:56878068:A:G	1.51245e-13	-3.34252e-10	-0.0712661	0.000377766	-3.34252e-10	-0.0117383
56878310	chr12:56878310:C:G	9.98384e-15	-2.03368	-0.755521	3.58123e-05	-1.74991	-0.617808
56878398	chr12:56878398:C:T	4.42236e-14	-3.34252e-10	-1.30091	0.000104532	-3.34252e-10	-1.29652
56878888	chr12:56878888:C:T	5.72968e-15	-2.1021	-1.24241	3.81294e-05	-0.976655	-1.32837
56878997	chr12:56878997:C:T	2.15841e-13	-3.34252e-10	0.284373	0.000638319	-3.34252e-10	0.512825
56878998	chr12:56878998:G:A	5.70117e-15	-2.10202	-1.24747	3.64283e-05	-1.01873	-1.33193
56879081	chr12:56879081:C:T	7.69557e-15	-2.0137	-1.03582	2.76806e-05	-1.70053	-0.924748
56879227	chr12:56879227:C:T	7.85734e-15	-1.63623	-1.39249	1.28817e-05	-1.99412	-1.39609
56879265	chr12:56879265:G:A	1.78225e-13	-3.34252e-10	0.0928813	0.000509459	-3.34252e-10	0.287335
56879505	chr12:56879505:G:A	3.68625e-14	-1.33045	-0.152521	4.15465e-05	-2.07663	-0.142569
56879547	chr12:56879547:A:G	5.69305e-15	-2.07719	-1.27373	5.22384e-05	-0.640054	-1.35014
56879587	chr12:56879587:G:A	1.30835e-13	-3.34252e-10	-0.216228	0.00036338	-3.34252e-10	-0.0505629
56879697	chr12:56879697:C:T	5.09303e-13	-1.45314	2.59602	0.0059042	-0.89798	3.63539
56879902	chr12:56879902:A:G	7.49473e-15	-2.00107	-1.0749	2.71375e-05	-1.67585	-0.969243
56879915	chr12:56879915:AC:A	5.93129e-14	-3.34252e-10	-1.00734	0.000143756	-3.34252e-10	-0.977899
56880087	chr12:56880087:T:C	5.724e-15	-2.10134	-1.24416	3.9749e-05	-0.933816	-1.32961
56880300	chr12:56880300:T:A	5.71532e-15	-2.10205	-1.24497	3.82397e-05	-0.971959	-1.33018
56880750	chr12:56880750:G:A	4.01731e-14	-3.34252e-10	-1.39697	9.30148e-05	-3.34252e-10	-1.41325
56880864	chr12:56880864:A:G	3.8555e-14	-1.65009	0.212013	0.000214837	-1.14138	0.565251
56881041	chr12:56881041:G:A	5.72463e-15	-2.10162	-1.24377	3.93681e-05	-0.94371	-1.32935
56881215	chr12:56881215:C:T	1.01549e-13	-3.34252e-10	-0.469627	0.000248383	-3.34252e-10	-0.431039
56881501	chr12:56881501:T:A	4.43607e-14	-3.34252e-10	-1.29781	0.000101797	-3.34252e-10	-1.32303
56881744	chr12:56881744:C:A	4.12238e-13	-1.50292	2.43435	0.00458613	-0.968847	3.45363
56882307	chr12:56882307:G:A	1.0898e-13	-3.34252e-10	-0.399	0.000284963	-3.34252e-10	-0.293655
56882499	chr12:56882499:T:C	5.77908e-15	-2.10149	-1.23443	3.98509e-05	-0.938095	-1.32277
56882506	chr12:56882506:A:T	5.77749e-15	-2.10175	-1.23445	3.93742e-05	-0.950117	-1.32278
56882563	chr12:56882563:A:C	4.4576e-14	-3.34252e-10	-1.29297	0.000109349	-3.34252e-10	-1.25147
56882605	chr12:56882605:C:T	4.00909e-14	-3.34252e-10	-1.39902	9.38606e-05	-3.34252e-10	-1.4042
56883024	chr12:56883024:G:T	4.45549e-13	-1.47939	2.48853	0.00503725	-0.935895	3.5145
56883518	chr12:56883518:A:G	3.72705e-14	-1.40443	-0.0675313	4.44164e-05	-2.08885	-0.0635515
56883875	chr12:56883875:A:T	5.5602e-15	-2.1011	-1.27344	3.93373e-05	-0.923879	-1.34996
56883953	chr12:56883953:CAGA:C	1.87808e-13	-3.34252e-10	0.145254	0.000457073	-3.34252e-10	0.17883
56884055	chr12:56884055:A:G	4.63769e-13	-1.46055	2.50977	0.00528808	-0.91155	3.53875
56884153	chr12:56884153:C:T	2.36921e-13	-3.34252e-10	0.377558	0.000687695	-3.34252e-10	0.587333
56884292	chr12:56884292:C:A	3.47239e-14	-1.4473	-0.09544	4.29538e-05	-2.09439	-0.0915031
56884634	chr12:56884634:A:G	5.72975e-15	-2.10084	-1.24365	4.04989e-05	-0.915472	-1.32927
56884858	chr12:56884858:G:A	1.72319e-14	-2.02571	-0.217697	5.35692e-05	-1.62182	-0.343215
56884941	chr12:56884941:C:T	1.28586e-13	-3.34252e-10	-0.23357	0.000316112	-3.34252e-10	-0.189915
56885552	chr12:56885552:T:G	1.66837e-14	-2.0342	-0.241536	5.35542e-05	-1.59938	-0.365938
56885588	chr12:56885588:A:T	3.53951e-14	-1.44307	-0.0805259	4.36183e-05	-2.09386	-0.0766794
56885817	chr12:56885817:T:C	4.36319e-14	-1.60946	0.295084	0.000241171	-1.09654	0.636028
56885972	chr12:56885972:A:G	5.79715e-15	-2.09955	-1.23325	4.21311e-05	-0.883544	-1.32168
56886027	chr12:56886027:G:A	7.87878e-15	-1.98859	-1.03741	2.91089e-05	-1.6484	-0.926569
56886172	chr12:56886172:G:T	4.76135e-13	-1.46464	2.54018	0.00545569	-0.914143	3.57255
56886189	chr12:56886189:G:T	4.93444e-15	-2.10157	-1.39236	3.72248e-05	-1.00867	-1.32037
56886204	chr12:56886204:G:T	3.96558e-14	-3.34252e-10	-1.40993	9.27092e-05	-3.34252e-10	-1.41655
56886490	chr12:56886490:T:C	5.26031e-14	-3.34252e-10	-1.12739	0.000135683	-3.34252e-10	-1.03569
56886590	chr12:56886590:C:G	3.50025e-14	-1.44886	-0.0858894	4.33586e-05	-2.09449	-0.0820211
56886642	chr12:56886642:G:A	5.69184e-15	-2.10192	-1.24921	3.85656e-05	-0.960594	-1.33306
56886777	chr12:56886777:C:T	2.36921e-13	-3.34252e-10	0.377558	0.000687695	-3.34252e-10	0.587333
56886805	chr12:56886805:T:C	5.71638e-15	-2.10214	-1.24469	3.78402e-05	-0.982625	-1.33002
56887050	chr12:56887050:CAT:C	4.55727e-14	-1.57909	0.308232	0.000255992	-1.05136	0.650489
56887610	chr12:56887610:T:A	5.79409e-13	-3.34252e-10	1.27184	0.00360623	-3.34252e-10	2.2444
56887618	chr12:56887618:G:A	4.55392e-14	-1.58567	0.314071	0.000255273	-1.06051	0.656834
56887727	chr12:56887727:C:T	4.0054e-14	-3.34252e-10	-1.39994	9.28998e-05	-3.34252e-10	-1.41449
56887746	chr12:56887746:T:C	1.36638e-14	-1.99426	-0.481162	4.03533e-05	-1.65916	-0.589179
56888147	chr12:56888147:T:C	5.71208e-15	-2.10045	-1.24713	4.07842e-05	-0.906103	-1.33161
56888276	chr12:56888276:A:T	4.02998e-14	-3.34252e-10	-1.39382	9.29402e-05	-3.34252e-10	-1.41406
56888290	chr12:56888290:T:C	5.65119e-15	-2.10064	-1.25766	4.03513e-05	-0.909224	-1.33916
56888446	chr12:56888446:A:G	5.80245e-13	-3.34252e-10	1.27328	0.00361227	-3.34252e-10	2.24608
56888508	chr12:56888508:C:T	7.78358e-15	-1.97933	-1.05882	2.89671e-05	-1.62897	-0.950883
56888861	chr12:56888861:A:G	5.70148e-15	-2.10073	-1.24871	4.05015e-05	-0.911843	-1.33283
56889007	chr12:56889007:C:T	4.63694e-14	-1.56705	0.313521	0.000261562	-1.03567	0.656329
56889167	chr12:56889167:G:A	5.75882e-15	-2.10154	-1.2379	3.96711e-05	-0.940217	-1.32517
56889270	chr12:56889270:G:A	2.13961e-14	-2.00838	-0.0185744	6.41162e-05	-1.70623	-0.0790866
56889354	chr12:56889354:G:A	5.56168e-15	-2.09281	-1.28146	3.25204e-05	-1.13604	-1.32811
56889425	chr12:56889425:A:G	4.49713e-14	-1.57389	0.289743	0.000251809	-1.04751	0.630164
56889861	chr12:56889861:AAGAGCTCCTGAAGGAAGCACTAAACATGGAAAGGAACAACT:A	3.22639e-13	-3.34252e-10	0.686367	0.000863917	-3.34252e-10	0.815464
56890057	chr12:56890057:A:T	5.60667e-15	-2.10052	-1.26569	4.02218e-05	-0.906893	-1.34471
56890437	chr12:56890437:A:C	5.73348e-15	-2.0999	-1.24395	4.14789e-05	-0.89136	-1.32947
56890790	chr12:56890790:C:A	4.06301e-14	-3.34252e-10	-1.38566	9.58427e-05	-3.34252e-10	-1.38331
56890843	chr12:56890843:TTGAAAC:T	3.82682e-14	-1.59609	0.150545	0.000216585	-1.06522	0.497191
56890939	chr12:56890939:A:G	4.21915e-14	-1.59292	0.244973	0.000241543	-1.06043	0.601461
56890967	chr12:56890967:C:T	3.99704e-14	-3.34252e-10	-1.40203	9.27165e-05	-3.34252e-10	-1.41647
56891047	chr12:56891047:A:G	3.97367e-14	-3.34252e-10	-1.40789	9.26545e-05	-3.34252e-10	-1.41714
56891357	chr12:56891357:T:G	2.03529e-13	-3.34252e-10	0.22564	0.000516743	-3.34252e-10	0.301534
56891516	chr12:56891516:T:C	5.38699e-14	-3.34252e-10	-1.1036	0.000139743	-3.34252e-10	-1.00621
56891759	chr12:56891759:C:T	5.69572e-15	-2.10178	-1.24867	3.88964e-05	-0.952317	-1.33279
56891846	chr12:56891846:A:G	4.23487e-14	-1.34423	-4.01236e-10	5.14113e-05	-2.00616	-4.01236e-10
56892581	chr12:56892581:C:G	4.90433e-14	-1.59905	0.401583	0.00028443	-1.06927	0.773744
56892615	chr12:56892615:G:C	2.61301e-14	-1.82708	-4.01236e-10	4.67277e-05	-2.10168	-4.01236e-10
56892719	chr12:56892719:AAC:A	1.28859e-13	-3.34252e-10	-0.231449	0.000316798	-3.34252e-10	-0.187749
56892752	chr12:56892752:A:C	1.98468e-14	-2.10213	-4.01236e-10	4.74119e-05	-2.08714	-4.01236e-10
56893209	chr12:56893209:T:A	4.45745e-14	-1.60038	0.307376	0.000247654	-1.08344	0.64946
56893240	chr12:56893240:A:G	3.59596e-14	-1.42858	-0.0791934	4.37551e-05	-2.09214	-0.075264
56893375	chr12:56893375:C:T	5.26863e-14	-1.12581	-4.01236e-10	6.08515e-05	-1.83758	-4.01236e-10
56893468	chr12:56893468:G:A	5.77099e-15	-2.10157	-1.23575	3.96747e-05	-0.941668	-1.32363
56893625	chr12:56893625:C:T	1.44904e-14	-1.97539	-0.441293	4.03347e-05	-1.69187	-0.556928
56893738	chr12:56893738:T:A	7.50411e-15	-1.98752	-1.0872	2.75343e-05	-1.6472	-0.983384
56893835	chr12:56893835:G:C	3.99996e-14	-3.34252e-10	-1.4013	9.55385e-05	-3.34252e-10	-1.38648
56893930	chr12:56893930:G:A	5.84928e-15	-2.10093	-1.22292	4.101e-05	-0.917857	-1.31434
56894046	chr12:56894046:A:T	4.70676e-14	-3.34252e-10	-1.23858	0.000117355	-3.34252e-10	-1.18081
56894288	chr12:56894288:A:C	2.46616e-13	-3.34252e-10	0.417666	0.000717591	-3.34252e-10	0.629886
56894385	chr12:56894385:AC:A	2.27144e-13	-3.34252e-10	0.335418	0.000599572	-3.34252e-10	0.450204
56894665	chr12:56894665:A:G	3.7477e-14	-1.38869	-0.0777532	4.40544e-05	-2.08677	-0.0738216
56894884	chr12:56894884:C:T	5.04835e-15	-2.10205	-1.36906	3.77514e-05	-0.918286	-1.3967
56895116	chr12:56895116:T:C	7.96816e-15	-1.95635	-1.05836	3.02434e-05	-1.58649	-0.950245
56895213	chr12:56895213:C:T	7.8805e-15	-1.97043	-1.05534	2.95759e-05	-1.61217	-0.946881
56895973	chr12:56895973:C:T	5.0477e-14	-3.34252e-10	-1.16865	0.000109907	-3.34252e-10	-1.24638
56895977	chr12:56895977:C:T	2.27359e-13	-3.34252e-10	0.336364	0.00059989	-3.34252e-10	0.450733
56896284	chr12:56896284:C:A	2.86702e-13	-3.34252e-10	0.568277	0.000598069	-3.34252e-10	0.447694
56896325	chr12:56896325:C:T	6.63805e-14	-0.894764	-4.01236e-10	7.21582e-05	-1.66715	-4.01236e-10
56896676	chr12:56896676:C:T	4.4012e-14	-3.34252e-10	-1.3057	0.00010093	-3.34252e-10	-1.33159
56896762	chr12:56896762:A:G	2.18688e-13	-3.34252e-10	0.29748	0.000549047	-3.34252e-10	0.36217
56896953	chr12:56896953:C:T	3.94257e-14	-3.34252e-10	-1.41575	9.26828e-05	-3.34252e-10	-1.41683
56897538	chr12:56897538:G:T	6.51154e-14	-0.914007	-4.01236e-10	6.53411e-05	-1.76639	-4.01236e-10
56897722	chr12:56897722:A:C	4.93174e-14	-3.34252e-10	-1.19189	0.000112856	-3.34252e-10	-1.2199
56897910	chr12:56897910:A:C	5.03944e-14	-1.62151	0.451218	0.000284199	-1.10355	0.807212
56898501	chr12:56898501:C:T	3.94076e-14	-3.34252e-10	-1.41621	9.26653e-05	-3.34252e-10	-1.41702
56898583	chr12:56898583:T:C	1.2518e-13	-3.34252e-10	-0.260412	0.000393617	-3.34252e-10	0.0293642
56899264	chr12:56899264:C:T	4.2609e-14	-3.34252e-10	-1.3381	0.000100608	-3.34252e-10	-1.33478
56899327	chr12:56899327:C:T	9.9016e-14	-3.34252e-10	-0.494885	0.000218767	-3.34252e-10	-0.558005
56899398	chr12:56899398:A:G	5.27094e-14	-1.54848	0.423105	8.50286e-05	-2.10125	0.598229
56899452	chr12:56899452:T:TAAG	5.74478e-13	-3.34252e-10	1.26329	0.00349207	-3.34252e-10	2.21224
56899572	chr12:56899572:T:C	2.47912e-13	-3.34252e-10	0.422906	0.000655903	-3.34252e-10	0.54
56899652	chr12:56899652:A:G	7.66496e-15	-1.91333	-1.14018	1.91646e-05	-1.91893	-1.07402
56900290	chr12:56900290:C:A	5.64285e-14	-1.55656	0.499363	9.20851e-05	-2.1009	0.677598
56900725	chr12:56900725:C:G	4.31e-14	-3.34252e-10	-1.32665	0.00010838	-3.34252e-10	-1.26037
56901006	chr12:56901006:C:G	5.6682e-13	-3.34252e-10	1.24987	0.00344034	-3.34252e-10	2.19731
56901199	chr12:56901199:A:G	2.02248e-14	-1.98272	-0.100537	5.00331e-05	-2.06729	0.0339625
56902257	chr12:56902257:A:G	2.04303e-14	-2.01243	-0.0607133	6.20849e-05	-1.69776	-0.119749
56902353	chr12:56902353:T:C	5.71943e-13	-3.34252e-10	1.25887	0.00347779	-3.34252e-10	2.20814
56902465	chr12:56902465:T:C	1.15184e-14	-1.97189	-0.674336	3.23168e-05	-1.7011	-0.769325
56902490	chr12:56902490:T:C	1.71248e-14	-1.55824	-0.691394	3.86489e-05	-1.58978	-0.70172
56902508	chr12:56902508:G:A	4.31e-14	-3.34252e-10	-1.32665	9.99761e-05	-3.34252e-10	-1.34108
56902640	chr12:56902640:G:A	4.59707e-14	-1.64254	0.380381	0.000255145	-1.1337	0.72952
56902678	chr12:56902678:C:T	3.94052e-14	-3.34252e-10	-1.41627	9.26633e-05	-3.34252e-10	-1.41704
56902755	chr12:56902755:C:T	5.75328e-13	-3.34252e-10	1.26477	0.00350055	-3.34252e-10	2.21466
56903753	chr12:56903753:G:A	4.59402e-14	-3.34252e-10	-1.26283	0.000101606	-3.34252e-10	-1.32491
56903977	chr12:56903977:T:C	5.458e-14	-3.34252e-10	-1.0905	0.000144309	-3.34252e-10	-0.974059
56904296	chr12:56904296:C:T	1.08917e-14	-1.67137	-1.0308	1.61608e-05	-2.0907	-1.07272
56904460	chr12:56904460:C:CT	5.80164e-14	-3.34252e-10	-1.02944	0.000145233	-3.34252e-10	-0.967675
56904575	chr12:56904575:C:T	1.09093e-13	-3.34252e-10	-0.397967	0.000285271	-3.34252e-10	-0.292574
56904847	chr12:56904847:C:G	7.85641e-15	-2.02418	-1.00465	2.8593e-05	-1.7111	-0.881756
56905479	chr12:56905479:A:G	1.27405e-14	-1.64303	-0.902347	1.82121e-05	-2.09491	-0.949022
56905702	chr12:56905702:G:A	1.98602e-14	-2.10145	-4.01236e-10	4.76556e-05	-2.08201	-4.01236e-10
56905793	chr12:56905793:T:A	2.05701e-14	-2.06633	-4.01236e-10	6.71121e-05	-1.73965	-4.01236e-10
56906205	chr12:56906205:C:T	6.57853e-14	-3.34252e-10	-0.90377	0.000161079	-3.34252e-10	-0.864117
56906443	chr12:56906443:A:G	5.24887e-14	-3.34252e-10	-1.12957	0.000119647	-3.34252e-10	-1.16147
56906470	chr12:56906470:A:C	1.28714e-13	-3.34252e-10	-0.232576	0.000316422	-3.34252e-10	-0.188937
56906616	chr12:56906616:G:T	2.41098e-13	-3.34252e-10	0.395038	0.000606625	-3.34252e-10	0.461897
56906619	chr12:56906619:G:T	7.3048e-14	-3.34252e-10	-0.79905	0.000169516	-3.34252e-10	-0.813064
56906674	chr12:56906674:G:A	1.3769e-13	-0.16516	-4.01236e-10	0.000104289	-1.29885	-4.01236e-10
56907614	chr12:56907614:C:T	4.3299e-14	-1.65166	0.329627	0.000237937	-1.14772	0.673712
56907936	chr12:56907936:A:C	1.22161e-13	-3.34252e-10	-0.284826	0.000291662	-3.34252e-10	-0.270417
56908337	chr12:56908337:G:A	1.75624e-13	-3.34252e-10	0.0781783	0.000611634	-3.34252e-10	0.470121
56908624	chr12:56908624:G:A	6.32817e-14	-3.34252e-10	-0.94257	0.000167209	-3.34252e-10	-0.826769
56908736	chr12:56908736:A:G	6.81959e-14	-1.56823	0.700444	0.00012504	-1.92427	0.80689
56909015	chr12:56909015:A:C	2.56181e-14	-1.87516	0.028295	0.000131865	-1.40314	0.338902
56909334	chr12:56909334:A:G	6.37096e-14	-3.34252e-10	-0.935832	0.000179647	-3.34252e-10	-0.755019
56909341	chr12:56909341:C:T	2.01435e-13	-3.34252e-10	0.215297	0.000424501	-3.34252e-10	0.104901
56909883	chr12:56909883:G:C	4.53807e-14	-3.34252e-10	-1.27508	0.000104261	-3.34252e-10	-1.29911
56910231	chr12:56910231:G:T	4.12701e-14	-3.34252e-10	-1.37003	9.95187e-05	-3.34252e-10	-1.34567
56910419	chr12:56910419:C:T	2.87611e-14	-1.29858	-0.432561	3.50296e-05	-2.09674	-0.293083
56911030	chr12:56911030:GA:G	2.80234e-13	-3.34252e-10	0.545457	0.000842829	-3.34252e-10	0.790751
56911276	chr12:56911276:G:T	4.55789e-14	-3.34252e-10	-1.27072	0.000107154	-3.34252e-10	-1.27175
56911354	chr12:56911354:C:A	2.36897e-14	-1.37826	-0.546869	3.08499e-05	-2.10135	-0.415532
56911742	chr12:56911742:T:G	4.58813e-14	-3.34252e-10	-1.26411	0.000107881	-3.34252e-10	-1.26499
56911796	chr12:56911796:A:G	2.03306e-14	-1.64654	-0.4315	3.34409e-05	-1.88682	-0.549413
56911835	chr12:56911835:C:G	5.12433e-13	-3.34252e-10	1.149	0.00310009	-3.34252e-10	2.09317
56912305	chr12:56912305:A:G	4.47603e-14	-3.34252e-10	-1.28885	0.000105229	-3.34252e-10	-1.28987
56912357	chr12:56912357:G:A	4.60309e-13	-3.34252e-10	1.04173	0.00271607	-3.34252e-10	1.96093
56912383	chr12:56912383:C:T	4.35919e-14	-3.34252e-10	-1.3153	0.000105499	-3.34252e-10	-1.28731
56912440	chr12:56912440:A:C	2.38695e-14	-2.07578	0.158211	5.85706e-05	-2.06372	0.187941
56912628	chr12:56912628:C:T	1.15651e-14	-1.50658	-1.1356	1.6115e-05	-2.0994	-1.06686
56912646	chr12:56912646:G:T	2.27244e-14	-1.43809	-0.528636	3.14481e-05	-2.10211	-0.395563
56912893	chr12:56912893:C:T	2.3591e-14	-1.95541	0.0261093	0.000113087	-1.55346	0.335605
56912927	chr12:56912927:A:C	3.93755e-14	-3.34252e-10	-1.41702	9.27352e-05	-3.34252e-10	-1.41627
56913105	chr12:56913105:G:A	4.85176e-14	-3.34252e-10	-1.20824	0.000108924	-3.34252e-10	-1.25536
56913401	chr12:56913401:C:T	4.22725e-14	-3.34252e-10	-1.34603	9.93592e-05	-3.34252e-10	-1.34727
56913402	chr12:56913402:G:A	7.48608e-14	-2.00371	1.22917	0.000288961	-1.64005	1.36033
56913509	chr12:56913509:T:C	4.65359e-14	-3.34252e-10	-1.24994	0.0001135	-3.34252e-10	-1.21421
56913550	chr12:56913550:A:G	4.51237e-14	-3.34252e-10	-1.28076	0.000106115	-3.34252e-10	-1.28149
56913619	chr12:56913619:A:G	1.5365e-14	-2.06138	-0.296697	6.18426e-05	-1.6066	-0.214819
56914040	chr12:56914040:T:G	3.97168e-14	-3.34252e-10	-1.40839	9.27414e-05	-3.34252e-10	-1.4162
56914091	chr12:56914091:G:C	4.68286e-14	-3.34252e-10	-1.24367	0.000114295	-3.34252e-10	-1.20723
56914330	chr12:56914330:G:T	4.84719e-14	-3.34252e-10	-1.20918	0.000114107	-3.34252e-10	-1.20887
56914546	chr12:56914546:T:TATA	1.76639e-14	-2.05127	-0.167379	7.31237e-05	-1.57287	-0.0809935
56914895	chr12:56914895:G:C	6.8293e-14	-3.34252e-10	-0.866361	0.000158143	-3.34252e-10	-0.882516
56914939	chr12:56914939:T:C	1.37678e-14	-1.49179	-0.976047	1.91019e-05	-2.09882	-0.897405
56915004	chr12:56915004:C:T	1.35179e-13	-3.34252e-10	-0.18357	0.000341031	-3.34252e-10	-0.114041
56915152	chr12:56915152:G:A	2.42415e-14	-1.91614	0.0140437	0.00011834	-1.49401	0.32156
56915541	chr12:56915541:A:G	9.66399e-14	-2.00904	1.48986	0.000382631	-1.64334	1.6444
56915621	chr12:56915621:G:C	3.93711e-14	-3.34252e-10	-1.41714	9.26871e-05	-3.34252e-10	-1.41678
56915772	chr12:56915772:T:C	2.07538e-14	-2.05744	-4.01236e-10	6.40792e-05	-1.78589	-4.01236e-10
56915826	chr12:56915826:C:T	4.0587e-14	-3.34252e-10	-1.38672	9.62437e-05	-3.34252e-10	-1.37913
56915913	chr12:56915913:C:G	4.05006e-14	-3.34252e-10	-1.38885	9.42837e-05	-3.34252e-10	-1.3997
56916095	chr12:56916095:G:A	1.01508e-13	-3.34252e-10	-0.47003	0.000247697	-3.34252e-10	-0.433808
56916100	chr12:56916100:C:G	1.15987e-14	-1.36131	-1.27796	1.43091e-05	-2.09264	-1.19248
56916240	chr12:56916240:C:T	5.17657e-13	-3.34252e-10	1.15915	0.0031294	-3.34252e-10	2.10258
56916301	chr12:56916301:G:A	1.14163e-13	-1.96765	1.61511	0.000460326	-1.57058	1.7565
56916303	chr12:56916303:C:G	4.05425e-14	-3.34252e-10	-1.38782	9.61224e-05	-3.34252e-10	-1.38039
56916853	chr12:56916853:T:C	3.94062e-14	-3.34252e-10	-1.41624	9.27517e-05	-3.34252e-10	-1.41609
56916904	chr12:56916904:G:C	5.78241e-15	-1.97955	-1.35579	2.93921e-05	-1.21688	-1.34841
56917145	chr12:56917145:G:T	2.32625e-13	0.359261	-4.01236e-10	0.000119099	-1.16606	-4.01236e-10
56917445	chr12:56917445:C:T	1.12197e-14	-1.35204	-1.32045	1.31536e-05	-2.08014	-1.28918
56917812	chr12:56917812:T:C	4.05384e-14	-3.34252e-10	-1.38792	9.61107e-05	-3.34252e-10	-1.38051
56918222	chr12:56918222:T:C	4.05528e-14	-3.34252e-10	-1.38756	9.72253e-05	-3.34252e-10	-1.36898
56918496	chr12:56918496:A:T	4.07119e-14	-3.34252e-10	-1.38365	9.65705e-05	-3.34252e-10	-1.37574
56918582	chr12:56918582:C:G	2.05498e-14	-2.06731	-4.01236e-10	6.22672e-05	-1.81458	-4.01236e-10
56918832	chr12:56918832:G:A	8.41597e-15	-1.62032	-1.33972	1.26268e-05	-2.10147	-1.30872
56918860	chr12:56918860:T:C	4.06797e-14	-3.34252e-10	-1.38444	9.64858e-05	-3.34252e-10	-1.37662
56919711	chr12:56919711:C:T	4.01008e-14	-3.34252e-10	-1.39877	9.49357e-05	-3.34252e-10	-1.39281
56919904	chr12:56919904:A:T	3.46839e-13	-3.34252e-10	0.758694	0.00193114	-3.34252e-10	1.61985
56920635	chr12:56920635:A:G	4.1922e-14	-3.34252e-10	-1.35436	0.000100622	-3.34252e-10	-1.33464
56920968	chr12:56920968:C:T	4.05791e-14	-3.34252e-10	-1.38691	9.60676e-05	-3.34252e-10	-1.38096
56921037	chr12:56921037:A:G	4.62975e-14	-3.34252e-10	-1.25508	0.000110676	-3.34252e-10	-1.2394
56921607	chr12:56921607:C:A	5.63868e-15	-1.96669	-1.39383	3.09361e-05	-1.14538	-1.36871
56922595	chr12:56922595:T:C	3.93731e-14	-3.34252e-10	-1.41708	9.26974e-05	-3.34252e-10	-1.41667
56922686	chr12:56922686:G:C	7.68797e-14	-3.34252e-10	-0.747926	0.000161944	-3.34252e-10	-0.858765
56922819	chr12:56922819:T:G	1.98657e-14	-2.10117	-4.01236e-10	5.94869e-05	-1.86026	-4.01236e-10
56923519	chr12:56923519:T:A	6.62136e-14	-3.34252e-10	-0.897281	0.000164397	-3.34252e-10	-0.843731
56923609	chr12:56923609:C:A	2.79e-14	-1.76674	0.00519692	9.73143e-05	-1.51268	0.144618
56924542	chr12:56924542:G:A	3.60295e-14	-2.10212	0.59629	0.000115234	-1.97923	0.780179
56924673	chr12:56924673:T:C	2.98625e-14	-1.85122	0.157659	0.0001296	-1.39412	0.312561
56924904	chr12:56924904:G:A	3.96277e-14	-3.34252e-10	-1.41064	9.4083e-05	-3.34252e-10	-1.40184
56924947	chr12:56924947:A:C	3.70357e-14	-2.10216	0.62388	0.000117969	-1.98463	0.809039
56924989	chr12:56924989:G:T	5.25662e-14	-3.34252e-10	-1.12809	0.000125216	-3.34252e-10	-1.11598
56925128	chr12:56925128:G:A	3.98776e-14	-3.34252e-10	-1.40435	9.4914e-05	-3.34252e-10	-1.39304
56925192	chr12:56925192:T:C	5.26511e-14	-3.34252e-10	-1.12648	0.000125422	-3.34252e-10	-1.11433
56925243	chr12:56925243:A:G	3.79406e-14	-2.10121	0.647069	0.000123694	-1.96172	0.833515
56925442	chr12:56925442:A:G	3.64996e-14	-2.10103	0.60817	0.000118933	-1.96003	0.79258
56925552	chr12:56925552:C:A	4.71223e-14	-1.73509	0.497667	0.000158966	-1.59741	0.720087
56925707	chr12:56925707:A:T	3.68371e-14	-2.09517	0.611511	0.000106641	-2.0373	0.76075
56925768	chr12:56925768:G:A	2.05647e-14	-2.06659	-4.01236e-10	4.69254e-05	-2.09745	-4.01236e-10
56925804	chr12:56925804:G:A	3.60063e-14	-1.50647	-4.01236e-10	4.76007e-05	-2.08317	-4.01236e-10
56926026	chr12:56926026:T:C	8.60043e-15	-1.53967	-1.39869	2.14299e-05	-1.47415	-1.40707
56926834	chr12:56926834:T:C	1.34557e-14	-1.29879	-1.19197	2.09074e-05	-1.7492	-1.15671
56926927	chr12:56926927:T:C	9.65481e-15	-1.43495	-1.38776	7.78649e-05	-0.191551	-1.39949
56927428	chr12:56927428:C:T	1.31799e-14	-1.26724	-1.24423	2.01747e-05	-1.72821	-1.21338
56928487	chr12:56928487:T:A	1.16931e-14	-1.24027	-1.3909	0.000109664	0.124487	-1.37308
56928757	chr12:56928757:T:C	5.6425e-14	-3.34252e-10	-1.05725	0.000168624	-3.34252e-10	-0.818343
56928800	chr12:56928800:T:C	4.48791e-14	-3.34252e-10	-1.28619	0.00010789	-3.34252e-10	-1.2649
56928852	chr12:56928852:C:T	4.65029e-14	-3.34252e-10	-1.25065	0.000115387	-3.34252e-10	-1.19773
56929069	chr12:56929069:G:A	1.20133e-14	-1.33472	-1.26942	1.87059e-05	-1.77555	-1.24163
56929739	chr12:56929739:A:G	2.84757e-14	-1.89087	0.149751	0.000155762	-1.34923	0.451551
56929878	chr12:56929878:T:TA	6.78165e-14	-3.34252e-10	-0.873362	0.00015144	-3.34252e-10	-0.925821
56930052	chr12:56930052:TCTC:T	4.66986e-14	-3.34252e-10	-1.24645	0.000115971	-3.34252e-10	-1.19267
56930258	chr12:56930258:C:T	5.86726e-14	-3.34252e-10	-1.01819	0.000144674	-3.34252e-10	-0.971528
56930722	chr12:56930722:C:T	4.55955e-14	-3.34252e-10	-1.27036	0.000110212	-3.34252e-10	-1.24361
56930729	chr12:56930729:T:G	2.12441e-14	-1.54689	-0.487198	3.91069e-05	-1.86574	-0.41398
56931519	chr12:56931519:G:A	5.23819e-14	-3.34252e-10	-1.13161	0.000131816	-3.34252e-10	-1.06461
56931934	chr12:56931934:A:G	5.85578e-15	-1.99986	-1.32287	2.54209e-05	-1.38123	-1.32921
56932400	chr12:56932400:T:G	5.33405e-15	-2.0492	-1.36685	2.11501e-05	-1.52292	-1.37144
56932537	chr12:56932537:C:T	5.52913e-15	-2.04609	-1.33405	2.20647e-05	-1.51219	-1.33984
56932654	chr12:56932654:A:G	5.45601e-15	-2.04599	-1.34745	2.17708e-05	-1.51269	-1.35276
56933347	chr12:56933347:C:T	5.95566e-14	-3.34252e-10	-1.00324	0.0001433	-3.34252e-10	-0.981075
56933734	chr12:56933734:G:A	4.38051e-14	-3.34252e-10	-1.31042	0.000118273	-3.34252e-10	-1.17302
56934047	chr12:56934047:C:T	2.03127e-13	-3.34252e-10	0.223666	0.000499018	-3.34252e-10	0.266629
56934207	chr12:56934207:G:C	4.15685e-14	-3.34252e-10	-1.36282	0.000100474	-3.34252e-10	-1.33611
56934498	chr12:56934498:G:A	7.99596e-15	-1.61281	-1.39843	1.28355e-05	-2.01686	-1.37694
56934544	chr12:56934544:C:G	1.30165e-13	-3.34252e-10	-0.221362	0.000284557	-3.34252e-10	-0.295078
56934614	chr12:56934614:C:T	4.92968e-14	-3.34252e-10	-1.19231	0.000119946	-3.34252e-10	-1.15897
56934660	chr12:56934660:C:T	2.58886e-14	-1.83637	-4.01236e-10	4.78616e-05	-2.0777	-4.01236e-10
56935186	chr12:56935186:T:C	3.99878e-14	-3.34252e-10	-1.40159	9.35965e-05	-3.34252e-10	-1.40702
56935748	chr12:56935748:T:C	2.78695e-14	-2.10216	0.339529	9.29038e-05	-1.9057	0.491252
56935954	chr12:56935954:G:C	1.99197e-14	-2.09846	-4.01236e-10	5.66378e-05	-1.90934	-4.01236e-10
56936555	chr12:56936555:T:C	1.27981e-13	-3.34252e-10	-0.238286	0.000310257	-3.34252e-10	-0.208612
56936647	chr12:56936647:C:T	2.01762e-14	-2.08567	-4.01236e-10	4.69261e-05	-2.09744	-4.01236e-10
56937020	chr12:56937020:T:C	7.24107e-14	-3.34252e-10	-0.807814	0.000178216	-3.34252e-10	-0.763017
56937074	chr12:56937074:G:A	1.22801e-14	-1.25731	-1.32488	1.29443e-05	-2.06024	-1.32511
56937241	chr12:56937241:C:T	2.14478e-14	-2.02455	-4.01236e-10	5.17349e-05	-1.99988	-4.01236e-10
56937487	chr12:56937487:A:C	7.8698e-15	-1.65808	-1.36906	6.95762e-05	-0.331448	-1.37214
56937586	chr12:56937586:A:G	7.88035e-15	-1.91629	-1.1095	1.54948e-05	-2.09811	-1.1074
56937660	chr12:56937660:C:T	7.5127e-14	-0.435306	-0.335681	0.000858535	1.15644	-0.347227
56937807	chr12:56937807:C:T	8.92117e-15	-1.5517	-1.35004	8.65209e-05	-0.132154	-1.35347
56937840	chr12:56937840:G:A	3.99975e-14	-3.34252e-10	-1.40135	9.38073e-05	-3.34252e-10	-1.40477
56937901	chr12:56937901:G:T	4.54286e-14	-3.34252e-10	-1.27402	0.000108396	-3.34252e-10	-1.26023
56937920	chr12:56937920:C:T	2.53635e-13	0.445729	-4.01236e-10	0.000146737	-0.957373	-4.01236e-10
56939293	chr12:56939293:T:C	8.33283e-15	-1.98478	-0.985185	1.76068e-05	-2.09968	-0.978052
56939330	chr12:56939330:T:C	7.94846e-15	-2.0316	-0.985584	1.76122e-05	-2.09336	-0.984066
56939659	chr12:56939659:G:A	4.93795e-14	-3.34252e-10	-1.19063	0.000113879	-3.34252e-10	-1.21088
56940241	chr12:56940241:G:C	2.02785e-13	-3.34252e-10	0.22198	0.000520638	-3.34252e-10	0.309042
56941329	chr12:56941329:T:TC	9.21115e-15	-1.45841	-1.41134	8.64985e-05	-0.0728431	-1.41304
56941336	chr12:56941336:T:C	9.25799e-15	-1.45295	-1.41173	8.72174e-05	-0.064249	-1.41336
56941340	chr12:56941340:T:C	9.6394e-15	-1.41431	-1.41	9.3569e-05	0.0045808	-1.41189
56941352	chr12:56941352:T:C	9.33865e-15	-1.44392	-1.41208	8.87054e-05	-0.0470322	-1.41366
56941357	chr12:56941357:T:A	9.49374e-15	-1.43027	-1.40927	9.10154e-05	-0.0237178	-1.41127
56941370	chr12:56941370:G:A	9.56839e-15	-1.42598	-1.40572	9.20806e-05	-0.0151834	-1.40817
56941651	chr12:56941651:T:TA	8.6622e-14	-0.196553	-0.43206	0.00157758	1.81617	-0.398536
56941757	chr12:56941757:T:C	5.8996e-14	-1.0127	-4.01236e-10	5.73235e-05	-1.8973	-4.01236e-10
56941824	chr12:56941824:G:A	1.33965e-13	-0.192585	-4.01236e-10	0.00038466	0.00634655	-4.01236e-10
56941886	chr12:56941886:A:C	4.48604e-14	-3.34252e-10	-1.28661	0.000120273	-3.34252e-10	-1.15625
56942314	chr12:56942314:G:C	1.00052e-14	-1.39972	-1.38734	9.31266e-05	-0.019722	-1.39233
56942603	chr12:56942603:C:A	9.60083e-15	-1.4302	-1.39812	8.65665e-05	-0.0830122	-1.40209
56942861	chr12:56942861:A:C	7.39722e-14	-3.34252e-10	-0.786477	0.000163936	-3.34252e-10	-0.846537
56943241	chr12:56943241:T:TCTTCACGGAAGCCTCTCCCATCATAGGC	4.22425e-14	-3.34252e-10	-1.34674	9.89161e-05	-3.34252e-10	-1.35174
56943380	chr12:56943380:A:G	5.05131e-14	-3.34252e-10	-1.16793	0.000126941	-3.34252e-10	-1.10229
56944057	chr12:56944057:T:C	9.60801e-15	-1.4236	-1.40397	7.58112e-05	-0.211621	-1.40615
56944892	chr12:56944892:G:A	9.58021e-15	-1.44735	-1.38312	8.68143e-05	-0.0938375	-1.3884
56945398	chr12:56945398:CCT:C	1.2659e-13	-0.212368	-0.0368464	0.00122254	1.18438	-0.0217084
56945505	chr12:56945505:CCA:C	1.94431e-14	-1.15264	-0.970031	4.82124e-05	-1.08533	-0.985064
56945804	chr12:56945804:T:C	6.13804e-14	-3.34252e-10	-0.973077	0.000151256	-3.34252e-10	-0.927037
56945841	chr12:56945841:G:A	7.1629e-14	-3.34252e-10	-0.818668	0.000176288	-3.34252e-10	-0.773892
56946584	chr12:56946584:TACTG:T	7.99175e-14	-3.34252e-10	-0.709172	0.00020885	-3.34252e-10	-0.604395
56946647	chr12:56946647:T:C	4.09711e-14	-1.93302	0.555721	9.54754e-05	-2.0569	0.669758
56947856	chr12:56947856:G:T	4.14181e-14	-3.34252e-10	-1.36645	9.68484e-05	-3.34252e-10	-1.37287
56948012	chr12:56948012:G:T	1.01731e-14	-1.40232	-1.3681	9.47492e-05	-0.02034	-1.37444
56948067	chr12:56948067:C:T	4.99493e-14	-3.34252e-10	-1.17916	0.00012013	-3.34252e-10	-1.15744
56948316	chr12:56948316:G:A	1.4943e-13	-0.175253	0.0919168	0.0014631	1.23515	0.107152
56948404	chr12:56948404:A:G	9.86238e-15	-1.42827	-1.37317	9.41468e-05	-0.0233668	-1.37779
56949246	chr12:56949246:T:C	4.05792e-14	-3.34252e-10	-1.38691	9.57238e-05	-3.34252e-10	-1.38455
56949430	chr12:56949430:T:C	4.78717e-14	-3.34252e-10	-1.22164	0.000110597	-3.34252e-10	-1.24012
56949681	chr12:56949681:A:G	5.20928e-14	-1.13714	-4.01236e-10	7.90176e-05	-1.57634	-4.01236e-10
56949736	chr12:56949736:C:T	3.83181e-13	-3.34252e-10	0.858341	0.00118719	-3.34252e-10	1.13333
56950040	chr12:56950040:G:A	9.40658e-15	-1.48863	-1.36013	8.17687e-05	-0.175129	-1.36699
56950093	chr12:56950093:G:C	1.26489e-14	-1.83855	-0.714049	2.66415e-05	-1.99347	-0.67007
56950108	chr12:56950108:T:C	1.35195e-13	-0.152713	-0.0307351	0.00235546	1.82395	-0.00546901
56950166	chr12:56950166:C:T	4.25869e-14	-3.34252e-10	-1.33862	0.000112512	-3.34252e-10	-1.22295
56951951	chr12:56951951:A:G	4.14168e-14	-3.34252e-10	-1.36648	9.68457e-05	-3.34252e-10	-1.37289
56951996	chr12:56951996:C:T	1.57102e-13	-0.03327	-4.01236e-10	0.000486988	0.242226	-4.01236e-10
56952595	chr12:56952595:G:A	7.49513e-15	-1.79135	-1.28457	5.29211e-05	-0.67676	-1.30045
56953044	chr12:56953044:C:T	7.76171e-15	-1.98416	-1.0568	1.87759e-05	-2.05944	-0.954002
56953171	chr12:56953171:G:A	3.98643e-14	-3.34252e-10	-1.40469	9.51249e-05	-3.34252e-10	-1.39082
56953512	chr12:56953512:G:A	5.30997e-14	-3.34252e-10	-1.118	0.000122087	-3.34252e-10	-1.14128
56954142	chr12:56954142:G:A	7.60827e-15	-1.73636	-1.32458	6.03802e-05	-0.509799	-1.33555
56954798	chr12:56954798:T:C	4.81259e-14	-3.34252e-10	-1.21635	0.000119947	-3.34252e-10	-1.15896
56954878	chr12:56954878:T:G	5.68184e-14	-3.34252e-10	-1.05031	0.000126581	-3.34252e-10	-1.10513
56955244	chr12:56955244:C:G	4.01559e-14	-3.34252e-10	-1.3974	9.42523e-05	-3.34252e-10	-1.40004
56955255	chr12:56955255:G:A	5.93585e-14	-0.146006	-0.860566	0.00115197	1.9678	-0.864583
56955511	chr12:56955511:T:C	4.03158e-14	-3.34252e-10	-1.39342	9.46029e-05	-3.34252e-10	-1.39632
56955577	chr12:56955577:T:G	4.52294e-14	-3.34252e-10	-1.27842	0.000122891	-3.34252e-10	-1.13471
56955773	chr12:56955773:G:A	6.8963e-14	-0.856598	-4.01236e-10	8.26263e-05	-1.53169	-4.01236e-10
56955977	chr12:56955977:C:T	2.09751e-14	-2.04683	-4.01236e-10	5.20972e-05	-1.9929	-4.01236e-10
56955982	chr12:56955982:C:G	7.16579e-15	-1.80286	-1.31799	4.57509e-05	-0.81314	-1.30966
56956410	chr12:56956410:A:C	1.17561e-14	-1.81623	-0.809568	2.40704e-05	-1.99741	-0.767617
56956866	chr12:56956866:C:T	4.02184e-14	-3.34252e-10	-1.39584	9.43947e-05	-3.34252e-10	-1.39853
56956999	chr12:56956999:T:C	3.99468e-14	-3.34252e-10	-1.40262	9.37981e-05	-3.34252e-10	-1.40487
56957277	chr12:56957277:C:T	4.00526e-14	-3.34252e-10	-1.39997	9.40321e-05	-3.34252e-10	-1.40238
56957541	chr12:56957541:A:G	4.85921e-14	-3.34252e-10	-1.20671	0.000116282	-3.34252e-10	-1.18999
56958000	chr12:56958000:G:A	2.48188e-13	-0.540908	0.964928	0.000743851	-0.283239	0.949066
56958122	chr12:56958122:T:A	3.93912e-14	-3.34252e-10	-1.41662	9.26566e-05	-3.34252e-10	-1.41711
56959018	chr12:56959018:C:T	4.12461e-14	-3.34252e-10	-1.37061	9.64679e-05	-3.34252e-10	-1.3768
56959087	chr12:56959087:T:C	5.70257e-14	-0.215287	-0.831378	0.00100374	1.80688	-0.841402
56959162	chr12:56959162:G:A	3.99785e-14	-3.34252e-10	-1.40182	9.38681e-05	-3.34252e-10	-1.40412
56959236	chr12:56959236:C:T	1.57208e-13	-0.0325977	-4.01236e-10	0.000488115	0.244538	-4.01236e-10
56959624	chr12:56959624:T:C	4.51723e-14	-3.34252e-10	-1.27968	0.000122728	-3.34252e-10	-1.13604
56959947	chr12:56959947:C:T	3.95099e-14	-3.34252e-10	-1.41362	9.28772e-05	-3.34252e-10	-1.41473
56959963	chr12:56959963:G:A	5.29611e-14	-3.34252e-10	-1.12061	0.000121782	-3.34252e-10	-1.14378
56960061	chr12:56960061:C:G	3.70047e-13	0.823464	-4.01236e-10	0.000180925	-0.74793	-4.01236e-10
56960337	chr12:56960337:G:A	3.98428e-14	-3.34252e-10	-1.40523	9.35749e-05	-3.34252e-10	-1.40725
56960730	chr12:56960730:G:A	2.43686e-14	-1.63908	-0.257793	4.69944e-05	-1.88849	-0.207498
56961311	chr12:56961311:G:A	3.94396e-14	-3.34252e-10	-1.4154	9.26679e-05	-3.34252e-10	-1.41699
56961691	chr12:56961691:C:A	6.84032e-14	-3.34252e-10	-0.864747	0.000168018	-3.34252e-10	-0.82194
56961752	chr12:56961752:A:G	3.94086e-14	-3.34252e-10	-1.41618	9.28789e-05	-3.34252e-10	-1.41472
56962455	chr12:56962455:T:C	4.67511e-14	-0.335	-0.91033	0.000839081	1.70051	-0.914216
56962554	chr12:56962554:T:A	4.55101e-14	-1.27223	-4.01236e-10	5.88121e-05	-1.87166	-4.01236e-10
56962611	chr12:56962611:G:C	3.99985e-14	-3.34252e-10	-1.40133	9.39113e-05	-3.34252e-10	-1.40366
56962728	chr12:56962728:C:T	4.01325e-14	-3.34252e-10	-1.39798	9.4203e-05	-3.34252e-10	-1.40056
56963006	chr12:56963006:C:T	4.12466e-14	-3.34252e-10	-1.3706	9.64689e-05	-3.34252e-10	-1.37679
56963101	chr12:56963101:G:A	1.19383e-13	-0.531625	0.223796	0.00104349	0.765257	0.239052
56963109	chr12:56963109:A:G	5.23837e-14	-0.236496	-0.895076	0.000982674	1.84352	-0.899257
56963245	chr12:56963245:T:C	2.20548e-14	-1.99664	-4.01236e-10	5.58623e-05	-1.92312	-4.01236e-10
56963304	chr12:56963304:G:A	4.45519e-14	-3.34252e-10	-1.29351	0.00010414	-3.34252e-10	-1.30028
56963322	chr12:56963322:G:A	6.00846e-14	-0.235871	-0.758542	0.00104692	1.77703	-0.769433
56963366	chr12:56963366:G:A	3.96212e-14	-3.34252e-10	-1.4108	9.31127e-05	-3.34252e-10	-1.4122
56963575	chr12:56963575:C:T	4.10483e-14	-3.34252e-10	-1.37542	9.6037e-05	-3.34252e-10	-1.38128
56963615	chr12:56963615:C:T	9.98923e-14	-0.486075	-4.01236e-10	0.000118762	-1.16889	-4.01236e-10
56963644	chr12:56963644:C:T	5.03533e-14	-3.34252e-10	-1.1711	0.000121692	-3.34252e-10	-1.14452
56963685	chr12:56963685:G:A	5.50828e-14	-3.34252e-10	-1.08133	0.000126412	-3.34252e-10	-1.10646
56963787	chr12:56963787:G:A	5.10868e-14	-3.34252e-10	-1.15664	0.000119898	-3.34252e-10	-1.15937
56964140	chr12:56964140:G:C	3.98597e-14	-3.34252e-10	-1.4048	9.36121e-05	-3.34252e-10	-1.40685
56964940	chr12:56964940:G:A	2.02689e-14	-2.08108	-4.01236e-10	4.917e-05	-2.05073	-4.01236e-10
56965101	chr12:56965101:C:A	1.20982e-13	-3.34252e-10	-0.29453	0.000335142	-3.34252e-10	-0.131459
56965652	chr12:56965652:G:A	4.70595e-14	-0.358233	-0.880521	0.0008389	1.67085	-0.884769
56965859	chr12:56965859:T:C	5.90017e-14	-0.221057	-0.791544	0.00103304	1.79624	-0.801984
56966047	chr12:56966047:C:T	4.04146e-14	-3.34252e-10	-1.39098	9.48222e-05	-3.34252e-10	-1.39401
56966050	chr12:56966050:C:T	4.55897e-14	-3.34252e-10	-1.27048	0.000114006	-3.34252e-10	-1.20976
56966163	chr12:56966163:C:T	5.42969e-14	-3.34252e-10	-1.0957	0.000124737	-3.34252e-10	-1.11981
56966190	chr12:56966190:C:T	1.17566e-14	-1.67176	-0.953995	6.73362e-05	-0.767189	-0.969126
56966338	chr12:56966338:C:A	4.72797e-14	-1.23409	-4.01236e-10	0.000566747	0.3939	-4.01236e-10
56966357	chr12:56966357:G:A	2.21245e-13	-0.450056	0.759157	0.00192347	0.792369	0.823502
56966411	chr12:56966411:C:T	4.00117e-14	-3.34252e-10	-1.40099	9.45629e-05	-3.34252e-10	-1.39675
56966412	chr12:56966412:G:A	4.00721e-14	-3.34252e-10	-1.39949	9.48881e-05	-3.34252e-10	-1.39332
56966723	chr12:56966723:C:T	1.29132e-13	-3.34252e-10	-0.229332	0.000314608	-3.34252e-10	-0.194684
56966727	chr12:56966727:A:C	5.2313e-14	-1.13292	-4.01236e-10	6.5247e-05	-1.76783	-4.01236e-10
56967067	chr12:56967067:A:G	5.5819e-14	-0.26168	-0.806372	0.00103376	1.80564	-0.81069
56967184	chr12:56967184:A:G	6.314e-14	-0.944812	-4.01236e-10	0.00015724	-0.888237	-4.01236e-10
56967376	chr12:56967376:T:C	4.38008e-14	-3.34252e-10	-1.31052	0.000117922	-3.34252e-10	-1.17599
56967630	chr12:56967630:C:T	6.28562e-14	-0.167077	-0.78224	0.00111752	1.86515	-0.792291
56967744	chr12:56967744:T:C	4.01105e-14	-3.34252e-10	-1.39853	9.4194e-05	-3.34252e-10	-1.40066
56967778	chr12:56967778:T:G	6.61827e-14	-0.169097	-0.728652	0.00117721	1.86346	-0.738571
56967810	chr12:56967810:C:A	6.74975e-14	-0.147779	-0.730297	0.00121195	1.89407	-0.740096
56967875	chr12:56967875:A:AT	1.51425e-13	-0.0700767	-4.01236e-10	0.000114663	-1.20401	-4.01236e-10
56967933	chr12:56967933:C:A	4.00819e-14	-3.34252e-10	-1.39924	9.41308e-05	-3.34252e-10	-1.40133
56967949	chr12:56967949:G:A	4.12466e-14	-3.34252e-10	-1.3706	9.64689e-05	-3.34252e-10	-1.37679
56968006	chr12:56968006:C:A	4.61361e-14	-3.34252e-10	-1.25857	0.000126344	-3.34252e-10	-1.10701
56968128	chr12:56968128:A:G	4.359e-14	-3.34252e-10	-1.31534	0.000102073	-3.34252e-10	-1.32032
56968561	chr12:56968561:T:G	3.87133e-14	-0.557519	-0.876464	0.000684031	1.47276	-0.890773
56968638	chr12:56968638:G:A	9.96753e-14	-1.83343	1.34518	0.000709884	-0.885112	1.5042
56968715	chr12:56968715:G:A	3.94469e-14	-3.34252e-10	-1.41521	9.27107e-05	-3.34252e-10	-1.41653
56968785	chr12:56968785:T:A	2.10894e-13	-3.34252e-10	0.261189	0.000605583	-3.34252e-10	0.460178
56969667	chr12:56969667:C:T	3.96763e-14	-3.34252e-10	-1.40941	9.32539e-05	-3.34252e-10	-1.41069
56969781	chr12:56969781:T:C	4.39747e-14	-3.34252e-10	-1.30655	0.000102952	-3.34252e-10	-1.31175
56969899	chr12:56969899:C:T	3.99088e-14	-3.34252e-10	-1.40357	9.46486e-05	-3.34252e-10	-1.39584
56970050	chr12:56970050:C:G	9.98951e-14	-3.34252e-10	-0.486047	0.00026606	-3.34252e-10	-0.36229
56970123	chr12:56970123:A:G	3.28885e-14	-0.255962	-1.34108	0.000540102	1.67629	-1.33054
56970165	chr12:56970165:A:ACC	5.61308e-14	-3.34252e-10	-1.06248	0.000137574	-3.34252e-10	-1.02185
56970570	chr12:56970570:T:C	4.80133e-14	-3.34252e-10	-1.21869	0.000111551	-3.34252e-10	-1.23153
56970661	chr12:56970661:A:C	5.04098e-14	-3.34252e-10	-1.16998	0.000116438	-3.34252e-10	-1.18866
56970857	chr12:56970857:C:T	3.99412e-14	-3.34252e-10	-1.40276	9.7879e-05	-3.34252e-10	-1.36228
56971215	chr12:56971215:C:T	7.24279e-14	0.441397	-1.24897	1.5697e-05	-1.94139	-1.25115
56971391	chr12:56971391:C:T	4.05594e-14	-3.34252e-10	-1.3874	9.49838e-05	-3.34252e-10	-1.39231
56971780	chr12:56971780:C:T	3.17912e-14	-0.283442	-1.34754	0.000514962	1.63554	-1.33746
56971905	chr12:56971905:C:A	6.33105e-14	-3.34252e-10	-0.942116	0.000139976	-3.34252e-10	-1.00454
56971987	chr12:56971987:A:AAC	5.61683e-14	-0.42602	-0.635795	0.000467785	0.763798	-0.561803
56972304	chr12:56972304:G:A	7.04392e-15	-1.81739	-1.32061	4.3879e-05	-0.852302	-1.31227
56972364	chr12:56972364:T:C	3.98174e-14	-3.34252e-10	-1.40586	9.47047e-05	-3.34252e-10	-1.39525
56972426	chr12:56972426:A:G	9.96998e-14	-1.86414	1.37614	0.000679028	-0.962545	1.53719
56972958	chr12:56972958:C:G	4.36293e-14	-3.34252e-10	-1.31444	0.000102164	-3.34252e-10	-1.31943
56973268	chr12:56973268:T:C	3.4472e-14	-0.236355	-1.31366	0.000573606	1.70733	-1.3014
56973348	chr12:56973348:C:T	3.97146e-14	-3.34252e-10	-1.40845	9.73628e-05	-3.34252e-10	-1.36757
56973971	chr12:56973971:G:A	3.96336e-14	-3.34252e-10	-1.41049	9.62638e-05	-3.34252e-10	-1.37892
56974205	chr12:56974205:C:T	1.01675e-13	-0.20533	-0.263052	0.000897971	0.969701	-0.115576
56974796	chr12:56974796:C:T	3.98992e-14	-3.34252e-10	-1.40381	9.3732e-05	-3.34252e-10	-1.40557
56975592	chr12:56975592:T:C	1.68954e-13	-3.34252e-10	0.0394589	0.000478301	-3.34252e-10	0.224228
56975649	chr12:56975649:C:T	1.67533e-13	-3.34252e-10	0.0310151	0.000474019	-3.34252e-10	0.215235
56975681	chr12:56975681:T:A	3.99238e-14	-3.34252e-10	-1.40319	9.37859e-05	-3.34252e-10	-1.405
56975875	chr12:56975875:T:C	1.62137e-13	-3.34252e-10	-0.00172628	0.000457824	-3.34252e-10	0.180471
56975985	chr12:56975985:A:C	3.03032e-14	-0.325605	-1.35331	0.000483248	1.57809	-1.34357
56976126	chr12:56976126:G:A	8.30451e-15	-1.94194	-1.03143	2.09786e-05	-1.91225	-0.990256
56976158	chr12:56976158:C:T	3.9123e-14	-0.0885798	-1.33488	0.000638688	1.83905	-1.32565
56976169	chr12:56976169:G:T	3.97473e-14	-3.34252e-10	-1.40763	9.41619e-05	-3.34252e-10	-1.401
56976186	chr12:56976186:T:C	3.99027e-14	-1.40372	-4.01236e-10	0.000425278	0.106731	-4.01236e-10
56976415	chr12:56976415:C:G	3.01387e-14	-0.314514	-1.36984	0.0004797	1.58806	-1.36091
56977854	chr12:56977854:A:G	3.36599e-14	-0.251503	-1.32236	0.00055483	1.68327	-1.31062
56978202	chr12:56978202:C:T	2.9511e-14	-1.7054	-4.01236e-10	4.67709e-05	-2.10075	-4.01236e-10
56978628	chr12:56978628:T:C	3.86658e-14	-0.147424	-1.28779	0.000618477	1.75759	-1.27635
56979623	chr12:56979623:A:G	3.35378e-14	-0.273297	-1.3042	0.00054638	1.64941	-1.29211
56979696	chr12:56979696:A:G	3.06318e-14	-0.302596	-1.36553	0.000491491	1.60875	-1.35731
56979990	chr12:56979990:C:A	6.64669e-14	-3.34252e-10	-0.893463	0.000146011	-3.34252e-10	-0.962331
56980853	chr12:56980853:A:C	6.35441e-14	-0.371028	-0.567404	0.000946393	1.35807	-0.451428
56981215	chr12:56981215:C:G	6.29974e-14	-0.295131	-0.651943	0.000961441	1.46401	-0.541589
56981753	chr12:56981753:T:G	3.93711e-14	-3.34252e-10	-1.41714	9.44639e-05	-3.34252e-10	-1.3978
56981770	chr12:56981770:C:T	7.77532e-14	-0.236943	-0.499684	0.0011804	1.48086	-0.353267
56982296	chr12:56982296:G:C	2.98042e-14	-1.69552	-4.01236e-10	7.35679e-05	-1.6478	-4.01236e-10
56982979	chr12:56982979:T:A	3.96045e-14	-3.34252e-10	-1.41122	9.28724e-05	-3.34252e-10	-1.41479
56983056	chr12:56983056:C:T	8.09349e-14	-0.231043	-0.46548	0.00184737	1.89899	-0.323483
56983155	chr12:56983155:T:C	4.04816e-14	-3.34252e-10	-1.38932	9.63022e-05	-3.34252e-10	-1.37852
56983259	chr12:56983259:C:T	4.03063e-14	-3.34252e-10	-1.39366	9.56505e-05	-3.34252e-10	-1.38531
56983563	chr12:56983563:C:T	8.44305e-14	-1.71626	1.06203	0.000602389	-0.757871	1.21276
56983725	chr12:56983725:T:C	9.5731e-14	0.885391	-1.41402	0.00239542	3.25051	-1.41521
56984022	chr12:56984022:C:T	7.21954e-14	-0.325357	-0.485435	0.00102578	1.32389	-0.336688
56984048	chr12:56984048:A:G	3.66121e-14	-1.48979	-4.01236e-10	5.8455e-05	-1.87776	-4.01236e-10
56984107	chr12:56984107:C:T	5.45263e-14	-3.34252e-10	-1.09148	0.000134056	-3.34252e-10	-1.04776
56984358	chr12:56984358:T:C	4.50484e-14	-3.34252e-10	-1.28243	0.000104537	-3.34252e-10	-1.29648
56987363	chr12:56987363:G:C	6.88794e-14	-3.34252e-10	-0.85781	0.000149587	-3.34252e-10	-0.938134
56987475	chr12:56987475:T:G	6.54317e-14	-0.399675	-0.509485	0.00102253	1.3882	-0.404179
56987891	chr12:56987891:C:G	7.93202e-14	-0.525823	-0.190852	0.00120097	1.2133	-0.0684292
56989189	chr12:56989189:A:G	9.1589e-14	-3.34252e-10	-0.572856	0.000243423	-3.34252e-10	-0.451213
56989198	chr12:56989198:C:T	9.31828e-14	-3.34252e-10	-0.555605	0.000247978	-3.34252e-10	-0.432674
56989713	chr12:56989713:C:T	9.57059e-14	-3.34252e-10	-0.528887	0.000255155	-3.34252e-10	-0.404141
56989764	chr12:56989764:G:T	4.13854e-14	-3.34252e-10	-1.36724	9.57243e-05	-3.34252e-10	-1.38454
56989811	chr12:56989811:A:G	6.68183e-14	-3.34252e-10	-0.88819	0.000172884	-3.34252e-10	-0.793391
56990342	chr12:56990342:G:A	2.05018e-14	-2.06966	-4.01236e-10	5.04783e-05	-2.02447	-4.01236e-10
56990966	chr12:56990966:T:G	9.38179e-14	-3.34252e-10	-0.548812	0.000249796	-3.34252e-10	-0.425367
56991369	chr12:56991369:T:C	2.58029e-14	-1.83968	-4.01236e-10	4.72506e-05	-2.09055	-4.01236e-10
56991503	chr12:56991503:G:A	2.91769e-14	-1.58478	-0.132007	5.54421e-05	-1.85145	-0.0792195
56992050	chr12:56992050:G:A	9.32741e-14	-3.34252e-10	-0.554625	0.000248277	-3.34252e-10	-0.431469
56992753	chr12:56992753:A:C	4.44525e-14	-3.34252e-10	-1.29575	9.79008e-05	-3.34252e-10	-1.36206
56993373	chr12:56993373:C:T	5.37821e-14	-3.34252e-10	-1.10523	0.000130979	-3.34252e-10	-1.07098
56994326	chr12:56994326:G:T	1.04511e-14	-1.32633	-1.41713	0.000132665	0.358784	-1.41697
56994411	chr12:56994411:C:A	4.5699e-14	-3.34252e-10	-1.26809	0.000112779	-3.34252e-10	-1.22058
56994785	chr12:56994785:G:A	1.23349e-14	-1.1606	-1.41713	0.000180314	0.665637	-1.41695
56995079	chr12:56995079:T:C	4.37624e-14	-3.34252e-10	-1.31139	9.69818e-05	-3.34252e-10	-1.37149
56996254	chr12:56996254:T:C	1.69331e-14	-1.00345	-1.25745	0.000258613	0.858962	-1.24964
56996508	chr12:56996508:G:A	1.14327e-13	-3.34252e-10	-0.351107	0.000257685	-3.34252e-10	-0.394275
56996897	chr12:56996897:C:T	1.38044e-14	-1.05257	-1.41261	0.000213715	0.832917	-1.41428
56997074	chr12:56997074:AAC:A	1.46938e-14	-0.995958	-1.40678	0.000233762	0.917228	-1.40894
56997362	chr12:56997362:C:G	3.16706e-14	-1.63478	-4.01236e-10	5.06819e-05	-2.02044	-4.01236e-10
56997508	chr12:56997508:C:T	1.1365e-13	-0.999722	0.64268	0.0018158	0.726436	0.831832
56997689	chr12:56997689:A:G	1.37742e-14	-1.07699	-1.39038	0.000213241	0.812525	-1.39611
56997849	chr12:56997849:C:A	4.134e-14	-3.34252e-10	-1.36834	9.37811e-05	-3.34252e-10	-1.40505
56998415	chr12:56998415:A:C	8.92402e-14	-3.34252e-10	-0.598835	0.000220836	-3.34252e-10	-0.548593
56999158	chr12:56999158:G:C	5.01575e-14	-3.34252e-10	-1.175	0.000119918	-3.34252e-10	-1.1592
56999815	chr12:56999815:A:C	7.17824e-14	-0.816527	-4.01236e-10	8.68505e-05	-1.48182	-4.01236e-10
57000339	chr12:57000339:C:A	3.11851e-14	-1.26964	-0.380588	0.000405173	0.334898	-0.276596
57000851	chr12:57000851:G:C	1.12385e-14	-1.78869	-0.882139	2.21503e-05	-1.97436	-0.873804
57000870	chr12:57000870:G:A	4.52484e-14	-1.24112	-0.0368771	0.000606815	0.377878	0.0843328
57001714	chr12:57001714:GGACA:G	4.85197e-14	-1.26276	0.0545631	0.000646127	0.344743	0.18024
57001833	chr12:57001833:G:A	4.90303e-14	-3.34252e-10	-1.19773	0.000122091	-3.34252e-10	-1.14125
57001894	chr12:57001894:T:G	3.4615e-14	-0.60996	-0.93592	0.000526603	1.17681	-0.856371
57002352	chr12:57002352:C:T	1.52873e-14	-1.09511	-1.26803	2.84539e-05	-1.29898	-1.29874
57003249	chr12:57003249:C:T	2.5479e-14	-1.85231	-4.01236e-10	4.67251e-05	-2.10173	-4.01236e-10
57004276	chr12:57004276:G:A	5.26447e-14	-3.34252e-10	-1.1266	0.000126723	-3.34252e-10	-1.10401
57004510	chr12:57004510:G:A	6.45454e-14	-0.922799	-4.01236e-10	8.35662e-05	-1.52037	-4.01236e-10
57005231	chr12:57005231:T:C	5.29906e-14	-1.39831	0.278254	0.000646241	0.129044	0.396115
57005772	chr12:57005772:C:T	1.07922e-13	-1.3494	0.940641	0.0012531	0.0410466	1.14631
57007314	chr12:57007314:A:G	1.8341e-13	0.121559	-4.01236e-10	0.000115013	-1.20097	-4.01236e-10
57007428	chr12:57007428:T:C	4.09995e-14	-3.34252e-10	-1.37661	9.77035e-05	-3.34252e-10	-1.36408
57008058	chr12:57008058:A:G	5.3587e-14	-3.34252e-10	-1.10886	0.000124653	-3.34252e-10	-1.12048
57008736	chr12:57008736:A:C	5.65117e-14	-3.34252e-10	-1.05572	0.000136455	-3.34252e-10	-1.03002
57008775	chr12:57008775:A:C	4.51516e-14	-3.34252e-10	-1.28014	0.000108599	-3.34252e-10	-1.25835
57009355	chr12:57009355:C:G	4.82984e-14	-3.34252e-10	-1.21277	0.000111846	-3.34252e-10	-1.22889
57009556	chr12:57009556:G:A	1.5326e-14	-1.30672	-1.0539	0.000207592	0.273099	-0.88354
57010223	chr12:57010223:G:A	4.55456e-14	-3.34252e-10	-1.27145	0.000112409	-3.34252e-10	-1.22387
57010271	chr12:57010271:G:A	5.96628e-14	-1.00146	-4.01236e-10	8.24463e-05	-1.53387	-4.01236e-10
57010391	chr12:57010391:G:A	3.9442e-14	-3.34252e-10	-1.41534	9.31355e-05	-3.34252e-10	-1.41196
57010859	chr12:57010859:A:G	4.39521e-14	-3.34252e-10	-1.30707	0.000105492	-3.34252e-10	-1.28738
57011074	chr12:57011074:C:T	5.5012e-14	-1.08262	-4.01236e-10	8.26822e-05	-1.53101	-4.01236e-10
57011265	chr12:57011265:G:A	7.03581e-14	-1.17522	0.33865	0.000874697	0.313302	0.514563
57011719	chr12:57011719:A:G	1.02602e-13	-0.459312	-4.01236e-10	7.0994e-05	-1.68342	-4.01236e-10
57011952	chr12:57011952:G:C	4.80725e-14	-3.34252e-10	-1.21746	0.000111419	-3.34252e-10	-1.23272
57012039	chr12:57012039:C:T	9.61334e-14	-3.34252e-10	-0.524431	0.000213981	-3.34252e-10	-0.580124
57012167	chr12:57012167:A:G	4.08127e-14	-3.34252e-10	-1.38117	9.72211e-05	-3.34252e-10	-1.36903
57012450	chr12:57012450:A:G	5.50483e-14	-3.34252e-10	-1.08196	0.000115822	-3.34252e-10	-1.19396
57012660	chr12:57012660:T:C	6.49992e-14	-1.34051	0.424718	0.000744168	0.050016	0.616238
57014549	chr12:57014549:C:T	1.12363e-14	-1.26187	-1.40914	1.18568e-05	-2.06411	-1.40901
57014956	chr12:57014956:G:A	7.22934e-14	-1.26847	0.459034	0.000871702	0.172898	0.651537
57015455	chr12:57015455:G:A	6.34258e-14	-1.25956	0.31926	0.000764256	0.187152	0.505738
57015484	chr12:57015484:A:G	5.44883e-14	-3.34252e-10	-1.09218	0.000126664	-3.34252e-10	-1.10447
57016407	chr12:57016407:G:A	7.91255e-14	-1.21131	0.492179	0.00100686	0.28292	0.685657
57017632	chr12:57017632:ATGGTGGCTCACGCC:A	2.47108e-14	-1.383	-0.499929	0.000269563	0.0609549	-0.410164
57018330	chr12:57018330:T:A	7.68564e-14	-1.26687	0.518639	0.000936871	0.180825	0.715707
57019502	chr12:57019502:G:A	3.99563e-14	-3.34252e-10	-1.40238	9.41927e-05	-3.34252e-10	-1.40067
57019654	chr12:57019654:G:A	4.33394e-14	-3.34252e-10	-1.32111	0.000103009	-3.34252e-10	-1.3112
57020276	chr12:57020276:G:A	2.00199e-14	-2.09344	-4.01236e-10	4.67237e-05	-2.10176	-4.01236e-10
57020444	chr12:57020444:T:A	1.10287e-13	-1.23349	0.846414	0.00135426	0.215622	1.04937
57020445	chr12:57020445:A:T	7.98201e-14	-3.34252e-10	-0.710392	0.000201844	-3.34252e-10	-0.638518
57020556	chr12:57020556:A:T	2.59857e-14	-1.46674	-0.36588	0.000261085	-0.110203	-0.270963
57020798	chr12:57020798:G:A	7.19529e-14	-1.33182	0.517668	0.000820351	0.0492573	0.714462
57021098	chr12:57021098:T:C	5.12398e-14	-3.34252e-10	-1.15365	0.000118423	-3.34252e-10	-1.17175
57021175	chr12:57021175:T:C	6.60151e-14	-1.36802	0.467734	0.000740948	0.000193927	0.661723
57021211	chr12:57021211:T:C	1.2494e-13	-0.26233	-4.01236e-10	0.000384389	0.00564126	-4.01236e-10
57022523	chr12:57022523:A:G	8.40936e-14	-3.34252e-10	-0.658237	0.000231989	-3.34252e-10	-0.499325
57022631	chr12:57022631:C:T	4.47511e-14	-3.34252e-10	-1.28905	9.7991e-05	-3.34252e-10	-1.36114
57022718	chr12:57022718:G:A	9.01162e-14	-3.34252e-10	-0.589067	0.000250419	-3.34252e-10	-0.422879
57025983	chr12:57025983:C:A	4.13593e-14	-3.34252e-10	-1.36787	9.53597e-05	-3.34252e-10	-1.38836
57027071	chr12:57027071:G:T	1.85042e-14	-1.00378	-1.16838	3.34945e-05	-1.22663	-1.208
57027352	chr12:57027352:G:A	3.93712e-14	-3.34252e-10	-1.41713	9.26742e-05	-3.34252e-10	-1.41692
57027495	chr12:57027495:C:T	8.66186e-14	-1.27084	0.642187	0.00104722	0.162985	0.8449
57027681	chr12:57027681:G:C	7.3942e-14	-0.786886	-4.01236e-10	8.1801e-05	-1.54172	-4.01236e-10
57027825	chr12:57027825:A:G	3.98989e-14	-3.34252e-10	-1.40382	9.46774e-05	-3.34252e-10	-1.39554
57027870	chr12:57027870:TAAAG:T	9.626e-14	-3.34252e-10	-0.523114	0.000237373	-3.34252e-10	-0.476379
57028861	chr12:57028861:T:G	4.19827e-14	-3.34252e-10	-1.35291	9.42898e-05	-3.34252e-10	-1.39964
57029038	chr12:57029038:G:A	4.5852e-14	-3.34252e-10	-1.26475	0.000110786	-3.34252e-10	-1.23841
57029150	chr12:57029150:G:A	7.39814e-14	-1.12232	0.335969	0.000955769	0.401943	0.514561
57029218	chr12:57029218:G:A	4.8164e-14	-3.34252e-10	-1.21556	0.000132527	-3.34252e-10	-1.05923
57029413	chr12:57029413:T:C	3.22173e-14	-1.39602	-0.221646	0.000342901	0.0120643	-0.120636
57029930	chr12:57029930:C:G	1.73831e-14	-1.11406	-1.12061	3.17634e-05	-1.32304	-1.16466
57030064	chr12:57030064:T:C	8.20989e-14	-1.27023	0.587986	0.000990047	0.163913	0.787827
57030188	chr12:57030188:G:A	4.0838e-13	0.922031	-4.01236e-10	0.0004384	0.137118	-4.01236e-10
57030469	chr12:57030469:G:A	2.03003e-14	-2.07953	-4.01236e-10	5.47779e-05	-1.94273	-4.01236e-10
57030568	chr12:57030568:G:GGGCAA	5.80675e-14	-3.34252e-10	-1.02856	0.000140034	-3.34252e-10	-1.00412
57031362	chr12:57031362:C:T	8.8427e-14	-1.18951	0.581515	0.00112188	0.295625	0.781125
57032063	chr12:57032063:C:T	8.19397e-14	-3.34252e-10	-0.684183	0.000165459	-3.34252e-10	-0.837288
57032181	chr12:57032181:C:T	8.29011e-14	-1.18786	0.515339	0.00104928	0.297478	0.71237
57032793	chr12:57032793:A:C	1.71132e-13	-3.34252e-10	0.0522677	0.000432503	-3.34252e-10	0.123575
57033189	chr12:57033189:A:C	9.13578e-14	-0.575383	-4.01236e-10	0.000224101	-0.533917	-4.01236e-10
57033516	chr12:57033516:C:T	3.00345e-14	-1.68782	-4.01236e-10	0.000130653	-1.07347	-4.01236e-10
57033543	chr12:57033543:G:C	8.47414e-14	-1.19983	0.549263	0.00106529	0.277668	0.747318
57033807	chr12:57033807:T:A	8.17877e-14	-1.24119	0.555155	0.00100189	0.21007	0.753564
57033948	chr12:57033948:C:T	4.14397e-14	-3.34252e-10	-1.36593	9.36756e-05	-3.34252e-10	-1.40618
57034389	chr12:57034389:A:G	1.16802e-13	-1.15035	0.820666	0.00151776	0.357112	1.02186
57034427	chr12:57034427:C:G	7.28428e-14	-3.34252e-10	-0.801864	0.000163929	-3.34252e-10	-0.846578
57034569	chr12:57034569:A:G	5.64034e-15	-1.94715	-1.41307	1.34075e-05	-1.93549	-1.4147
57034944	chr12:57034944:T:C	2.69151e-14	-0.682353	-1.11513	0.000345483	0.950514	-1.05158
57034997	chr12:57034997:A:T	4.23508e-14	-3.34252e-10	-1.34418	9.8438e-05	-3.34252e-10	-1.35659
57035293	chr12:57035293:C:T	4.159e-14	-3.34252e-10	-1.36231	9.38323e-05	-3.34252e-10	-1.4045
57035471	chr12:57035471:A:C	1.0627e-13	-0.424181	-4.01236e-10	0.000132004	-1.06318	-4.01236e-10
57035547	chr12:57035547:A:G	3.29759e-14	-1.40529	-0.1891	0.000347789	-0.00714763	-0.0872694
57035801	chr12:57035801:G:A	1.4297e-13	-0.310778	0.183249	0.000433204	-0.0216471	0.146844
57036164	chr12:57036164:G:A	4.43573e-14	-3.34252e-10	-1.29789	0.000105107	-3.34252e-10	-1.29103
57036191	chr12:57036191:T:C	1.03028e-13	0.918921	-1.37409	0.00283906	3.37993	-1.37472
57036537	chr12:57036537:C:T	1.42844e-14	-1.47002	-0.960975	3.10926e-05	-1.53272	-0.976326
57036750	chr12:57036750:CCT:C	9.68381e-14	-1.18523	0.668099	0.00123797	0.303079	0.872134
57037528	chr12:57037528:T:G	6.41763e-14	-3.34252e-10	-0.928534	0.000147273	-3.34252e-10	-0.953723
57037618	chr12:57037618:C:T	1.0498e-13	-0.436399	-4.01236e-10	0.000189269	-0.702844	-4.01236e-10
57038233	chr12:57038233:C:T	1.0814e-13	-0.406744	-4.01236e-10	0.000133536	-1.05164	-4.01236e-10
57038792	chr12:57038792:C:T	9.65145e-14	-3.34252e-10	-0.520474	0.000238026	-3.34252e-10	-0.473634
57038825	chr12:57038825:C:G	4.0753e-14	-3.34252e-10	-1.38264	9.61793e-05	-3.34252e-10	-1.3798
57039936	chr12:57039936:A:G	1.04191e-13	-0.403869	-0.0400763	0.000312914	-0.122751	-0.0773324
57040067	chr12:57040067:C:T	1.22493e-13	-0.305883	0.0237708	0.000371942	-0.0162521	-0.0110227
57040534	chr12:57040534:G:A	4.71326e-14	-1.2372	-4.01236e-10	0.000552976	0.369301	-4.01236e-10
57041268	chr12:57041268:A:G	1.04132e-13	-0.44451	-4.01236e-10	0.000314493	-0.195051	-4.01236e-10
57041338	chr12:57041338:G:A	2.88064e-14	-1.21591	-0.513661	0.00019367	-0.14645	-0.533409
57042268	chr12:57042268:T:C	3.77115e-14	-1.4602	-4.01236e-10	4.90991e-05	-2.05217	-4.01236e-10
57042544	chr12:57042544:A:C	5.73981e-14	-3.34252e-10	-1.04016	0.000133309	-3.34252e-10	-1.05334
57042645	chr12:57042645:T:C	8.25896e-14	-1.16525	0.488962	0.0010572	0.332953	0.684414
57042961	chr12:57042961:C:T	9.13014e-14	-1.09953	0.523527	0.00121605	0.436685	0.720667
57043805	chr12:57043805:A:G	1.40063e-13	-3.34252e-10	-0.148072	0.000342209	-3.34252e-10	-0.11059
57044571	chr12:57044571:T:C	4.71211e-14	-3.34252e-10	-1.23745	0.000116467	-3.34252e-10	-1.1884
57044740	chr12:57044740:A:G	8.14855e-14	-3.34252e-10	-0.689742	0.000224061	-3.34252e-10	-0.534097
57044874	chr12:57044874:T:G	6.49499e-15	-1.98971	-1.22942	1.75294e-05	-1.94437	-1.13776
57045433	chr12:57045433:T:C	3.57172e-14	-1.23618	-0.278361	0.000420312	0.277345	-0.182361
57045885	chr12:57045885:G:GC	1.45548e-14	-1.18076	-1.23149	2.69961e-05	-1.3831	-1.26722
57046293	chr12:57046293:C:T	8.02507e-14	-0.382067	-0.322945	0.00022969	-0.156295	-0.352986
57048275	chr12:57048275:C:G	5.75827e-14	-3.34252e-10	-1.03695	0.000133731	-3.34252e-10	-1.05018
57048355	chr12:57048355:A:G	3.47302e-14	-1.22516	-0.317399	0.000411676	0.297462	-0.223238
57048397	chr12:57048397:A:G	1.08224e-13	-1.06808	0.662114	0.00146169	0.484952	0.856384
57048782	chr12:57048782:A:C	3.45523e-14	-1.25871	-0.288981	0.00040006	0.239134	-0.193533
57048984	chr12:57048984:T:G	1.40886e-13	-0.142214	-4.01236e-10	0.000412785	0.0769145	-4.01236e-10
57049152	chr12:57049152:G:A	1.03836e-13	-0.44735	-4.01236e-10	0.000130104	-1.07768	-4.01236e-10
57049333	chr12:57049333:G:T	3.50129e-14	-1.24547	-0.288981	0.000409161	0.26163	-0.193533
57049503	chr12:57049503:A:C	7.25217e-14	-1.0418	0.235522	0.000973115	0.525256	0.409234
57049508	chr12:57049508:C:G	8.82397e-14	-1.10758	0.497468	0.00116779	0.423569	0.693289
57050203	chr12:57050203:C:T	5.42717e-14	-3.34252e-10	-1.09617	0.000131313	-3.34252e-10	-1.06843
57050783	chr12:57050783:C:T	1.10897e-14	-1.5386	-1.14555	2.31603e-05	-1.64596	-1.15761
57050790	chr12:57050790:A:G	8.72548e-14	-1.11218	0.490845	0.00115388	0.418498	0.686374
57051458	chr12:57051458:C:T	6.19685e-14	-3.34252e-10	-0.963542	0.000142081	-3.34252e-10	-0.989617
57052061	chr12:57052061:A:C	3.62895e-13	-0.413123	1.21707	0.000697495	-0.746763	1.34825
57052089	chr12:57052089:C:T	7.61435e-14	0.522911	-1.28046	0.00177431	2.81186	-1.27671
57052203	chr12:57052203:A:G	1.30685e-13	1.04464	-1.26202	0.00353812	3.48473	-1.2594
57053027	chr12:57053027:A:T	3.07247e-14	-1.28825	-0.376846	0.000343881	0.179942	-0.285659
57053071	chr12:57053071:T:A	5.03904e-14	-3.34252e-10	-1.17037	0.000116508	-3.34252e-10	-1.18805
57053540	chr12:57053540:G:A	4.33776e-14	-3.34252e-10	-1.32022	0.000105084	-3.34252e-10	-1.29125
57053583	chr12:57053583:G:A	4.08515e-14	-3.34252e-10	-1.38022	9.71963e-05	-3.34252e-10	-1.36928
57053916	chr12:57053916:C:T	5.92108e-14	-3.34252e-10	-1.00906	0.000136089	-3.34252e-10	-1.03271
57054235	chr12:57054235:G:GT	7.12091e-14	-3.34252e-10	-0.824546	0.000175757	-3.34252e-10	-0.776913
57054265	chr12:57054265:CTA:C	5.64972e-13	1.24661	-4.01236e-10	0.000240949	-0.461426	-4.01236e-10
57054307	chr12:57054307:G:A	1.04009e-13	-1.03981	0.594124	0.00142142	0.529071	0.784324
57055015	chr12:57055015:T:C	6.63538e-14	-0.895167	-4.01236e-10	8.52579e-05	-1.50033	-4.01236e-10
57055051	chr12:57055051:T:C	6.27559e-14	-0.950915	-4.01236e-10	0.000909019	0.866353	-4.01236e-10
57055827	chr12:57055827:T:G	7.78874e-14	-1.13281	0.397908	0.00101172	0.385708	0.58769
57055922	chr12:57055922:T:C	3.40815e-14	-1.25632	-0.305089	0.000396338	0.247333	-0.211079
57056027	chr12:57056027:C:T	3.32122e-13	-0.908238	1.62357	0.000429462	-1.63583	1.75235
57058793	chr12:57058793:G:T	5.80864e-14	-3.34252e-10	-1.02824	0.000133076	-3.34252e-10	-1.05509
57058864	chr12:57058864:A:C	1.99414e-14	-2.09737	-4.01236e-10	4.72543e-05	-2.09047	-4.01236e-10
57058883	chr12:57058883:T:C	4.57022e-14	-3.34252e-10	-1.26802	0.000110724	-3.34252e-10	-1.23898
57059241	chr12:57059241:A:C	4.61645e-14	-3.34252e-10	-1.25796	0.000112826	-3.34252e-10	-1.22017
57059384	chr12:57059384:C:T	4.0562e-14	-3.34252e-10	-1.38733	9.66655e-05	-3.34252e-10	-1.37476
57059420	chr12:57059420:T:C	6.14987e-15	-2.08643	-1.18731	1.55763e-05	-2.06141	-1.13885
57059593	chr12:57059593:C:T	4.06633e-14	-3.34252e-10	-1.38484	9.29697e-05	-3.34252e-10	-1.41374
57060096	chr12:57060096:T:C	5.35611e-14	-3.34252e-10	-1.10934	0.00012882	-3.34252e-10	-1.08759
57062037	chr12:57062037:A:G	1.9846e-14	-2.10216	-4.01236e-10	4.69771e-05	-2.09635	-4.01236e-10
57062360	chr12:57062360:G:A	2.05151e-14	-2.069	-4.01236e-10	5.35781e-05	-1.96487	-4.01236e-10
57062511	chr12:57062511:T:C	1.00462e-13	-0.48039	-4.01236e-10	0.000168573	-0.818645	-4.01236e-10
57063737	chr12:57063737:G:A	4.4432e-14	-3.34252e-10	-1.29621	0.000106401	-3.34252e-10	-1.2788
57063879	chr12:57063879:AG:A	3.78362e-14	-0.627806	-0.829093	0.000118358	-0.343748	-0.828548
57064176	chr12:57064176:T:C	6.79468e-14	-0.267486	-0.603957	0.000196125	-0.031152	-0.636107
57064891	chr12:57064891:C:A	5.41333e-14	-3.34252e-10	-1.09872	0.000130964	-3.34252e-10	-1.07109
57065426	chr12:57065426:C:T	3.32778e-14	-1.20927	-0.376003	0.000396843	0.322484	-0.284957
57065849	chr12:57065849:AC:A	5.41803e-14	-3.34252e-10	-1.09785	0.000131083	-3.34252e-10	-1.07018
57066236	chr12:57066236:G:C	2.99563e-14	-0.560106	-1.13032	0.000407137	1.13523	-1.07209
57066765	chr12:57066765:ACTGGTGGGAGATAATTGAATCATGGGGGCAGTTGCCCTCATAC:A	4.05678e-14	-3.34252e-10	-1.38719	9.58785e-05	-3.34252e-10	-1.38293
57066899	chr12:57066899:T:C	5.02938e-15	-2.08388	-1.39099	1.69877e-05	-1.71942	-1.3941
57067245	chr12:57067245:A:G	2.55682e-14	-1.84882	-4.01236e-10	4.70161e-05	-2.09552	-4.01236e-10
57067467	chr12:57067467:T:TAAG	8.84889e-14	-1.01352	0.406225	0.00123718	0.578019	0.596554
57067785	chr12:57067785:C:T	6.29917e-14	-3.34252e-10	-0.947164	0.000153396	-3.34252e-10	-0.912991
57068075	chr12:57068075:A:AT	8.97978e-14	-0.999888	0.407281	0.00126782	0.601006	0.598037
57068242	chr12:57068242:C:T	8.91609e-14	-1.00595	0.406225	0.00124887	0.587427	0.596554
57068412	chr12:57068412:T:G	1.44756e-14	-1.2539	-1.1638	2.67639e-05	-1.45309	-1.20587
57069171	chr12:57069171:C:T	4.08926e-14	-1.0965	-0.282714	0.000528143	0.511087	-0.187732
57070238	chr12:57070238:G:GATTA	9.03121e-14	-0.994423	0.407527	0.00127381	0.606045	0.597708
57070533	chr12:57070533:A:G	3.88235e-14	-1.11033	-0.320809	0.000495314	0.486567	-0.227387
57070902	chr12:57070902:C:CA	1.87768e-14	-1.69142	-0.466119	3.49718e-05	-1.93444	-0.457028
57072028	chr12:57072028:C:T	6.25364e-14	-3.34252e-10	-0.954419	0.000144115	-3.34252e-10	-0.975401
57072135	chr12:57072135:G:A	1.45501e-14	-1.1491	-1.26346	2.71436e-05	-1.34939	-1.29549
57072817	chr12:57072817:T:G	4.61843e-14	-3.34252e-10	-1.25753	0.000107217	-3.34252e-10	-1.27116
57073060	chr12:57073060:G:A	3.96539e-14	-1.09092	-0.319056	0.000511128	0.516356	-0.225749
57073397	chr12:57073397:T:C	4.19389e-14	-1.35395	-4.01236e-10	5.04634e-05	-2.02476	-4.01236e-10
57073472	chr12:57073472:G:A	1.06887e-13	-0.942033	0.52364	0.00155304	0.685039	0.716917
57074115	chr12:57074115:T:C	2.51278e-14	-1.18589	-0.680306	0.00030178	0.368946	-0.60526
57074451	chr12:57074451:T:C	5.68918e-14	-3.34252e-10	-1.04902	0.000152816	-3.34252e-10	-0.91678
57074908	chr12:57074908:T:C	1.07235e-13	-0.415143	-4.01236e-10	0.000199389	-0.650755	-4.01236e-10
57074935	chr12:57074935:A:G	1.26203e-14	-1.18477	-1.37009	1.20619e-05	-2.08785	-1.36811
57075028	chr12:57075028:G:A	6.71182e-14	-0.260175	-0.623538	0.000193627	-0.0247318	-0.655348
57075113	chr12:57075113:G:A	5.09973e-14	-3.34252e-10	-1.15839	0.000123364	-3.34252e-10	-1.13088
57076174	chr12:57076174:TATCCAACCAACAGTACAAA:T	2.70243e-14	-1.79343	-4.01236e-10	4.97313e-05	-2.03938	-4.01236e-10
57077358	chr12:57077358:C:T	3.9372e-14	-3.34252e-10	-1.41711	9.26597e-05	-3.34252e-10	-1.41708
57077987	chr12:57077987:CAGG:C	5.30734e-14	-3.34252e-10	-1.11849	0.00012862	-3.34252e-10	-1.08915
57078761	chr12:57078761:C:T	2.07234e-14	-2.05891	-4.01236e-10	5.00661e-05	-2.03267	-4.01236e-10
57080230	chr12:57080230:T:C	9.56396e-14	-1.02806	0.498479	0.00132374	0.549711	0.692495
57080244	chr12:57080244:G:A	4.75565e-14	-1.22825	-4.01236e-10	0.00056109	0.383868	-4.01236e-10
57080617	chr12:57080617:T:C	4.62736e-14	-1.2556	-4.01236e-10	0.000550292	0.364436	-4.01236e-10
57080752	chr12:57080752:A:G	2.01637e-14	-2.08628	-4.01236e-10	5.25998e-05	-1.9833	-4.01236e-10
57080769	chr12:57080769:T:G	9.78605e-14	-1.01584	0.509218	0.00136522	0.569075	0.703983
57080899	chr12:57080899:A:G	4.1793e-14	-3.34252e-10	-1.35744	9.99441e-05	-3.34252e-10	-1.3414
57080943	chr12:57080943:G:A	4.02839e-14	-3.34252e-10	-1.39422	9.44021e-05	-3.34252e-10	-1.39845
57082408	chr12:57082408:T:C	3.34487e-13	-3.34252e-10	0.72243	0.00102567	-3.34252e-10	0.987092
57083054	chr12:57083054:T:C	5.30279e-14	-3.34252e-10	-1.11935	0.0001263	-3.34252e-10	-1.10735
57083273	chr12:57083273:T:C	1.98189e-14	-1.82496	-0.278567	0.000228359	-0.373023	-0.14207
57083395	chr12:57083395:A:G	4.3597e-14	-3.34252e-10	-1.31518	0.000106623	-3.34252e-10	-1.27671
57083411	chr12:57083411:T:C	4.24663e-14	-3.34252e-10	-1.34146	0.000110635	-3.34252e-10	-1.23977
57084384	chr12:57084384:A:C	9.77468e-15	-1.48194	-1.32843	0.000112855	0.0553256	-1.27523
57084925	chr12:57084925:A:G	1.97437e-14	-1.26942	-0.837916	0.000209158	0.205062	-0.807987
57085047	chr12:57085047:C:T	1.32092e-13	-0.206668	-4.01236e-10	0.000375664	-0.0173179	-4.01236e-10
57085986	chr12:57085986:G:C	8.02374e-14	-3.34252e-10	-0.705178	0.000197747	-3.34252e-10	-0.659026
57086197	chr12:57086197:G:C	4.65014e-14	-3.34252e-10	-1.25068	0.000114941	-3.34252e-10	-1.20159
57086570	chr12:57086570:T:C	8.24003e-15	-1.76377	-1.2174	9.68241e-05	-0.196822	-1.1763
57087194	chr12:57087194:G:T	2.44539e-14	-1.81315	-0.0802255	0.00028262	-0.368223	0.0663138
57087395	chr12:57087395:G:A	6.49763e-14	-3.34252e-10	-0.916145	0.000164877	-3.34252e-10	-0.840811
57087414	chr12:57087414:G:C	6.83543e-14	-3.34252e-10	-0.865462	0.00017031	-3.34252e-10	-0.80839
57087689	chr12:57087689:G:A	8.75235e-14	-3.34252e-10	-0.61826	0.000182544	-3.34252e-10	-0.739024
57088469	chr12:57088469:G:A	4.22162e-14	-0.272336	-1.07503	7.16439e-05	-0.560377	-1.11393
57088942	chr12:57088942:C:T	2.08123e-14	-1.858	-0.196622	0.000227767	-0.466755	-0.0509366
57091105	chr12:57091105:CTT:C	5.74151e-14	-3.34252e-10	-1.03986	0.000133419	-3.34252e-10	-1.05252
57092147	chr12:57092147:CA:C	4.20515e-14	-3.34252e-10	-1.35127	9.95832e-05	-3.34252e-10	-1.34502
57092250	chr12:57092250:A:C	1.26257e-12	-0.617939	2.66867	0.00318311	-0.762173	2.88177
57092495	chr12:57092495:G:A	5.67595e-14	-0.108162	-0.943183	0.000162748	0.113372	-0.967183
57093994	chr12:57093994:G:C	2.06204e-14	-2.06389	-4.01236e-10	4.87294e-05	-2.05973	-4.01236e-10
57094510	chr12:57094510:A:T	9.56666e-15	-1.41482	-1.41706	1.19454e-05	-2.04854	-1.41712
57094924	chr12:57094924:C:T	4.4923e-14	-1.28522	-4.01236e-10	6.77885e-05	-1.72962	-4.01236e-10
57095833	chr12:57095833:T:C	3.19875e-14	-1.62482	-4.01236e-10	5.94857e-05	-1.86028	-4.01236e-10
57095865	chr12:57095865:C:T	5.29886e-15	-2.08577	-1.33691	1.532e-05	-1.91863	-1.29823
57095926	chr12:57095926:T:C	9.25961e-14	-2.07269	1.51077	0.000247343	-1.97298	1.53774
57096045	chr12:57096045:C:T	2.31503e-13	-1.69556	2.04998	0.00121414	-1.13264	2.28841
57096317	chr12:57096317:T:C	4.84092e-15	-2.09596	-1.41711	1.15478e-05	-2.08264	-1.41688
57096375	chr12:57096375:A:G	5.87086e-14	-3.34252e-10	-1.01758	0.00013631	-3.34252e-10	-1.03108
57097991	chr12:57097991:G:A	3.77687e-14	-1.46791	0.00922699	0.000698079	0.455884	0.146436
57098525	chr12:57098525:G:A	4.08047e-14	-3.34252e-10	-1.38137	9.6206e-05	-3.34252e-10	-1.37952
57098962	chr12:57098962:G:A	8.82641e-14	-1.30276	0.692928	0.00185633	0.781659	0.798684
57099126	chr12:57099126:AGGAAGGGAGGT:A	6.52796e-14	-3.34252e-10	-0.911488	0.000148525	-3.34252e-10	-0.945259
57099213	chr12:57099213:G:A	1.15919e-14	-1.29634	-1.34352	5.42194e-05	-0.611839	-1.34113
57099758	chr12:57099758:T:G	2.24019e-14	-1.98102	-4.01236e-10	4.84428e-05	-2.06563	-4.01236e-10
57099944	chr12:57099944:T:G	6.19581e-14	-2.0988	1.13509	0.000152352	-2.0808	1.16098
57100311	chr12:57100311:G:A	4.0231e-14	-3.34252e-10	-1.39553	9.48446e-05	-3.34252e-10	-1.39377
57101137	chr12:57101137:G:A	4.71221e-14	-3.34252e-10	-1.23743	0.000116463	-3.34252e-10	-1.18844
57101503	chr12:57101503:T:G	6.16874e-14	-3.34252e-10	-0.968087	0.000140569	-3.34252e-10	-1.00031
57102172	chr12:57102172:C:T	6.20544e-14	-3.34252e-10	-0.962157	0.000130875	-3.34252e-10	-1.07177
57102181	chr12:57102181:G:A	6.06401e-14	-3.34252e-10	-0.985211	0.000138404	-3.34252e-10	-1.01584
57102615	chr12:57102615:C:T	4.89343e-14	-3.34252e-10	-1.19969	0.000125605	-3.34252e-10	-1.11287
57102681	chr12:57102681:A:ACTT	4.89755e-14	-3.34252e-10	-1.19885	0.00011642	-3.34252e-10	-1.18881
57103222	chr12:57103222:T:C	2.48026e-13	-2.08326	2.50662	0.00313567	-0.675409	2.77999
57103279	chr12:57103279:T:C	5.30066e-15	-2.01006	-1.41227	1.16675e-05	-2.08406	-1.40514
57103312	chr12:57103312:C:T	4.35303e-14	-3.34252e-10	-1.31671	0.00010407	-3.34252e-10	-1.30095
57103388	chr12:57103388:T:C	8.5999e-15	-1.52438	-1.41403	3.06325e-05	-1.11443	-1.40952
57103392	chr12:57103392:T:G	7.96035e-14	-3.34252e-10	-0.71311	0.000195929	-3.34252e-10	-0.668258
57104033	chr12:57104033:G:A	4.39626e-14	-3.34252e-10	-1.30683	0.000102463	-3.34252e-10	-1.31651
57104252	chr12:57104252:C:G	5.01452e-14	-3.34252e-10	-1.17525	0.000115346	-3.34252e-10	-1.19807
57105435	chr12:57105435:T:C	7.28451e-14	-3.34252e-10	-0.801832	0.000165479	-3.34252e-10	-0.837171
57105459	chr12:57105459:G:A	4.33655e-14	-3.34252e-10	-1.3205	0.000102257	-3.34252e-10	-1.31852
57105833	chr12:57105833:C:T	3.95192e-14	-3.34252e-10	-1.41338	9.30756e-05	-3.34252e-10	-1.4126
57105915	chr12:57105915:A:G	4.96378e-14	-1.18541	-4.01236e-10	5.34932e-05	-1.96646	-4.01236e-10
57108347	chr12:57108347:G:A	4.27868e-14	-3.34252e-10	-1.33394	9.96369e-05	-3.34252e-10	-1.34448
57108477	chr12:57108477:T:C	8.88912e-14	-3.34252e-10	-0.602755	0.000204403	-3.34252e-10	-0.625921
57108970	chr12:57108970:G:A	4.22765e-14	-3.34252e-10	-1.34594	9.85164e-05	-3.34252e-10	-1.35579
57109015	chr12:57109015:A:G	3.97487e-14	-3.34252e-10	-1.40759	9.3633e-05	-3.34252e-10	-1.40663
57109198	chr12:57109198:C:T	7.6672e-15	-2.06973	-0.983489	4.07347e-05	-1.34142	-0.897512
57109992	chr12:57109992:C:T	5.93948e-14	-1.99916	0.993201	0.000698136	-0.588286	1.19069
57110414	chr12:57110414:G:T	2.20246e-14	-1.99801	-4.01236e-10	5.85037e-05	-1.87692	-4.01236e-10
57110746	chr12:57110746:T:C	9.7447e-15	-2.02646	-0.786984	3.25943e-05	-1.80108	-0.660792
57110933	chr12:57110933:G:T	4.02881e-14	-3.34252e-10	-1.39411	9.41659e-05	-3.34252e-10	-1.40095
57111241	chr12:57111241:T:TCCA	4.32341e-14	-3.34252e-10	-1.32354	0.000105616	-3.34252e-10	-1.2862
57111665	chr12:57111665:C:G	1.18779e-13	-3.34252e-10	-0.312903	0.000303703	-3.34252e-10	-0.229964
57111708	chr12:57111708:C:T	4.06437e-14	-3.34252e-10	-1.38532	9.90195e-05	-3.34252e-10	-1.3507
57112567	chr12:57112567:A:G	3.24071e-14	-1.61179	-4.01236e-10	8.46805e-05	-1.50713	-4.01236e-10
57112873	chr12:57112873:G:A	3.95165e-14	-3.34252e-10	-1.41345	9.308e-05	-3.34252e-10	-1.41255
57112918	chr12:57112918:G:A	8.03273e-14	-3.34252e-10	-0.704058	0.000184722	-3.34252e-10	-0.727161
57112933	chr12:57112933:C:T	4.14164e-14	-3.34252e-10	-1.36649	0.000100573	-3.34252e-10	-1.33513
57113122	chr12:57113122:C:T	5.46029e-15	-1.98913	-1.40353	1.54006e-05	-1.8101	-1.40151
57113547	chr12:57113547:A:G	1.61769e-13	-3.34252e-10	-0.00399876	0.000411512	-3.34252e-10	0.0738242
57113809	chr12:57113809:G:A	5.8338e-14	-3.34252e-10	-1.02391	0.000144354	-3.34252e-10	-0.973747
57114018	chr12:57114018:G:C	4.04396e-14	-3.34252e-10	-1.39036	9.61502e-05	-3.34252e-10	-1.3801
57115272	chr12:57115272:T:C	7.31695e-15	-1.68764	-1.41233	7.17119e-05	-0.269207	-1.40415
57115319	chr12:57115319:C:T	1.21272e-14	-1.65462	-0.940091	0.000235955	0.399573	-0.881946
57116334	chr12:57116334:A:C	4.5064e-13	-3.34252e-10	1.0205	0.00126754	-3.34252e-10	1.19882
57116526	chr12:57116526:T:C	8.17648e-15	-1.58539	-1.40351	9.62202e-05	0.0230661	-1.40244
57116538	chr12:57116538:C:T	1.99917e-14	-2.09485	-4.01236e-10	5.30515e-05	-1.97475	-4.01236e-10
57116851	chr12:57116851:G:A	6.09514e-14	-3.34252e-10	-0.980091	0.000140921	-3.34252e-10	-0.997814
57116878	chr12:57116878:C:T	1.14588e-14	-1.25595	-1.39546	0.000113087	0.173866	-1.39172
57118271	chr12:57118271:C:A	2.24723e-14	-1.97788	-4.01236e-10	4.73901e-05	-2.0876	-4.01236e-10
57118687	chr12:57118687:C:G	1.73257e-14	-1.91143	-0.326548	0.000222658	-0.33912	-0.201255
57119076	chr12:57119076:C:G	6.96813e-14	-3.34252e-10	-0.846235	0.000163968	-3.34252e-10	-0.846341
57119227	chr12:57119227:T:C	2.3873e-13	-3.34252e-10	0.385164	0.000594741	-3.34252e-10	0.442112
57119465	chr12:57119465:G:C	2.42069e-14	-1.90353	-4.01236e-10	4.90449e-05	-2.05328	-4.01236e-10
57120083	chr12:57120083:A:G	5.56084e-15	-1.963	-1.41142	4.00062e-05	-0.845342	-1.41164
57120176	chr12:57120176:C:T	4.02848e-14	-3.34252e-10	-1.39419	9.56164e-05	-3.34252e-10	-1.38567
57120787	chr12:57120787:C:T	4.64981e-14	-3.34252e-10	-1.25076	0.000110811	-3.34252e-10	-1.23818
57120978	chr12:57120978:A:G	1.19347e-13	-3.34252e-10	-0.308128	0.000266609	-3.34252e-10	-0.36023
57121580	chr12:57121580:A:G	5.20694e-15	-2.05802	-1.38216	2.95718e-05	-1.17641	-1.38278
57121830	chr12:57121830:TTTAA:T	1.06727e-13	-3.34252e-10	-0.419897	0.000241735	-3.34252e-10	-0.458171
57121986	chr12:57121986:T:C	5.41716e-15	-2.07318	-1.32742	2.82458e-05	-1.27652	-1.32855
57122021	chr12:57122021:T:G	5.68606e-15	-2.09027	-1.26188	2.70777e-05	-1.38379	-1.26351
57122248	chr12:57122248:A:G	7.10787e-14	-3.34252e-10	-0.82638	0.000162577	-3.34252e-10	-0.854862
57122641	chr12:57122641:T:C	6.41302e-14	-3.34252e-10	-0.929252	0.00017247	-3.34252e-10	-0.79579
57123149	chr12:57123149:C:T	2.08944e-14	-2.05068	-4.01236e-10	4.99291e-05	-2.03541	-4.01236e-10
57123150	chr12:57123150:G:A	4.70979e-13	2.14861	-1.08396	0.0833156	6.37572	-0.991341
57123517	chr12:57123517:T:C	3.96814e-14	-3.34252e-10	-1.40928	9.30698e-05	-3.34252e-10	-1.41266
57123996	chr12:57123996:G:C	2.75806e-13	-3.34252e-10	0.529532	0.000690716	-3.34252e-10	0.591715
57124428	chr12:57124428:GCA:G	1.09452e-14	-2.10054	-0.596721	8.15122e-05	-1.05791	-0.487353
57125332	chr12:57125332:G:A	7.53622e-15	-1.92915	-1.1413	1.57947e-05	-2.08513	-1.10121
57125911	chr12:57125911:G:C	5.40227e-15	-2.03383	-1.36952	3.31796e-05	-1.07413	-1.36994
57125915	chr12:57125915:T:C	1.79324e-14	-1.99502	-0.208533	4.20626e-05	-2.10076	-0.106093
57126043	chr12:57126043:C:T	1.18892e-14	-2.10216	-0.512375	8.19429e-05	-1.1427	-0.397286
57126175	chr12:57126175:C:T	4.17218e-14	-3.34252e-10	-1.35914	9.66382e-05	-3.34252e-10	-1.37504
57126487	chr12:57126487:A:C	4.57567e-14	-3.34252e-10	-1.26683	0.000106514	-3.34252e-10	-1.27773
57126652	chr12:57126652:G:A	2.75949e-13	-3.34252e-10	0.53005	0.000691083	-3.34252e-10	0.592248
57126705	chr12:57126705:G:C	7.53617e-15	-1.97921	-1.09124	1.63752e-05	-2.10154	-1.04871
57126751	chr12:57126751:C:T	3.94951e-14	-3.34252e-10	-1.41399	9.32408e-05	-3.34252e-10	-1.41083
57126873	chr12:57126873:C:T	4.85084e-14	-3.34252e-10	-1.20843	0.000112609	-3.34252e-10	-1.22209
57126892	chr12:57126892:T:C	3.93959e-14	-3.34252e-10	-1.41651	9.26548e-05	-3.34252e-10	-1.41713
57126946	chr12:57126946:G:A	4.98267e-14	-3.34252e-10	-1.18162	0.000115324	-3.34252e-10	-1.19827
57126984	chr12:57126984:G:T	1.5155e-13	-0.0692545	-4.01236e-10	0.000270392	-0.346142	-4.01236e-10
57127390	chr12:57127390:G:A	2.76453e-13	-3.34252e-10	0.531874	0.000692365	-3.34252e-10	0.5941
57127526	chr12:57127526:A:G	5.03325e-14	-3.34252e-10	-1.17152	0.00011645	-3.34252e-10	-1.18855
57127968	chr12:57127968:C:T	3.94654e-14	-3.34252e-10	-1.41474	9.26988e-05	-3.34252e-10	-1.41666
57128148	chr12:57128148:T:A	3.94465e-14	-3.34252e-10	-1.41522	9.26803e-05	-3.34252e-10	-1.41686
57128198	chr12:57128198:A:AC	3.77577e-13	-3.34252e-10	0.843608	0.00119247	-3.34252e-10	1.13777
57128202	chr12:57128202:G:GCCCTCCTCT	3.83616e-13	-3.34252e-10	0.859474	0.00121273	-3.34252e-10	1.15462
57128566	chr12:57128566:A:T	4.13562e-14	-3.34252e-10	-1.36794	9.86425e-05	-3.34252e-10	-1.35451
57129349	chr12:57129349:G:A	1.85195e-14	-0.755002	-1.41634	0.0019594	3.05109	-1.41671
57130316	chr12:57130316:T:G	1.94477e-14	-2.09871	-0.0237302	4.26116e-05	-2.07137	-0.12252
57130325	chr12:57130325:T:C	5.29323e-15	-2.00663	-1.41711	1.26519e-05	-1.99127	-1.41694
57131282	chr12:57131282:T:A	2.48946e-14	-1.87552	-4.01236e-10	5.21272e-05	-1.99233	-4.01236e-10
57131310	chr12:57131310:G:A	1.89223e-14	-1.93604	-0.213789	4.15106e-05	-2.10094	-0.119119
57131595	chr12:57131595:C:T	8.97397e-14	-3.34252e-10	-0.593254	0.000205342	-3.34252e-10	-0.621336
57131712	chr12:57131712:G:A	4.11338e-14	-3.34252e-10	-1.37334	9.58106e-05	-3.34252e-10	-1.38364
57132516	chr12:57132516:G:A	3.44388e-14	-1.55098	-4.01236e-10	0.000291834	-0.269828	-4.01236e-10
57132679	chr12:57132679:C:T	2.29824e-13	-3.34252e-10	0.347145	0.000615437	-3.34252e-10	0.47632
57132863	chr12:57132863:G:A	6.3738e-15	-1.95817	-1.2798	2.97047e-05	-1.24851	-1.3062
57133500	chr12:57133500:T:C	8.62652e-15	-1.99089	-0.944438	1.88793e-05	-2.04406	-0.963881
57134414	chr12:57134414:G:A	2.3021e-14	-1.99969	0.0459281	6.67698e-05	-1.87748	0.132718
57134766	chr12:57134766:G:A	4.14807e-14	-3.34252e-10	-1.36494	9.9942e-05	-3.34252e-10	-1.34142
57134790	chr12:57134790:C:T	4.09299e-13	-3.34252e-10	0.924278	0.00102821	-3.34252e-10	0.989562
57135660	chr12:57135660:C:T	1.54932e-14	-1.83767	-0.512101	3.11916e-05	-2.05443	-0.451435
57135834	chr12:57135834:G:A	4.29463e-14	-3.34252e-10	-1.33022	0.000102756	-3.34252e-10	-1.31365
57136558	chr12:57136558:C:A	7.72898e-15	-2.10187	-0.943325	1.80204e-05	-2.02992	-1.02459
57136757	chr12:57136757:G:A	2.50214e-13	-3.34252e-10	0.432148	0.000770009	-3.34252e-10	0.700389
57136887	chr12:57136887:T:C	5.41576e-14	-1.64396	0.54569	9.92479e-05	-1.85947	0.511073
57137031	chr12:57137031:T:C	3.89987e-14	-1.73608	0.309441	7.10343e-05	-2.08796	0.405113
57137667	chr12:57137667:A:G	5.135e-14	-1.77203	0.62053	9.88038e-05	-2.07901	0.726132
57138055	chr12:57138055:A:G	4.09816e-14	-3.34252e-10	-1.37704	9.56181e-05	-3.34252e-10	-1.38565
57138147	chr12:57138147:G:A	2.34499e-14	-1.9353	-4.01236e-10	4.81348e-05	-2.07201	-4.01236e-10
57138168	chr12:57138168:C:T	9.26838e-14	-3.34252e-10	-0.560973	0.000241643	-3.34252e-10	-0.45855
57138780	chr12:57138780:G:A	4.8459e-15	-2.09751	-1.41452	1.24695e-05	-2.00566	-1.41707
57138808	chr12:57138808:C:T	4.69555e-14	-3.34252e-10	-1.24097	0.000114946	-3.34252e-10	-1.20155
57138886	chr12:57138886:T:C	5.55686e-14	-3.34252e-10	-1.07255	0.000139121	-3.34252e-10	-1.01067
57138966	chr12:57138966:G:C	3.39118e-14	-1.6737	0.107295	6.84523e-05	-2.08522	0.365341
57139687	chr12:57139687:G:A	2.21825e-14	-1.99086	-4.01236e-10	4.67075e-05	-2.10211	-4.01236e-10
57139907	chr12:57139907:C:A	6.09986e-14	-1.72922	0.749902	9.48784e-05	-2.10173	0.70831
57140687	chr12:57140687:G:A	5.22575e-14	-1.7693	0.635321	0.0001001	-2.08046	0.740612
57140858	chr12:57140858:G:A	5.50572e-14	-1.77394	0.69215	0.000106223	-2.07938	0.798908
57140985	chr12:57140985:C:T	7.93862e-14	-3.34252e-10	-0.715843	0.000179672	-3.34252e-10	-0.754879
57141129	chr12:57141129:G:A	6.44276e-14	-1.69125	0.766622	0.000113267	-2.095	0.878736
57142409	chr12:57142409:T:A	4.54869e-14	-3.34252e-10	-1.27274	0.000111102	-3.34252e-10	-1.23556
57143206	chr12:57143206:G:A	2.22006e-14	-1.99005	-4.01236e-10	4.74207e-05	-2.08695	-4.01236e-10
57143430	chr12:57143430:C:T	3.2705e-13	-3.34252e-10	0.699946	0.000888413	-3.34252e-10	0.843423
57145299	chr12:57145299:C:T	7.593e-14	-0.760355	-4.01236e-10	0.000103602	-1.30546	-4.01236e-10
57146051	chr12:57146051:G:A	4.54577e-14	-1.27338	-4.01236e-10	5.83561e-05	-1.87945	-4.01236e-10
57146221	chr12:57146221:TA:T	4.76992e-14	-1.28753	0.0622813	6.32972e-05	-1.90438	0.106207
57146589	chr12:57146589:C:T	2.02738e-14	-2.08084	-4.01236e-10	4.82118e-05	-2.07041	-4.01236e-10
57146624	chr12:57146624:C:T	3.95739e-14	-3.34252e-10	-1.412	9.39471e-05	-3.34252e-10	-1.40328
57146781	chr12:57146781:T:G	8.78248e-14	-3.34252e-10	-0.614824	0.000201305	-3.34252e-10	-0.641191
57146848	chr12:57146848:A:G	8.52504e-14	-3.34252e-10	-0.644574	0.000207321	-3.34252e-10	-0.611743
57146968	chr12:57146968:C:G	4.36526e-14	-1.42386	0.109951	5.83831e-05	-1.8993	0.0203113
57147010	chr12:57147010:A:G	6.08474e-14	-3.34252e-10	-0.981798	0.000147616	-3.34252e-10	-0.951401
57147399	chr12:57147399:C:T	4.38521e-13	-3.34252e-10	0.99324	0.000982895	-3.34252e-10	0.944489
57147482	chr12:57147482:C:T	1.47421e-14	-2.05982	-0.339639	3.87566e-05	-1.93613	-0.352586
57147969	chr12:57147969:C:T	4.47653e-14	-3.34252e-10	-1.28873	0.00010429	-3.34252e-10	-1.29883
57148012	chr12:57148012:G:A	1.62e-13	-0.00256926	-4.01236e-10	0.000127735	-1.09605	-4.01236e-10
57148095	chr12:57148095:T:C	4.61774e-14	-3.34252e-10	-1.25768	0.000107791	-3.34252e-10	-1.26581
57148289	chr12:57148289:A:G	4.77517e-14	-3.34252e-10	-1.22415	0.00011047	-3.34252e-10	-1.24127
57149010	chr12:57149010:A:G	4.89758e-14	-3.34252e-10	-1.19884	0.000113696	-3.34252e-10	-1.21249
57149470	chr12:57149470:C:T	4.57733e-14	-3.34252e-10	-1.26647	0.000106901	-3.34252e-10	-1.27411
57149473	chr12:57149473:C:T	4.57733e-14	-3.34252e-10	-1.26647	0.000106901	-3.34252e-10	-1.27411
57149789	chr12:57149789:C:T	1.06339e-14	-2.07595	-0.65017	2.39326e-05	-2.10186	-0.66891
57149910	chr12:57149910:T:C	4.05997e-14	-3.34252e-10	-1.38641	9.48576e-05	-3.34252e-10	-1.39364
57150157	chr12:57150157:G:A	7.25047e-14	-3.34252e-10	-0.806516	0.000165054	-3.34252e-10	-0.83974
57150708	chr12:57150708:T:C	4.09104e-14	-3.34252e-10	-1.37878	9.62291e-05	-3.34252e-10	-1.37928
57151148	chr12:57151148:A:G	8.2929e-15	-1.56378	-1.41099	2.92926e-05	-1.15162	-1.41706
57151245	chr12:57151245:T:C	4.08085e-14	-3.34252e-10	-1.38128	9.59912e-05	-3.34252e-10	-1.38176
57151748	chr12:57151748:G:A	3.30564e-14	-2.09457	0.502622	9.51382e-05	-2.0004	0.609719
57151802	chr12:57151802:T:C	4.06657e-14	-3.34252e-10	-1.38478	9.49733e-05	-3.34252e-10	-1.39242
57151973	chr12:57151973:G:A	8.14511e-15	-1.86503	-1.12772	1.61541e-05	-2.05719	-1.10665
57152239	chr12:57152239:G:A	4.32761e-13	-3.34252e-10	0.980017	0.00142306	-3.34252e-10	1.31455
57152706	chr12:57152706:CT:C	2.93645e-13	-3.34252e-10	0.592204	0.000959171	-3.34252e-10	0.920057
57153922	chr12:57153922:A:C	4.23388e-14	-3.34252e-10	-1.34446	9.98781e-05	-3.34252e-10	-1.34206
57153966	chr12:57153966:T:C	2.04132e-14	-2.07399	-4.01236e-10	4.87035e-05	-2.06026	-4.01236e-10
57154386	chr12:57154386:G:A	5.28508e-14	-3.34252e-10	-1.12269	0.000125329	-3.34252e-10	-1.11507
57154581	chr12:57154581:T:C	3.49236e-13	-3.34252e-10	0.76558	0.00113259	-3.34252e-10	1.08625
57154683	chr12:57154683:C:T	6.18624e-15	-2.02822	-1.23962	1.36852e-05	-2.10183	-1.22786
57155006	chr12:57155006:GA:G	4.00107e-14	-3.34252e-10	-1.40102	9.46738e-05	-3.34252e-10	-1.39558
57155077	chr12:57155077:T:G	4.95456e-14	-0.293361	-0.893913	7.32303e-05	-0.896495	-0.755909
57157232	chr12:57157232:G:C	6.70645e-14	-3.34252e-10	-0.884513	0.00015266	-3.34252e-10	-0.917797
57158696	chr12:57158696:C:T	6.32659e-14	-3.34252e-10	-0.94282	0.000147342	-3.34252e-10	-0.953259
57158819	chr12:57158819:G:A	4.76502e-14	-3.34252e-10	-1.22628	0.000110981	-3.34252e-10	-1.23665
57159216	chr12:57159216:C:T	4.1319e-14	-2.07359	0.704749	0.000137955	-2.05028	1.03119
57160569	chr12:57160569:C:T	4.76502e-14	-3.34252e-10	-1.22628	0.000110981	-3.34252e-10	-1.23665
57161190	chr12:57161190:TG:T	4.99444e-14	-3.34252e-10	-1.17926	0.000124688	-3.34252e-10	-1.1202
57161245	chr12:57161245:G:A	5.21306e-14	-2.09179	0.955378	0.000176265	-2.07612	1.3021
57161492	chr12:57161492:C:T	4.65772e-14	-3.34252e-10	-1.24906	0.000108527	-3.34252e-10	-1.25902
57161987	chr12:57161987:G:A	6.77216e-13	-3.34252e-10	1.42782	0.00178715	-3.34252e-10	1.54237
57162306	chr12:57162306:T:C	1.5975e-13	-3.34252e-10	-0.0165593	0.00036105	-3.34252e-10	-0.0569957
57162453	chr12:57162453:C:T	2.96929e-12	-3.34252e-10	2.90591	0.0107779	-3.34252e-10	3.33924
57163047	chr12:57163047:G:A	4.65848e-14	-3.34252e-10	-1.24889	0.000109518	-3.34252e-10	-1.24992
57163820	chr12:57163820:T:C	9.3832e-14	-3.34252e-10	-0.548661	0.000211751	-3.34252e-10	-0.590602
57164147	chr12:57164147:G:A	5.17655e-14	-3.34252e-10	-1.14344	0.00012026	-3.34252e-10	-1.15636
57164817	chr12:57164817:G:T	4.73051e-14	-3.34252e-10	-1.23355	0.000110235	-3.34252e-10	-1.2434
57165351	chr12:57165351:T:G	6.7636e-14	-3.34252e-10	-0.876026	0.000153931	-3.34252e-10	-0.909507
57165455	chr12:57165455:C:T	1.3208e-13	-3.34252e-10	-0.206763	0.000323294	-3.34252e-10	-0.16745
57165515	chr12:57165515:G:A	6.19105e-14	-3.34252e-10	-0.964478	0.000148488	-3.34252e-10	-0.945507
57166026	chr12:57166026:G:A	1.71934e-14	-1.10219	-1.14345	6.46158e-05	-0.672783	-1.10477
57166406	chr12:57166406:A:T	1.3396e-13	-3.34252e-10	-0.192628	0.000317507	-3.34252e-10	-0.185514
57167160	chr12:57167160:T:C	6.46607e-14	-3.34252e-10	-0.921013	0.000147361	-3.34252e-10	-0.953131
57167596	chr12:57167596:G:T	1.6227e-14	-1.13972	-1.16378	6.00553e-05	-0.723176	-1.12757
57168137	chr12:57168137:T:G	2.51812e-14	-0.608575	-1.25549	0.000139363	0.203442	-1.21237
57168210	chr12:57168210:C:T	3.06841e-14	-1.66642	-4.01236e-10	7.47218e-05	-1.63224	-4.01236e-10
57168889	chr12:57168889:G:A	7.94872e-15	-1.64488	-1.37228	4.69667e-05	-0.719957	-1.37662
57169504	chr12:57169504:G:A	4.0775e-14	-3.34252e-10	-1.3821	9.58278e-05	-3.34252e-10	-1.38346
57169511	chr12:57169511:A:G	2.67162e-13	-3.34252e-10	0.497689	0.000615754	-3.34252e-10	0.476834
57169519	chr12:57169519:C:T	3.99183e-14	-3.34252e-10	-1.40333	9.35119e-05	-3.34252e-10	-1.40792
57170695	chr12:57170695:C:T	6.82644e-15	-2.08371	-1.08565	2.42032e-05	-1.68649	-1.07304
57172509	chr12:57172509:G:A	2.56883e-13	0.458452	-4.01236e-10	0.000102539	-1.31577	-4.01236e-10
57173146	chr12:57173146:G:A	7.76442e-14	-3.34252e-10	-0.738031	0.000176593	-3.34252e-10	-0.772168
57173397	chr12:57173397:G:T	1.37581e-14	-1.16759	-1.30095	5.14626e-05	-0.728063	-1.2771
57173820	chr12:57173820:T:C	1.38835e-13	-3.34252e-10	-0.156883	0.000321935	-3.34252e-10	-0.171663
57174894	chr12:57174894:G:A	1.667e-13	-3.34252e-10	0.026026	0.000375496	-3.34252e-10	-0.0177663
57175009	chr12:57175009:G:A	7.26954e-14	-3.34252e-10	-0.803889	0.000165378	-3.34252e-10	-0.837778
57175044	chr12:57175044:G:A	3.95445e-14	-3.34252e-10	-1.41274	9.26968e-05	-3.34252e-10	-1.41668
57175683	chr12:57175683:C:T	4.83698e-14	-3.34252e-10	-1.21129	0.00011994	-3.34252e-10	-1.15902
57175695	chr12:57175695:C:T	6.06647e-15	-1.93485	-1.35254	1.19254e-05	-2.09962	-1.36772
57176397	chr12:57176397:G:A	5.51426e-14	-3.34252e-10	-1.08025	0.000125628	-3.34252e-10	-1.11268
57176442	chr12:57176442:G:A	5.12398e-14	-3.34252e-10	-1.15365	0.000117484	-3.34252e-10	-1.17971
57177541	chr12:57177541:C:T	1.84606e-13	-3.34252e-10	0.128058	0.000457429	-3.34252e-10	0.179608
57177783	chr12:57177783:G:A	5.00315e-13	-3.34252e-10	1.12507	0.00131837	-3.34252e-10	1.23813
57180963	chr12:57180963:G:A	4.26684e-14	-3.34252e-10	-1.33671	9.86902e-05	-3.34252e-10	-1.35403
57181134	chr12:57181134:C:T	3.97014e-14	-3.34252e-10	-1.40878	9.33598e-05	-3.34252e-10	-1.40955
57181327	chr12:57181327:C:G	9.56992e-14	-3.34252e-10	-0.528958	0.000221656	-3.34252e-10	-0.544885
57182303	chr12:57182303:A:G	1.58725e-14	-0.938322	-1.38726	8.27267e-05	-0.155044	-1.37543
57182545	chr12:57182545:C:T	9.04667e-14	-3.34252e-10	-0.585186	0.000209652	-3.34252e-10	-0.600566
57182546	chr12:57182546:G:A	3.94137e-14	-3.34252e-10	-1.41605	9.32234e-05	-3.34252e-10	-1.41101
57182634	chr12:57182634:C:T	2.19772e-14	-1.20118	-0.798988	8.96787e-05	-0.67356	-0.77622
57182709	chr12:57182709:G:A	6.44575e-15	-2.05002	-1.17672	1.54533e-05	-2.03648	-1.17171
57183757	chr12:57183757:C:T	1.19548e-13	-3.34252e-10	-0.306452	0.000278395	-3.34252e-10	-0.316974
57183939	chr12:57183939:G:A	5.22667e-14	-3.34252e-10	-1.13381	0.000119317	-3.34252e-10	-1.16423
57183973	chr12:57183973:G:A	5.22796e-14	-3.34252e-10	-1.13356	0.000119346	-3.34252e-10	-1.16398
57184089	chr12:57184089:C:T	1.25998e-13	-0.2539	-4.01236e-10	0.000253307	-0.411411	-4.01236e-10
57184505	chr12:57184505:C:T	1.68202e-14	-1.20185	-1.06574	6.2762e-05	-0.785994	-1.02067
57184796	chr12:57184796:C:T	8.11872e-14	-3.34252e-10	-0.69341	0.000184087	-3.34252e-10	-0.730606
57184890	chr12:57184890:G:A	2.20476e-14	-1.99697	-4.01236e-10	7.6775e-05	-1.60513	-4.01236e-10
57185538	chr12:57185538:C:T	4.08982e-14	-3.34252e-10	-1.37908	9.57189e-05	-3.34252e-10	-1.3846
57185637	chr12:57185637:C:T	3.82679e-14	-1.44556	-4.01236e-10	0.000128944	-1.08664	-4.01236e-10
57185652	chr12:57185652:C:T	4.13479e-14	-3.34252e-10	-1.36815	9.60704e-05	-3.34252e-10	-1.38093
57185874	chr12:57185874:C:T	7.78525e-14	-3.34252e-10	-0.735352	0.000178074	-3.34252e-10	-0.763814
57185944	chr12:57185944:A:T	1.94742e-14	-1.00096	-1.12011	8.07443e-05	-0.471906	-1.08282
57186452	chr12:57186452:C:T	9.49303e-14	-3.34252e-10	-0.537024	0.000219891	-3.34252e-10	-0.552881
57186521	chr12:57186521:T:C	2.47261e-12	-3.34252e-10	2.72286	0.00888008	-3.34252e-10	3.14555
57186595	chr12:57186595:A:G	1.10662e-13	-3.34252e-10	-0.383684	0.000257874	-3.34252e-10	-0.393541
57186631	chr12:57186631:T:C	1.66123e-14	-0.956545	-1.32348	8.49427e-05	-0.199103	-1.30493
57186739	chr12:57186739:A:G	1.56507e-14	-0.993683	-1.34597	7.89913e-05	-0.246854	-1.32982
57187577	chr12:57187577:T:TC	2.36069e-14	-0.864656	-1.06397	0.00010057	-0.313079	-1.02208
57187914	chr12:57187914:C:T	1.40166e-13	-3.34252e-10	-0.14734	0.000317658	-3.34252e-10	-0.185037
57187943	chr12:57187943:C:T	9.62576e-14	-3.34252e-10	-0.52314	0.000219133	-3.34252e-10	-0.556336
57188174	chr12:57188174:C:A	1.03146e-13	-3.34252e-10	-0.454021	0.000234539	-3.34252e-10	-0.488391
57189889	chr12:57189889:C:A	1.70357e-14	-1.07009	-1.18477	6.92948e-05	-0.560303	-1.14734
57189962	chr12:57189962:A:G	1.13741e-13	-3.34252e-10	-0.356246	0.000278816	-3.34252e-10	-0.315463
57190070	chr12:57190070:C:T	1.80873e-13	0.107629	-4.01236e-10	0.000486143	0.240489	-4.01236e-10
57190097	chr12:57190097:T:C	4.13008e-14	-3.34252e-10	-1.36928	9.66383e-05	-3.34252e-10	-1.37504
57190554	chr12:57190554:C:A	7.88094e-14	-3.34252e-10	-0.723135	0.000183501	-3.34252e-10	-0.733792
57190715	chr12:57190715:C:T	5.63392e-14	-1.05878	-4.01236e-10	7.91296e-05	-1.57493	-4.01236e-10
57190961	chr12:57190961:C:T	8.75996e-13	-3.34252e-10	1.68519	0.00242835	-3.34252e-10	1.84895
57192371	chr12:57192371:C:A	4.49436e-14	-1.32084	0.0360775	0.000190792	-0.93187	0.237042
57192718	chr12:57192718:G:A	4.48994e-14	-1.28574	-4.01236e-10	0.000152119	-0.921352	-4.01236e-10
57194056	chr12:57194056:C:T	1.57057e-14	-0.945683	-1.39046	7.82239e-05	-0.209755	-1.37668
57194249	chr12:57194249:G:A	2.56722e-14	-2.10204	0.257276	7.1479e-05	-1.91614	0.239533
57194344	chr12:57194344:C:T	6.69888e-15	-2.08653	-1.1017	1.59853e-05	-2.07846	-1.09589
57194540	chr12:57194540:C:T	4.44028e-14	-3.34252e-10	-1.29686	0.000105773	-3.34252e-10	-1.28472
57194650	chr12:57194650:G:A	1.49605e-14	-2.08982	-0.29493	4.5292e-05	-2.07265	-0.0602308
57194708	chr12:57194708:C:T	1.88702e-14	-2.067	-0.085577	5.88204e-05	-2.04113	0.169607
57195876	chr12:57195876:C:T	1.58846e-14	-1.08445	-1.24037	6.12167e-05	-0.609853	-1.22174
57196001	chr12:57196001:A:C	1.08103e-13	-3.34252e-10	-0.407085	0.000251639	-3.34252e-10	-0.418018
57196840	chr12:57196840:G:A	3.54119e-14	-1.52312	-4.01236e-10	0.000116752	-1.18596	-4.01236e-10
57196952	chr12:57196952:T:C	4.75388e-14	-3.34252e-10	-1.22862	0.000110635	-3.34252e-10	-1.23977
57196975	chr12:57196975:C:T	9.58966e-15	-1.42877	-1.40072	3.46475e-05	-0.99831	-1.40248
57197014	chr12:57197014:C:T	1.73364e-14	-1.05973	-1.17762	6.76269e-05	-0.576064	-1.15594
57197443	chr12:57197443:T:C	1.43489e-14	-1.00942	-1.41708	6.47077e-05	-0.361307	-1.41483
57197675	chr12:57197675:C:T	1.57837e-14	-1.11713	-1.21406	6.13009e-05	-0.637884	-1.19233
57198709	chr12:57198709:C:T	6.4328e-14	-3.34252e-10	-0.926172	0.000146311	-3.34252e-10	-0.960277
57198774	chr12:57198774:C:T	1.5168e-14	-0.990713	-1.38027	7.37229e-05	-0.28059	-1.36511
57198920	chr12:57198920:C:T	2.38775e-13	-3.34252e-10	0.385355	0.000581024	-3.34252e-10	0.418779
57199050	chr12:57199050:T:C	8.69991e-14	-0.624269	-4.01236e-10	0.000549225	0.362495	-4.01236e-10
57199126	chr12:57199126:G:A	3.37695e-14	-1.57061	-4.01236e-10	5.74381e-05	-1.89531	-4.01236e-10
57199421	chr12:57199421:A:G	2.20159e-14	-1.9984	-4.01236e-10	5.11583e-05	-2.01109	-4.01236e-10
57200111	chr12:57200111:A:G	8.58674e-15	-1.531	-1.40895	2.13172e-05	-1.48598	-1.40052
57201197	chr12:57201197:C:T	2.72588e-14	-1.78479	-4.01236e-10	8.59815e-05	-1.49188	-4.01236e-10
57201283	chr12:57201283:G:A	1.64418e-14	-0.933203	-1.35714	9.3611e-05	-0.0592746	-1.34759
57201585	chr12:57201585:C:T	1.25417e-13	-3.34252e-10	-0.258522	0.000434402	-3.34252e-10	0.127958
57201650	chr12:57201650:C:T	3.10927e-14	-1.65319	-4.01236e-10	6.15617e-05	-1.82597	-4.01236e-10
57202269	chr12:57202269:A:G	9.14624e-14	0.127601	-0.701841	0.000590061	1.12135	-0.687135
57202866	chr12:57202866:C:T	1.02054e-13	-3.34252e-10	-0.464663	0.000239472	-3.34252e-10	-0.467576
57203072	chr12:57203072:T:C	4.01041e-14	-3.34252e-10	-1.39869	9.61223e-05	-3.34252e-10	-1.38039
57203694	chr12:57203694:A:T	1.74164e-13	-3.34252e-10	0.0698283	0.00041007	-3.34252e-10	0.0703137
57204135	chr12:57204135:C:T	1.12249e-14	-1.52077	-1.15126	3.39635e-05	-1.24094	-1.17978
57206066	chr12:57206066:C:G	3.09306e-14	-2.09888	0.440457	0.000108116	-2.00653	0.743717
57206183	chr12:57206183:A:T	4.79786e-14	-3.34252e-10	-1.21941	0.000111871	-3.34252e-10	-1.22867
57206237	chr12:57206237:A:G	1.11318e-13	-3.34252e-10	-0.377774	0.000290727	-3.34252e-10	-0.273627
57207930	chr12:57207930:C:A	4.12558e-14	-3.34252e-10	-1.37037	9.66087e-05	-3.34252e-10	-1.37534
57208581	chr12:57208581:TAGA:T	2.29381e-14	-1.95737	-4.01236e-10	8.20518e-05	-1.53866	-4.01236e-10
57208849	chr12:57208849:A:G	1.40497e-14	-1.47065	-0.976918	5.7314e-05	-0.925709	-0.97176
57209344	chr12:57209344:C:T	5.35139e-13	-3.34252e-10	1.19236	0.00139181	-3.34252e-10	1.29235
57209494	chr12:57209494:C:A	1.15647e-13	-3.34252e-10	-0.339622	0.000257128	-3.34252e-10	-0.396441
57209540	chr12:57209540:C:T	2.50267e-13	0.432363	-4.01236e-10	0.00097679	0.938259	-4.01236e-10
57209634	chr12:57209634:A:G	7.85915e-14	0.548814	-1.27472	0.000367613	1.23959	-1.27857
57209761	chr12:57209761:G:A	3.94658e-14	-3.34252e-10	-1.41473	9.26966e-05	-3.34252e-10	-1.41668
57210410	chr12:57210410:T:C	1.65268e-13	-3.34252e-10	0.0174007	0.000408844	-3.34252e-10	0.0673203
57210973	chr12:57210973:A:C	2.32712e-14	-1.94295	-4.01236e-10	4.96763e-05	-2.04049	-4.01236e-10
57211632	chr12:57211632:C:T	5.32103e-14	-3.34252e-10	-1.11592	0.000127181	-3.34252e-10	-1.1004
57212603	chr12:57212603:A:G	6.70929e-15	-1.804	-1.38268	3.05462e-05	-1.13455	-1.39222
57212638	chr12:57212638:C:T	3.47564e-13	-3.34252e-10	0.760781	0.00093641	-3.34252e-10	0.896041
57213500	chr12:57213500:G:A	4.20746e-14	-3.34252e-10	-1.35072	9.80279e-05	-3.34252e-10	-1.36076
57213700	chr12:57213700:A:G	7.91217e-14	-3.34252e-10	-0.719181	0.000186096	-3.34252e-10	-0.719749
57213906	chr12:57213906:A:G	7.16094e-14	-3.34252e-10	-0.818941	0.000178998	-3.34252e-10	-0.75864
57214154	chr12:57214154:A:G	1.13233e-13	-3.34252e-10	-0.360724	0.000266002	-3.34252e-10	-0.362511
57214650	chr12:57214650:G:A	5.46781e-14	0.314746	-1.40345	0.000226781	0.882137	-1.40417
57215577	chr12:57215577:G:A	1.79653e-13	-3.34252e-10	0.100857	0.000423323	-3.34252e-10	0.102122
57215614	chr12:57215614:C:T	3.97212e-14	-3.34252e-10	-1.40828	9.40123e-05	-3.34252e-10	-1.40259
57215662	chr12:57215662:A:G	7.06562e-14	-3.34252e-10	-0.832341	0.000165123	-3.34252e-10	-0.839322
57216251	chr12:57216251:A:C	1.64576e-13	-3.34252e-10	0.0132034	0.000362343	-3.34252e-10	-0.0534227
57216466	chr12:57216466:G:C	7.80613e-14	0.668771	-1.40144	0.000370023	1.36983	-1.40228
57216677	chr12:57216677:C:A	2.61315e-13	-3.34252e-10	0.475559	0.000613258	-3.34252e-10	0.472772
57217502	chr12:57217502:A:G	5.60099e-14	-0.509501	-0.555138	0.000191938	-0.19875	-0.490092
57218035	chr12:57218035:C:A	2.1654e-14	-2.01498	-4.01236e-10	6.03286e-05	-1.84621	-4.01236e-10
57218647	chr12:57218647:C:G	3.93881e-14	-3.34252e-10	-1.4167	9.27103e-05	-3.34252e-10	-1.41653
57218742	chr12:57218742:TTA:T	4.03364e-14	-3.34252e-10	-1.39291	9.65123e-05	-3.34252e-10	-1.37634
57218758	chr12:57218758:A:G	6.8901e-14	-3.34252e-10	-0.857497	0.000163265	-3.34252e-10	-0.850639
57218983	chr12:57218983:TTG:T	1.04038e-13	0.876362	-1.32178	0.000785438	2.05948	-1.33925
57219990	chr12:57219990:C:T	1.51393e-13	-0.070286	-4.01236e-10	0.000408235	0.0658288	-4.01236e-10
57219997	chr12:57219997:G:A	1.6277e-14	-0.903819	-1.3966	3.15106e-05	-1.09017	-1.40552
57220701	chr12:57220701:C:T	3.03801e-13	2.04105	-1.41485	0.0027513	3.37809	-1.40428
57220876	chr12:57220876:G:A	3.96536e-14	-3.34252e-10	-1.40999	9.30342e-05	-3.34252e-10	-1.41305
57221175	chr12:57221175:G:T	3.96537e-13	-3.34252e-10	0.892603	0.000884855	-3.34252e-10	0.839411
57221756	chr12:57221756:C:T	4.40855e-14	-3.34252e-10	-1.30404	0.000104126	-3.34252e-10	-1.30041
57222057	chr12:57222057:A:G	4.45747e-14	-3.34252e-10	-1.293	0.000105534	-3.34252e-10	-1.28698
57222278	chr12:57222278:G:A	7.46967e-14	-0.279422	-0.497309	0.000197629	-0.261237	-0.398386
57222989	chr12:57222989:T:C	5.84119e-15	-1.90829	-1.41694	1.99209e-05	-1.53717	-1.41707
57223139	chr12:57223139:G:A	1.11891e-13	-3.34252e-10	-0.372642	0.000270407	-3.34252e-10	-0.346084
57223140	chr12:57223140:G:A	2.31949e-14	-1.94623	-4.01236e-10	8.37569e-05	-1.51809	-4.01236e-10
57223860	chr12:57223860:T:C	4.15616e-14	-3.34252e-10	-1.36299	9.82756e-05	-3.34252e-10	-1.35824
57224259	chr12:57224259:G:A	1.9206e-13	-3.34252e-10	0.167639	0.000620522	-3.34252e-10	0.484547
57224470	chr12:57224470:C:T	1.74317e-13	-3.34252e-10	0.0707064	0.000557035	-3.34252e-10	0.376615
57224635	chr12:57224635:G:C	6.23778e-14	-0.956958	-4.01236e-10	0.000138006	-1.01871	-4.01236e-10
57224636	chr12:57224636:A:G	1.26479e-12	2.48507	-0.432578	0.00655985	3.0928	-0.250085
57224836	chr12:57224836:G:A	7.44937e-14	-0.367515	-0.411938	0.000203363	-0.329934	-0.301085
57225404	chr12:57225404:T:TGGC	9.52323e-13	-3.34252e-10	1.76874	0.00348718	-3.34252e-10	2.21084
57225426	chr12:57225426:C:G	4.38358e-14	-3.34252e-10	-1.30972	0.000101914	-3.34252e-10	-1.32188
57225576	chr12:57225576:C:T	4.10245e-14	-3.34252e-10	-1.376	9.6567e-05	-3.34252e-10	-1.37578
57225579	chr12:57225579:G:A	1.16722e-12	2.28224	-0.310026	0.00589736	2.85699	-0.120747
57225806	chr12:57225806:C:T	2.83681e-14	-1.7449	-4.01236e-10	6.26201e-05	-1.80893	-4.01236e-10
57226456	chr12:57226456:TGTGAG:T	2.21249e-14	-1.99347	-4.01236e-10	4.67425e-05	-2.10136	-4.01236e-10
57226462	chr12:57226462:A:ATTCCC	2.21279e-14	-1.99333	-4.01236e-10	4.67429e-05	-2.10135	-4.01236e-10
57226471	chr12:57226471:G:A	5.9741e-14	-0.474341	-0.525807	0.00015893	-0.452421	-0.425127
57226746	chr12:57226746:A:G	3.91906e-13	-3.34252e-10	0.880855	0.000982945	-3.34252e-10	0.94454
57227110	chr12:57227110:G:GC	4.38817e-14	-3.34252e-10	-1.30867	0.000102502	-3.34252e-10	-1.31613
57227566	chr12:57227566:A:G	8.08842e-14	-3.34252e-10	-0.697149	0.000193873	-3.34252e-10	-0.67881
57228073	chr12:57228073:C:T	3.94788e-14	-3.34252e-10	-1.4144	9.275e-05	-3.34252e-10	-1.41611
57228336	chr12:57228336:C:T	2.22717e-12	2.58958	0.0287406	0.00663752	2.68583	0.168653
57228417	chr12:57228417:T:A	1.72955e-14	-2.07045	-0.169274	6.61616e-05	-1.73456	-0.0193518
57228588	chr12:57228588:G:T	5.33644e-15	-1.9985	-1.41711	1.13465e-05	-2.1005	-1.4166
57228709	chr12:57228709:T:A	4.56356e-14	0.0159597	-1.28544	9.05254e-05	-0.210091	-1.23029
57228779	chr12:57228779:A:AT	1.32622e-13	-3.34252e-10	-0.202666	0.000316917	-3.34252e-10	-0.187373
57229038	chr12:57229038:G:A	1.20808e-12	2.78094	-0.77432	0.00435119	3.16175	-0.72956
57229736	chr12:57229736:G:A	8.10657e-14	-3.34252e-10	-0.694908	0.000194221	-3.34252e-10	-0.677014
57232167	chr12:57232167:G:A	7.46741e-14	-3.34252e-10	-0.777034	0.00018358	-3.34252e-10	-0.733362
57232235	chr12:57232235:C:T	1.73071e-13	-3.34252e-10	0.0635324	0.000430825	-3.34252e-10	0.119689
57232661	chr12:57232661:C:T	1.21732e-13	-3.34252e-10	-0.288342	0.00030777	-3.34252e-10	-0.216661
57232799	chr12:57232799:G:A	2.19947e-14	-1.99937	-4.01236e-10	5.5718e-05	-1.92571	-4.01236e-10
57233078	chr12:57233078:G:A	4.45174e-14	-3.34252e-10	-1.29429	0.000103866	-3.34252e-10	-1.30291
57233742	chr12:57233742:A:G	1.95806e-13	0.186956	-4.01236e-10	9.82454e-05	-1.35854	-4.01236e-10
57233934	chr12:57233934:G:A	5.96948e-15	-1.90923	-1.39428	1.20499e-05	-2.07184	-1.38511
57234625	chr12:57234625:CTCTT:C	3.12846e-14	-1.64704	-4.01236e-10	0.000102965	-1.31162	-4.01236e-10
57235743	chr12:57235743:A:C	4.88291e-14	-3.34252e-10	-1.20184	0.000113686	-3.34252e-10	-1.21257
57236212	chr12:57236212:G:A	3.94353e-14	-3.34252e-10	-1.41551	9.29143e-05	-3.34252e-10	-1.41434
57236337	chr12:57236337:G:T	4.11084e-14	-3.34252e-10	-1.37395	9.71097e-05	-3.34252e-10	-1.37017
57238578	chr12:57238578:G:A	5.30552e-14	-3.34252e-10	-1.11883	0.000122087	-3.34252e-10	-1.14128
57239721	chr12:57239721:G:T	4.2783e-14	-3.34252e-10	-1.33403	0.000101433	-3.34252e-10	-1.32661
57240121	chr12:57240121:A:AC	4.70464e-14	-3.34252e-10	-1.23903	0.000109219	-3.34252e-10	-1.25266
57240839	chr12:57240839:A:C	4.22838e-14	-3.34252e-10	-1.34576	9.97666e-05	-3.34252e-10	-1.34318
57241276	chr12:57241276:G:A	1.07183e-14	-1.93256	-0.785651	2.4126e-05	-2.02485	-0.737871
57241474	chr12:57241474:C:T	1.01415e-13	-3.34252e-10	-0.470945	0.000229196	-3.34252e-10	-0.511438
57242205	chr12:57242205:G:C	5.13636e-13	1.39754	-0.246194	0.00187861	1.65657	-0.0642942
57242307	chr12:57242307:G:A	6.34808e-14	-3.34252e-10	-0.93943	0.00014812	-3.34252e-10	-0.947987
57242480	chr12:57242480:C:T	3.96402e-14	-3.34252e-10	-1.41032	9.34312e-05	-3.34252e-10	-1.40879
57243344	chr12:57243344:C:A	4.19743e-14	-3.34252e-10	-1.35311	9.80775e-05	-3.34252e-10	-1.36025
57243810	chr12:57243810:G:A	2.06623e-13	-0.202486	0.443216	0.00248877	1.27993	0.5936
57243821	chr12:57243821:C:T	4.24338e-14	-3.34252e-10	-1.34222	9.90974e-05	-3.34252e-10	-1.34991
57243967	chr12:57243967:ACAG:A	4.16068e-14	-3.34252e-10	-1.3619	9.72689e-05	-3.34252e-10	-1.36853
57244872	chr12:57244872:T:C	4.12798e-14	-3.34252e-10	-1.36979	9.7321e-05	-3.34252e-10	-1.368
57245112	chr12:57245112:C:T	2.20585e-14	-1.99647	-4.01236e-10	7.38727e-05	-1.64367	-4.01236e-10
57245407	chr12:57245407:C:T	6.12899e-14	-3.34252e-10	-0.974552	0.000141486	-3.34252e-10	-0.993814
57245477	chr12:57245477:TCTC:T	1.68391e-14	-1.63524	-0.63122	2.90039e-05	-2.00805	-0.570533
57245978	chr12:57245978:A:G	4.20248e-14	-3.34252e-10	-1.35191	9.8209e-05	-3.34252e-10	-1.35892
57247186	chr12:57247186:T:C	3.947e-14	-3.34252e-10	-1.41463	9.28648e-05	-3.34252e-10	-1.41487
57247242	chr12:57247242:C:A	4.14339e-14	-3.34252e-10	-1.36607	9.76735e-05	-3.34252e-10	-1.36438
57247436	chr12:57247436:T:A	4.81458e-14	-3.34252e-10	-1.21593	0.000114166	-3.34252e-10	-1.20836
57247440	chr12:57247440:T:A	2.40658e-13	-3.34252e-10	0.393209	0.000642053	-3.34252e-10	0.518658
57247557	chr12:57247557:T:C	1.51232e-14	-1.08175	-1.29218	1.77894e-05	-1.82922	-1.2382
57247678	chr12:57247678:C:G	3.98186e-14	-3.34252e-10	-1.40583	9.37558e-05	-3.34252e-10	-1.40532
57247701	chr12:57247701:A:G	4.15766e-14	-3.34252e-10	-1.36263	9.72271e-05	-3.34252e-10	-1.36896
57248609	chr12:57248609:G:A	3.97561e-14	-3.34252e-10	-1.4074	9.33079e-05	-3.34252e-10	-1.41011
57249760	chr12:57249760:C:T	4.12805e-14	-3.34252e-10	-1.36978	9.65723e-05	-3.34252e-10	-1.37572
57249838	chr12:57249838:C:G	4.2783e-14	-3.34252e-10	-1.33403	0.000101433	-3.34252e-10	-1.32661
57249903	chr12:57249903:A:G	4.98524e-13	0.265193	0.856291	0.0089422	2.13242	1.02011
57250164	chr12:57250164:C:T	1.51668e-13	-3.34252e-10	-0.0684759	0.000397717	-3.34252e-10	0.0397283
57250984	chr12:57250984:G:T	2.87777e-13	0.268209	0.303809	0.00499698	2.12739	0.443189
57252006	chr12:57252006:T:A	3.42041e-13	1.40261	-0.657842	0.000255369	0.210261	-0.613562
57252231	chr12:57252231:C:T	6.6848e-13	1.41484	-4.01236e-10	0.000450276	0.163848	-4.01236e-10
57253591	chr12:57253591:G:A	6.3983e-15	-2.08185	-1.15229	1.49509e-05	-2.06489	-1.17635
57254371	chr12:57254371:C:T	4.27132e-14	-3.34252e-10	-1.33566	9.9726e-05	-3.34252e-10	-1.34359
57254861	chr12:57254861:C:T	2.47987e-14	-1.87937	-4.01236e-10	5.85355e-05	-1.87638	-4.01236e-10
57254989	chr12:57254989:C:A	1.99382e-14	-2.09753	-4.01236e-10	5.03009e-05	-2.02799	-4.01236e-10
57255337	chr12:57255337:A:G	3.97144e-14	-3.34252e-10	-1.40845	9.42327e-05	-3.34252e-10	-1.40025
57255411	chr12:57255411:G:A	4.07536e-14	-3.34252e-10	-1.38262	9.62373e-05	-3.34252e-10	-1.3792
57255464	chr12:57255464:G:C	5.80443e-14	-1.02896	-4.01236e-10	0.000305414	-0.224344	-4.01236e-10
57255641	chr12:57255641:T:C	6.52585e-14	-3.34252e-10	-0.911812	0.000150035	-3.34252e-10	-0.935144
57255705	chr12:57255705:G:A	4.29549e-14	-3.34252e-10	-1.33002	0.000100277	-3.34252e-10	-1.33808
57256057	chr12:57256057:C:T	6.47021e-15	-2.06733	-1.15563	2.06526e-05	-1.79198	-1.12619
57256092	chr12:57256092:C:T	3.97169e-14	-3.34252e-10	-1.40839	9.3506e-05	-3.34252e-10	-1.40799
57256093	chr12:57256093:G:A	3.93873e-14	-3.34252e-10	-1.41672	9.28531e-05	-3.34252e-10	-1.41499
57256423	chr12:57256423:C:T	1.69292e-13	-3.34252e-10	0.0414588	0.000409969	-3.34252e-10	0.0700682
57257114	chr12:57257114:C:T	1.33506e-12	2.10656	-4.01236e-10	0.00226293	1.7784	-4.01236e-10
57257217	chr12:57257217:A:C	4.05688e-14	-3.34252e-10	-1.38717	9.63868e-05	-3.34252e-10	-1.37764
57257276	chr12:57257276:A:G	4.14135e-14	-3.34252e-10	-1.36656	9.68667e-05	-3.34252e-10	-1.37268
57257471	chr12:57257471:A:G	6.70998e-14	-3.34252e-10	-0.883987	0.000154152	-3.34252e-10	-0.908074
```
