## Supplementary material for "Characterization of shared and ancestry-specific signals driving complex traits using multi-ancestry fine-mapping": susiex_nc2.cs80.summary

```
# chr12:56257544-57257544
CS_ID	CS_LENGTH	CS_PURITY	MAX_PIP_SNP	BP	REF_ALLELE	ALT_ALLELE	REF_FRQ	BETA	SE	-LOG10P	MAX_PIP	POST-HOC_PROB_POP1	POST-HOC_PROB_POP2
1	1	1	chr12:56623731:C:T	56623731	T,T	C,C	1,1	inf,-inf	inf,inf	15.3363,0.160636	0.89158	1	0.216216
2	538	0	chr12:56806482:G:A	56806482	NA,A	NA,G	NA,1	NA,inf	NA,inf	NA,4.2021	0.162546	0.498209	0.479429
```
