## Supplementary material for "Characterization of shared and ancestry-specific signals driving complex traits using multi-ancestry fine-mapping": susiex_nc3.cs80.cs

```
CS_ID	SNP	BP	REF_ALLELE	ALT_ALLELE	REF_FRQ	BETA	SE	-LOG10P	CS_PIP	OVRL_PIP
1	chr12:56623731:C:T	56623731	T,T	C,C	1,1	inf,-inf	inf,inf	15.3363,0.160636	0.902801	0.902805
2	chr12:56806482:G:A	56806482	NA,A	NA,G	NA,1	NA,inf	NA,inf	NA,4.2021	0.104224	0.144441
2	chr12:57123150:G:A	57123150	A,A	G,G	1,1	inf,inf	inf,inf	3.17793,0.454944	0.0326138	0.0874363
2	chr12:56475495:T:A	56475495	A,NA	T,NA	1,NA	inf,NA	inf,NA	3.22132,NA	0.0121673	0.0255541
2	chr12:57162453:C:T	57162453	NA,T	NA,C	NA,1	NA,-inf	NA,inf	NA,2.81114	0.0115676	0.0235327
2	chr12:57186521:T:C	57186521	NA,C	NA,T	NA,1	NA,-inf	NA,inf	NA,2.7142	0.00960375	0.0195657
2	chr12:56826313:G:A	56826313	NA,A	NA,G	NA,1	NA,inf	NA,inf	NA,2.90662	0.00877867	0.0145095
2	chr12:57249903:A:G	57249903	G,G	A,A	1,1	-inf,-inf	inf,inf	1.67523,1.69558	0.00808432	0.0167902
2	chr12:56270416:T:C	56270416	NA,C	NA,T	NA,1	NA,inf	NA,inf	NA,2.46106	0.007819	0.0161003
2	chr12:56838101:G:A	56838101	NA,A	NA,G	NA,1	NA,inf	NA,inf	NA,2.83246	0.00769856	0.0127944
2	chr12:56828599:C:T	56828599	NA,T	NA,C	NA,1	NA,inf	NA,inf	NA,2.80148	0.0072386	0.0120253
2	chr12:56826034:A:G	56826034	NA,G	NA,A	NA,1	NA,inf	NA,inf	NA,2.79773	0.00718843	0.0119446
2	chr12:56839794:C:A	56839794	NA,A	NA,C	NA,1	NA,inf	NA,inf	NA,2.78366	0.00706137	0.0117603
2	chr12:56836566:C:T	56836566	NA,T	NA,C	NA,1	NA,inf	NA,inf	NA,2.77171	0.00685497	0.0114047
2	chr12:57228336:C:T	57228336	T,T	C,C	1,1	inf,inf	inf,inf	2.83643,1.13617	0.00671848	0.0141016
2	chr12:56550525:C:A	56550525	A,NA	C,NA	1,NA	-inf,NA	inf,NA	1.68298,NA	0.00650157	0.0134107
2	chr12:57224636:A:G	57224636	G,G	A,A	1,1	inf,inf	inf,inf	2.784,0.939872	0.00631818	0.01292
2	chr12:56846925:G:A	56846925	A,A	G,G	1,1	-inf,inf	inf,inf	3.17985,3.36014	0.00576393	0.0099841
2	chr12:57225579:G:A	57225579	A,A	G,G	1,1	inf,inf	inf,inf	2.68372,1.01525	0.00569968	0.0116482
2	chr12:56301290:T:C	56301290	C,NA	T,NA	1,NA	inf,NA	inf,NA	3.06065,NA	0.00556801	0.0113852
2	chr12:56879697:C:T	56879697	T,T	C,C	1,1	-inf,inf	inf,inf	0.661657,2.8546	0.00480985	0.00932169
2	chr12:57250984:G:T	57250984	T,T	G,G	1,1	-inf,-inf	inf,inf	1.67711,1.37557	0.00465406	0.00971521
2	chr12:56886172:G:T	56886172	T,T	G,G	1,1	-inf,inf	inf,inf	0.654179,2.82424	0.00445976	0.00864835
2	chr12:57229038:G:A	57229038	A,A	G,G	1,1	-inf,-inf	inf,inf	2.93335,0.638583	0.00443849	0.00931229
2	chr12:56884055:A:G	56884055	G,G	A,A	1,1	-inf,inf	inf,inf	0.656867,2.80775	0.00432917	0.00839698
2	chr12:56753768:T:G	56753768	NA,G	NA,T	NA,1	NA,inf	NA,inf	NA,2.50526	0.0042042	0.00695653
2	chr12:56883024:G:T	56883024	T,T	G,G	1,1	-inf,inf	inf,inf	0.644391,2.79589	0.0041345	0.00802148
2	chr12:57225404:T:TGGC	57225404	NA,TGGC	NA,T	NA,1	NA,-inf	NA,inf	NA,2.20788	0.00396566	0.00807932
2	chr12:56825510:C:A	56825510	NA,A	NA,C	NA,1	NA,inf	NA,inf	NA,2.45606	0.00394586	0.00667359
2	chr12:56881744:C:A	56881744	A,A	C,C	1,1	-inf,inf	inf,inf	0.628724,2.76613	0.00378209	0.00734145
2	chr12:56775878:C:T	56775878	NA,T	NA,C	NA,1	NA,inf	NA,inf	NA,2.3797	0.00345058	0.00593839
2	chr12:56822484:T:C	56822484	C,C	T,T	1,1	-inf,-inf	inf,inf	11.7612,1.6833	0.00338928	0.00745202
2	chr12:56888446:A:G	56888446	NA,G	NA,A	NA,1	NA,inf	NA,inf	NA,2.29356	0.00333398	0.00603785
2	chr12:56887610:T:A	56887610	NA,A	NA,T	NA,1	NA,inf	NA,inf	NA,2.29271	0.00332875	0.00602857
2	chr12:57190961:C:T	57190961	NA,T	NA,C	NA,1	NA,-inf	NA,inf	NA,2.05091	0.00331914	0.00675515
2	chr12:57092250:A:C	57092250	C,C	A,A	1,1	-inf,inf	inf,inf	1.25639,2.51231	0.00329074	0.00725523
2	chr12:56902755:C:T	56902755	NA,T	NA,C	NA,1	NA,inf	NA,inf	NA,2.27806	0.00326297	0.00592514
2	chr12:56899452:T:TAAG	56899452	NA,TAAG	NA,T	NA,1	NA,inf	NA,inf	NA,2.27686	0.00325643	0.00591384
2	chr12:56902353:T:C	56902353	NA,C	NA,T	NA,1	NA,inf	NA,inf	NA,2.27471	0.00324287	0.00588909
2	chr12:57103222:T:C	57103222	C,C	T,T	1,1	-inf,inf	inf,inf	0.150855,2.43242	0.00323211	0.00711009
2	chr12:56901006:C:G	56901006	NA,G	NA,C	NA,1	NA,inf	NA,inf	NA,2.26916	0.00321064	0.00583201
2	chr12:57220701:C:T	57220701	T,T	C,C	1,1	-inf,inf	inf,inf	2.56474,0.0170784	0.00295406	0.006159
2	chr12:56820302:G:A	56820302	A,A	G,G	1,1	-inf,-inf	inf,inf	12.0415,1.5116	0.00295207	0.00659759
2	chr12:56916240:C:T	56916240	NA,T	NA,C	NA,1	NA,inf	NA,inf	NA,2.22633	0.00292699	0.0053073
2	chr12:56911835:C:G	56911835	NA,G	NA,C	NA,1	NA,inf	NA,inf	NA,2.22144	0.0029	0.00525781
2	chr12:57257114:C:T	57257114	T,NA	C,NA	1,NA	inf,NA	inf,NA	2.55438,NA	0.00284642	0.00592439
2	chr12:56849148:T:G	56849148	NA,G	NA,T	NA,1	NA,-inf	NA,inf	NA,1.97799	0.00280184	0.00573371
2	chr12:56464872:T:G	56464872	NA,G	NA,T	NA,1	NA,inf	NA,inf	NA,1.97697	0.00277511	0.00571809
2	chr12:56263041:C:G	56263041	NA,G	NA,C	NA,1	NA,inf	NA,inf	NA,1.92251	0.00273387	0.00564422
2	chr12:56849532:G:T	56849532	NA,T	NA,G	NA,1	NA,-inf	NA,inf	NA,1.95856	0.00258852	0.00526403
2	chr12:56912357:G:A	56912357	NA,A	NA,G	NA,1	NA,inf	NA,inf	NA,2.15315	0.00256922	0.00467415
2	chr12:57161987:G:A	57161987	NA,A	NA,G	NA,1	NA,-inf	NA,inf	NA,1.89437	0.00253917	0.00518586
2	chr12:56773202:C:T	56773202	NA,T	NA,C	NA,1	NA,inf	NA,inf	NA,2.17501	0.00242286	0.00426609
2	chr12:56818624:A:T	56818624	NA,T	NA,A	NA,1	NA,inf	NA,inf	NA,2.18157	0.00240466	0.00411701
2	chr12:57243810:G:A	57243810	A,A	G,G	1,1	-inf,-inf	inf,inf	1.41988,1.45547	0.00239563	0.00499406
2	chr12:56321815:C:T	56321815	NA,T	NA,C	NA,1	NA,-inf	NA,inf	NA,1.84876	0.00226779	0.00464511
2	chr12:56863944:G:A	56863944	NA,A	NA,G	NA,1	NA,-inf	NA,inf	NA,1.84408	0.00217337	0.00444968
2	chr12:57242205:G:C	57242205	C,C	G,G	1,1	inf,inf	inf,inf	2.21285,1.06671	0.00213707	0.00431269
2	chr12:56849293:C:A	56849293	NA,A	NA,C	NA,1	NA,-inf	NA,inf	NA,1.81117	0.00200731	0.00408004
2	chr12:57052203:A:G	57052203	G,G	A,A	1,1	inf,-inf	inf,inf	2.49279,0.21431	0.00199545	0.00487466
2	chr12:57209344:C:T	57209344	NA,T	NA,C	NA,1	NA,-inf	NA,inf	NA,1.76713	0.00198769	0.00406141
2	chr12:56458313:C:T	56458313	T,NA	C,NA	1,NA	inf,NA	inf,NA	2.56747,NA	0.00195995	0.00408837
2	chr12:56872935:T:C	56872935	NA,C	NA,T	NA,1	NA,inf	NA,inf	NA,1.97623	0.00188494	0.00345024
2	chr12:56919904:A:T	56919904	NA,T	NA,A	NA,1	NA,inf	NA,inf	NA,1.9757	0.00188207	0.00344906
2	chr12:56873666:T:C	56873666	NA,C	NA,T	NA,1	NA,inf	NA,inf	NA,1.97407	0.00187771	0.0034373
2	chr12:56818365:A:G	56818365	G,G	A,A	1,1	-inf,-inf	inf,inf	11.9577,1.23155	0.00187273	0.00419772
2	chr12:57177783:G:A	57177783	NA,A	NA,G	NA,1	NA,-inf	NA,inf	NA,1.73838	0.00186691	0.0038124
2	chr12:57116334:A:C	57116334	NA,C	NA,A	NA,1	NA,-inf	NA,inf	NA,1.68822	0.00182643	0.00371484
2	chr12:56843170:C:T	56843170	NA,T	NA,C	NA,1	NA,inf	NA,inf	NA,1.71475	0.00177426	0.00367673
2	chr12:56860973:T:C	56860973	NA,C	NA,T	NA,1	NA,-inf	NA,inf	NA,1.74141	0.0017621	0.00358317
2	chr12:56862882:G:T	56862882	NA,T	NA,G	NA,1	NA,-inf	NA,inf	NA,1.74076	0.00175995	0.00357883
2	chr12:56408349:TG:T	56408349	T,T	TG,TG	1,1	inf,-inf	inf,inf	2.43859,0.99482	0.00175484	0.00358526
2	chr12:57129349:G:A	57129349	A,A	G,G	1,1	inf,inf	inf,inf	1.22866,0.0337291	0.00172216	0.00388837
2	chr12:56833391:T:C	56833391	C,C	T,T	1,1	-inf,-inf	inf,inf	1.43548,2.8853	0.00171877	0.00340881
2	chr12:57152239:G:A	57152239	NA,A	NA,G	NA,1	NA,-inf	NA,inf	NA,1.76847	0.00169735	0.00347551
2	chr12:56874907:A:G	56874907	NA,G	NA,A	NA,1	NA,inf	NA,inf	NA,1.90557	0.00166348	0.00305343
2	chr12:56469985:T:C	56469985	C,C	T,T	1,1	inf,-inf	inf,inf	3.03197,0.224883	0.00161993	0.00338164
2	chr12:57036191:T:C	57036191	C,C	T,T	1,1	inf,-inf	inf,inf	2.42,0.0871026	0.0016	0.00390597
2	chr12:56519080:T:C	56519080	C,C	T,T	1,1	inf,inf	inf,inf	1.60582,0.128424	0.00156674	0.0032788
2	chr12:56950108:T:C	56950108	C,C	T,T	1,1	inf,inf	inf,inf	1.70495,1.14356	0.00150859	0.00354002
2	chr12:57147399:C:T	57147399	NA,T	NA,C	NA,1	NA,inf	NA,inf	NA,1.61161	0.00148347	0.00305845
2	chr12:57226746:A:G	57226746	NA,G	NA,A	NA,1	NA,-inf	NA,inf	NA,1.5811	0.00146977	0.00298816
2	chr12:57209540:C:T	57209540	T,NA	C,NA	1,NA	inf,NA	inf,NA	1.62446,NA	0.00146369	0.0029947
2	chr12:57128202:G:GCCCTCCTCT	57128202	NA,GCCCTCCTCT	NA,G	NA,1	NA,-inf	NA,inf	NA,1.6955	0.00146284	0.00299415
2	chr12:56949736:C:T	56949736	NA,T	NA,C	NA,1	NA,-inf	NA,inf	NA,1.68667	0.00146275	0.00299193
2	chr12:57134790:C:T	57134790	NA,T	NA,C	NA,1	NA,inf	NA,inf	NA,1.63824	0.0014605	0.00296578
2	chr12:57128198:A:AC	57128198	NA,AC	NA,A	NA,1	NA,-inf	NA,inf	NA,1.68665	0.00143942	0.00294629
2	chr12:56463292:T:C	56463292	NA,C	NA,T	NA,1	NA,inf	NA,inf	NA,1.65864	0.0014221	0.00288365
2	chr12:57098962:G:A	57098962	A,A	G,G	1,1	inf,inf	inf,inf	0.950292,1.53696	0.00140445	0.00328759
2	chr12:56537001:A:G	56537001	NA,G	NA,A	NA,1	NA,inf	NA,inf	NA,1.59698	0.00136833	0.00281845
2	chr12:57154581:T:C	57154581	NA,C	NA,T	NA,1	NA,-inf	NA,inf	NA,1.64892	0.00136443	0.00279428
2	chr12:56983725:T:C	56983725	C,C	T,T	1,1	inf,inf	inf,inf	2.40286,0.00332442	0.00134669	0.00328022
2	chr12:56540629:C:G	56540629	NA,G	NA,C	NA,1	NA,inf	NA,inf	NA,1.56107	0.00133003	0.00275127
2	chr12:56313601:TTTTTC:T	56313601	T,NA	TTTTTC,NA	1,NA	-inf,NA	inf,NA	1.24,NA	0.00132407	0.0027373
2	chr12:56823028:C:G	56823028	G,NA	C,NA	1,NA	inf,NA	inf,NA	3.11538,NA	0.00131205	0.00268757
2	chr12:57212638:C:T	57212638	NA,T	NA,C	NA,1	NA,-inf	NA,inf	NA,1.5536	0.00130671	0.00266487
2	chr12:56966357:G:A	56966357	A,A	G,G	1,1	inf,inf	inf,inf	1.53583,1.55871	0.00130475	0.00312714
2	chr12:57096045:C:T	57096045	T,T	C,C	1,1	-inf,inf	inf,inf	0.572342,2.19071	0.00130353	0.00286403
2	chr12:56432667:G:A	56432667	A,NA	G,NA	1,NA	inf,NA	inf,NA	2.41685,NA	0.00127803	0.00266981
2	chr12:57221175:G:T	57221175	NA,T	NA,G	NA,1	NA,-inf	NA,inf	NA,1.58004	0.00127607	0.00263306
2	chr12:57082408:T:C	57082408	NA,C	NA,T	NA,1	NA,-inf	NA,inf	NA,1.61082	0.00126755	0.00259397
2	chr12:56584524:G:A	56584524	NA,A	NA,G	NA,1	NA,inf	NA,inf	NA,1.57614	0.00125798	0.00248469
2	chr12:57143430:C:T	57143430	NA,T	NA,C	NA,1	NA,-inf	NA,inf	NA,1.52441	0.00123694	0.00252085
2	chr12:56841899:A:G	56841899	G,G	A,A	1,1	-inf,-inf	inf,inf	0.86597,2.67137	0.001228	0.00247533
2	chr12:56803928:G:T	56803928	NA,T	NA,G	NA,1	NA,-inf	NA,inf	NA,1.52697	0.00121298	0.00248038
2	chr12:56889861:AAGAGCTCCTGAAGGAAGCACTAAACATGGAAAGGAACAACT:A	56889861	NA,A	NA,AAGAGCTCCTGAAGGAAGCACTAAACATGGAAAGGAACAACT	NA,1	NA,-inf	NA,inf	NA,1.51989	0.00118931	0.0024366
2	chr12:56997508:C:T	56997508	T,T	C,C	1,1	inf,inf	inf,inf	1.19801,1.54733	0.00118306	0.00284861
2	chr12:56365180:G:A	56365180	NA,A	NA,G	NA,1	NA,inf	NA,inf	NA,1.47541	0.00116906	0.0024098
2	chr12:57152706:CT:C	57152706	NA,C	NA,CT	NA,1	NA,-inf	NA,inf	NA,1.54952	0.0011674	0.00239236
2	chr12:56983056:C:T	56983056	T,T	C,C	1,1	inf,inf	inf,inf	1.65873,0.94167	0.00114832	0.00265546
2	chr12:56497275:T:C	56497275	NA,C	NA,T	NA,1	NA,-inf	NA,inf	NA,1.47876	0.00111142	0.00226923
2	chr12:57052089:C:T	57052089	T,T	C,C	1,1	inf,-inf	inf,inf	2.19374,0.198257	0.00106822	0.00257723
2	chr12:56911030:GA:G	56911030	NA,G	NA,GA	NA,1	NA,-inf	NA,inf	NA,1.50418	0.00106277	0.002177
2	chr12:56469579:A:G	56469579	NA,G	NA,A	NA,1	NA,inf	NA,inf	NA,1.39802	0.00105356	0.00217997
2	chr12:56941651:T:TA	56941651	TA,TA	T,T	1,1	inf,inf	inf,inf	1.67782,0.911503	0.00102645	0.00239326
2	chr12:56503538:T:C	56503538	NA,C	NA,T	NA,1	NA,inf	NA,inf	NA,1.37982	0.00101705	0.00210267
2	chr12:57034389:A:G	57034389	G,G	A,A	1,1	inf,inf	inf,inf	1.10194,1.64867	0.00101485	0.00243301
2	chr12:57073472:G:A	57073472	A,A	G,G	1,1	inf,inf	inf,inf	1.24087,1.48604	0.00101067	0.00242975
2	chr12:56948316:G:A	56948316	A,A	G,G	1,1	inf,inf	inf,inf	1.69812,1.16899	0.000997269	0.00238745
2	chr12:56801517:T:A	56801517	NA,A	NA,T	NA,1	NA,-inf	NA,inf	NA,1.41834	0.000994497	0.00203444
2	chr12:57127390:G:A	57127390	NA,A	NA,G	NA,1	NA,inf	NA,inf	NA,1.42452	0.000983877	0.00200113
2	chr12:57126652:G:A	57126652	NA,A	NA,G	NA,1	NA,inf	NA,inf	NA,1.42351	0.000982086	0.0019975
2	chr12:57123996:G:C	57123996	NA,C	NA,G	NA,1	NA,inf	NA,inf	NA,1.42322	0.000981571	0.00199645
2	chr12:56868835:A:G	56868835	NA,G	NA,A	NA,1	NA,inf	NA,inf	NA,1.42989	0.000976349	0.00195729
2	chr12:56465545:A:G	56465545	NA,G	NA,A	NA,1	NA,inf	NA,inf	NA,1.44991	0.000976051	0.00198599
2	chr12:56314593:T:C	56314593	C,NA	T,NA	1,NA	-inf,NA	inf,NA	1.11429,NA	0.000972052	0.00200941
2	chr12:56871368:G:A	56871368	NA,A	NA,G	NA,1	NA,inf	NA,inf	NA,1.42713	0.000971491	0.00194761
2	chr12:56853403:C:T	56853403	T,T	C,C	1,1	-inf,inf	inf,inf	1.84127,1.82381	0.000971113	0.00204672
2	chr12:57048397:A:G	57048397	G,G	A,A	1,1	inf,inf	inf,inf	1.15784,1.5603	0.000969655	0.00232731
2	chr12:57216677:C:A	57216677	NA,A	NA,C	NA,1	NA,-inf	NA,inf	NA,1.33305	0.000946619	0.0019353
2	chr12:56894288:A:C	56894288	NA,C	NA,A	NA,1	NA,-inf	NA,inf	NA,1.40551	0.00094622	0.00193101
2	chr12:57136757:G:A	57136757	NA,A	NA,G	NA,1	NA,-inf	NA,inf	NA,1.4553	0.000945759	0.00193688
2	chr12:57055051:T:C	57055051	C,NA	T,NA	1,NA	inf,NA	inf,NA	1.1034,NA	0.000944122	0.0020928
2	chr12:57054307:G:A	57054307	A,A	G,G	1,1	inf,inf	inf,inf	1.1767,1.52161	0.000942108	0.00226167
2	chr12:56532997:C:T	56532997	NA,T	NA,C	NA,1	NA,inf	NA,inf	NA,1.33317	0.00093917	0.001944
2	chr12:56795659:T:C	56795659	NA,C	NA,T	NA,1	NA,-inf	NA,inf	NA,1.38579	0.00093741	0.00191787
2	chr12:56871351:A:G	56871351	NA,G	NA,A	NA,1	NA,-inf	NA,inf	NA,1.39032	0.000932772	0.00190567
2	chr12:56481657:G:A	56481657	NA,A	NA,G	NA,1	NA,inf	NA,inf	NA,1.38991	0.000932349	0.00192133
2	chr12:56855816:G:A	56855816	A,A	G,G	1,1	-inf,inf	inf,inf	1.80007,1.82622	0.00092434	0.00194766
2	chr12:56281445:C:T	56281445	NA,T	NA,C	NA,1	NA,inf	NA,inf	NA,1.38993	0.000922377	0.00182867
2	chr12:57020444:T:A	57020444	A,A	T,T	1,1	inf,inf	inf,inf	1.0443,1.66328	0.000920718	0.00219975
2	chr12:56899572:T:C	56899572	NA,C	NA,T	NA,1	NA,inf	NA,inf	NA,1.39647	0.000920172	0.00184545
2	chr12:56341180:G:A	56341180	NA,A	NA,G	NA,1	NA,inf	NA,inf	NA,1.38851	0.000920045	0.0018241
2	chr12:56886777:C:T	56886777	NA,T	NA,C	NA,1	NA,-inf	NA,inf	NA,1.38265	0.000908142	0.0018535
2	chr12:56884153:C:T	56884153	NA,T	NA,C	NA,1	NA,-inf	NA,inf	NA,1.38265	0.000908142	0.0018535
2	chr12:56896284:C:A	56896284	NA,A	NA,C	NA,1	NA,inf	NA,inf	NA,1.35858	0.000905684	0.00188227
2	chr12:56367007:C:A	56367007	NA,A	NA,C	NA,1	NA,-inf	NA,inf	NA,1.33127	0.000903395	0.00185568
2	chr12:57080769:T:G	57080769	G,G	T,T	1,1	inf,inf	inf,inf	1.19223,1.47864	0.000900196	0.00215832
2	chr12:57247440:T:A	57247440	NA,A	NA,T	NA,1	NA,-inf	NA,inf	NA,1.35316	0.000899187	0.00183521
2	chr12:57169511:A:G	57169511	NA,G	NA,A	NA,1	NA,inf	NA,inf	NA,1.35881	0.00089419	0.0018592
2	chr12:56463260:A:G	56463260	NA,G	NA,A	NA,1	NA,inf	NA,inf	NA,1.39385	0.000887217	0.00180612
2	chr12:57218983:TTG:T	57218983	T,T	TTG,TTG	1,1	-inf,-inf	inf,inf	1.96864,0.206413	0.000885386	0.0018323
2	chr12:56688120:C:T	56688120	NA,T	NA,C	NA,1	NA,-inf	NA,inf	NA,1.36953	0.000878167	0.00179012
2	chr12:57080230:T:C	57080230	C,C	T,T	1,1	inf,inf	inf,inf	1.18407,1.4724	0.000875573	0.00209815
2	chr12:57005772:C:T	57005772	T,T	C,C	1,1	inf,inf	inf,inf	0.960891,1.71732	0.00086961	0.00206401
2	chr12:56906616:G:T	56906616	NA,T	NA,G	NA,1	NA,inf	NA,inf	NA,1.35597	0.000865803	0.00174866
2	chr12:57132679:C:T	57132679	NA,T	NA,C	NA,1	NA,-inf	NA,inf	NA,1.32575	0.000864721	0.00176618
2	chr12:57202269:A:G	57202269	G,G	A,A	1,1	inf,-inf	inf,inf	1.50014,0.647772	0.000862235	0.00176939
2	chr12:57198920:C:T	57198920	NA,T	NA,C	NA,1	NA,-inf	NA,inf	NA,1.30798	0.000859357	0.00176596
2	chr12:56395689:T:C	56395689	C,C	T,T	1,1	-inf,-inf	inf,inf	1.54583,1.299	0.00085851	0.00176494
2	chr12:56858748:G:A	56858748	A,A	G,G	1,1	-inf,inf	inf,inf	1.79237,1.79287	0.000857931	0.00180742
2	chr12:56841951:A:G	56841951	NA,G	NA,A	NA,1	NA,-inf	NA,inf	NA,1.33938	0.000857786	0.00175819
2	chr12:56591316:C:T	56591316	NA,T	NA,C	NA,1	NA,-inf	NA,inf	NA,1.29819	0.000853383	0.00174994
2	chr12:56719836:G:A	56719836	NA,A	NA,G	NA,1	NA,-inf	NA,inf	NA,1.29356	0.000850696	0.0017458
2	chr12:57119227:T:C	57119227	NA,C	NA,T	NA,1	NA,inf	NA,inf	NA,1.34151	0.00084824	0.00172643
2	chr12:56877712:A:G	56877712	NA,G	NA,A	NA,1	NA,inf	NA,inf	NA,1.34878	0.000844773	0.0016952
2	chr12:56895977:C:T	56895977	NA,T	NA,C	NA,1	NA,inf	NA,inf	NA,1.34745	0.000842924	0.00169158
2	chr12:56945398:CCT:C	56945398	C,C	CCT,CCT	1,1	inf,inf	inf,inf	1.67609,1.09515	0.000842345	0.0020106
2	chr12:56894385:AC:A	56894385	NA,A	NA,AC	NA,1	NA,inf	NA,inf	NA,1.34713	0.000842283	0.00169025
2	chr12:57070238:G:GATTA	57070238	GATTA,GATTA	G,G	1,1	inf,inf	inf,inf	1.20644,1.42109	0.000841008	0.00201523
2	chr12:56958000:G:A	56958000	A,A	G,G	1,1	inf,-inf	inf,inf	1.33354,1.61757	0.000840016	0.00179788
2	chr12:56861117:C:T	56861117	NA,T	NA,C	NA,1	NA,inf	NA,inf	NA,1.34067	0.000839492	0.00169538
2	chr12:57068075:A:AT	57068075	AT,AT	A,A	1,1	inf,inf	inf,inf	1.20297,1.4212	0.000837025	0.00200559
2	chr12:57036750:CCT:C	57036750	C,C	CCT,CCT	1,1	inf,inf	inf,inf	1.07789,1.56916	0.000834983	0.00199302
2	chr12:56735132:T:C	56735132	NA,C	NA,T	NA,1	NA,inf	NA,inf	NA,1.55251	0.000832219	0.00146872
2	chr12:57224259:G:A	57224259	NA,A	NA,G	NA,1	NA,inf	NA,inf	NA,1.37948	0.000826711	0.00159514
2	chr12:57068242:C:T	57068242	T,T	C,C	1,1	inf,inf	inf,inf	1.19878,1.42038	0.000826413	0.00197941
2	chr12:56784130:A:G	56784130	NA,G	NA,A	NA,1	NA,-inf	NA,inf	NA,1.31498	0.000824804	0.00168772
2	chr12:56848390:C:T	56848390	NA,T	NA,C	NA,1	NA,-inf	NA,inf	NA,1.33766	0.000824748	0.00168239
2	chr12:56968785:T:A	56968785	NA,A	NA,T	NA,1	NA,-inf	NA,inf	NA,1.31143	0.000822969	0.00167685
2	chr12:57067467:T:TAAG	57067467	TAAG,TAAG	T,T	1,1	inf,inf	inf,inf	1.19379,1.42038	0.000819549	0.00196257
2	chr12:56878997:C:T	56878997	NA,T	NA,C	NA,1	NA,-inf	NA,inf	NA,1.3545	0.000815231	0.00167014
2	chr12:56763899:C:T	56763899	NA,T	NA,C	NA,1	NA,-inf	NA,inf	NA,1.29834	0.000814981	0.00167341
2	chr12:56967810:C:A	56967810	A,A	C,C	1,1	inf,inf	inf,inf	1.70866,0.693344	0.000813897	0.00190582
2	chr12:57042961:C:T	57042961	T,T	C,C	1,1	inf,inf	inf,inf	1.1365,1.48768	0.000812885	0.00194309
2	chr12:56805073:T:C	56805073	C,C	T,T	1,1	-inf,-inf	inf,inf	12.2617,0.5967	0.000796369	0.00222186
2	chr12:56967778:T:G	56967778	G,G	T,T	1,1	inf,inf	inf,inf	1.69591,0.694419	0.000792953	0.0018558
2	chr12:56987891:C:G	56987891	G,G	C,C	1,1	inf,inf	inf,inf	1.48362,1.09499	0.000787851	0.00180909
2	chr12:56896762:A:G	56896762	NA,G	NA,A	NA,1	NA,inf	NA,inf	NA,1.30091	0.000784697	0.00158579
2	chr12:57049508:C:G	57049508	G,G	C,C	1,1	inf,inf	inf,inf	1.1311,1.4729	0.00078295	0.00187038
2	chr12:56908337:G:A	56908337	NA,A	NA,G	NA,1	NA,inf	NA,inf	NA,1.39243	0.000777032	0.00147028
2	chr12:56855185:C:T	56855185	NA,T	NA,C	NA,1	NA,inf	NA,inf	NA,1.29637	0.000775906	0.00156764
2	chr12:56773705:G:A	56773705	NA,A	NA,G	NA,1	NA,-inf	NA,inf	NA,1.27946	0.000774717	0.00158561
2	chr12:57050790:A:G	57050790	G,G	A,A	1,1	inf,inf	inf,inf	1.12798,1.46914	0.000774387	0.00184956
2	chr12:56528745:T:C	56528745	NA,C	NA,T	NA,1	NA,inf	NA,inf	NA,1.25629	0.000772981	0.00159831
2	chr12:56968638:G:A	56968638	A,A	G,G	1,1	-inf,inf	inf,inf	0.449551,1.82758	0.000771352	0.00166702
2	chr12:56955255:G:A	56955255	A,A	G,G	1,1	inf,inf	inf,inf	1.70776,0.613986	0.000771022	0.00179968
2	chr12:57199050:T:C	57199050	C,NA	T,NA	1,NA	-inf,NA	inf,NA	1.1115,NA	0.000769554	0.00159368
2	chr12:56861299:T:C	56861299	NA,C	NA,T	NA,1	NA,inf	NA,inf	NA,1.29021	0.000767611	0.00155121
2	chr12:56869972:T:C	56869972	NA,C	NA,T	NA,1	NA,inf	NA,inf	NA,1.28974	0.000766763	0.00154927
2	chr12:56866314:C:G	56866314	NA,G	NA,C	NA,1	NA,inf	NA,inf	NA,1.28787	0.000764232	0.00154418
2	chr12:57031362:C:T	57031362	T,T	C,C	1,1	inf,inf	inf,inf	1.07493,1.52037	0.000761032	0.00181431
2	chr12:56967630:C:T	56967630	T,T	C,C	1,1	inf,inf	inf,inf	1.69709,0.657968	0.000755638	0.00176766
2	chr12:56981770:C:T	56981770	T,T	C,C	1,1	inf,inf	inf,inf	1.66151,0.919916	0.000754501	0.00173574
2	chr12:56891357:T:G	56891357	NA,G	NA,T	NA,1	NA,-inf	NA,inf	NA,1.23837	0.000752118	0.00154136
2	chr12:57109992:C:T	57109992	T,T	C,C	1,1	-inf,inf	inf,inf	0.275291,1.64378	0.000750551	0.0016356
2	chr12:56940241:G:C	56940241	NA,C	NA,G	NA,1	NA,-inf	NA,inf	NA,1.24273	0.000749503	0.00153587
2	chr12:56743854:C:T	56743854	NA,T	NA,C	NA,1	NA,-inf	NA,inf	NA,1.22217	0.000747074	0.00153355
2	chr12:57052061:A:C	57052061	C,C	A,A	1,1	-inf,inf	inf,inf	1.39958,1.74596	0.000746473	0.00162798
2	chr12:56493663:G:A	56493663	NA,A	NA,G	NA,1	NA,-inf	NA,inf	NA,1.25667	0.000746453	0.0015272
2	chr12:57224470:C:T	57224470	NA,T	NA,C	NA,1	NA,inf	NA,inf	NA,1.31959	0.000745501	0.00144143
2	chr12:56460221:C:A	56460221	NA,A	NA,C	NA,1	NA,inf	NA,inf	NA,1.28533	0.000744811	0.00152034
2	chr12:56972426:A:G	56972426	G,G	A,A	1,1	-inf,inf	inf,inf	0.422277,1.84443	0.000742372	0.00160291
2	chr12:56963101:G:A	56963101	A,A	G,G	1,1	inf,inf	inf,inf	1.48447,1.24357	0.000742181	0.00176584
2	chr12:57033543:G:C	57033543	C,C	G,G	1,1	inf,inf	inf,inf	1.06784,1.50209	0.000725517	0.00172827
2	chr12:56779350:C:T	56779350	NA,T	NA,C	NA,1	NA,-inf	NA,inf	NA,1.25714	0.000722994	0.0014724
2	chr12:57027495:C:T	57027495	T,T	C,C	1,1	inf,inf	inf,inf	1.01816,1.55457	0.000720177	0.00171255
2	chr12:56656166:G:A	56656166	NA,A	NA,G	NA,1	NA,-inf	NA,inf	NA,1.25763	0.00072006	0.00146861
2	chr12:56646574:T:C	56646574	NA,C	NA,T	NA,1	NA,-inf	NA,inf	NA,1.25732	0.000719732	0.00146798
2	chr12:57042645:T:C	57042645	C,C	T,T	1,1	inf,inf	inf,inf	1.0917,1.46808	0.000717223	0.00170945
2	chr12:57032181:C:T	57032181	T,T	C,C	1,1	inf,inf	inf,inf	1.07603,1.48303	0.000714205	0.00170132
2	chr12:56664107:TTC:T	56664107	NA,T	NA,TTC	NA,1	NA,-inf	NA,inf	NA,1.25196	0.000713003	0.00145432
2	chr12:56963322:G:A	56963322	A,A	G,G	1,1	inf,inf	inf,inf	1.65621,0.673772	0.000712611	0.00166521
2	chr12:56349260:G:A	56349260	A,NA	G,NA	1,NA	-inf,NA	inf,NA	0.988981,NA	0.00071036	0.00146833
2	chr12:56752648:T:C	56752648	NA,C	NA,T	NA,1	NA,-inf	NA,inf	NA,1.19134	0.000706241	0.00144974
2	chr12:56965859:T:C	56965859	C,C	T,T	1,1	inf,inf	inf,inf	1.66497,0.65166	0.000703441	0.00164363
2	chr12:56967067:A:G	56967067	G,G	A,A	1,1	inf,inf	inf,inf	1.6394,0.651788	0.000699158	0.00162848
2	chr12:56399435:TTAATG:T	56399435	T,NA	TTAATG,NA	1,NA	inf,NA	inf,NA	2.2296,NA	0.000697791	0.00142621
2	chr12:56824352:G:C	56824352	NA,C	NA,G	NA,1	NA,-inf	NA,inf	NA,1.24315	0.000697217	0.00141811
2	chr12:56829695:G:A	56829695	NA,A	NA,G	NA,1	NA,-inf	NA,inf	NA,1.24127	0.000694916	0.00141344
2	chr12:56828538:G:A	56828538	NA,A	NA,G	NA,1	NA,-inf	NA,inf	NA,1.2375	0.000690341	0.00140417
2	chr12:57016407:G:A	57016407	A,A	G,G	1,1	inf,inf	inf,inf	1.05886,1.46897	0.000689678	0.0016412
2	chr12:56934047:C:T	56934047	NA,T	NA,C	NA,1	NA,inf	NA,inf	NA,1.244	0.000689081	0.00143769
2	chr12:57033807:T:A	57033807	A,A	T,T	1,1	inf,inf	inf,inf	1.039,1.50546	0.000688088	0.00163647
2	chr12:56831028:G:T	56831028	NA,T	NA,G	NA,1	NA,-inf	NA,inf	NA,1.23431	0.000686496	0.00139638
2	chr12:57055827:T:G	57055827	G,G	T,T	1,1	inf,inf	inf,inf	1.1139,1.41565	0.00068593	0.00163514
2	chr12:56959087:T:C	56959087	C,C	T,T	1,1	inf,inf	inf,inf	1.66832,0.624325	0.000684793	0.00159965
2	chr12:57030064:T:C	57030064	C,C	T,T	1,1	inf,inf	inf,inf	1.01862,1.5239	0.000682858	0.00162286
2	chr12:56602527:G:T	56602527	NA,T	NA,G	NA,1	NA,-inf	NA,inf	NA,1.18416	0.000681342	0.00139094
2	chr12:56879265:G:A	56879265	NA,A	NA,G	NA,1	NA,-inf	NA,inf	NA,1.21914	0.000679378	0.00138753
2	chr12:56987475:T:G	56987475	G,G	T,T	1,1	inf,inf	inf,inf	1.56068,0.893167	0.000675068	0.00155444
2	chr12:56385105:AAAG:A	56385105	NA,A	NA,AAAG	NA,1	NA,inf	NA,inf	NA,1.18262	0.000673789	0.00138436
2	chr12:57190070:C:T	57190070	T,NA	C,NA	1,NA	-inf,NA	inf,NA	1.51256,NA	0.000673201	0.00139706
2	chr12:56963109:A:G	56963109	G,G	A,A	1,1	inf,inf	inf,inf	1.65435,0.589406	0.000667113	0.0015537
2	chr12:56616896:T:C	56616896	NA,C	NA,T	NA,1	NA,-inf	NA,inf	NA,1.1708	0.00066531	0.00135828
2	chr12:56984022:C:T	56984022	T,T	C,C	1,1	inf,inf	inf,inf	1.60868,0.929617	0.000665039	0.00152578
2	chr12:57252231:C:T	57252231	T,NA	C,NA	1,NA	inf,NA	inf,NA	2.12491,NA	0.000663882	0.00135933
2	chr12:56450665:T:C	56450665	NA,C	NA,T	NA,1	NA,-inf	NA,inf	NA,1.12656	0.000661113	0.00137591
2	chr12:57049503:A:C	57049503	C,C	A,A	1,1	inf,inf	inf,inf	1.17545,1.31688	0.000658706	0.0015736
2	chr12:57177541:C:T	57177541	NA,T	NA,C	NA,1	NA,inf	NA,inf	NA,1.19741	0.000655707	0.00134077
2	chr12:56975592:T:C	56975592	NA,C	NA,T	NA,1	NA,-inf	NA,inf	NA,1.18275	0.000653872	0.00133366
2	chr12:57029150:G:A	57029150	A,A	G,G	1,1	inf,inf	inf,inf	1.12109,1.37465	0.000653218	0.00155809
2	chr12:56983563:C:T	56983563	T,T	C,C	1,1	-inf,inf	inf,inf	0.544911,1.67923	0.000651773	0.00140787
2	chr12:56832088:T:G	56832088	NA,G	NA,T	NA,1	NA,-inf	NA,inf	NA,1.2019	0.000648755	0.00131989
2	chr12:56975649:C:T	56975649	NA,T	NA,C	NA,1	NA,-inf	NA,inf	NA,1.17778	0.000648208	0.00132214
2	chr12:56488990:A:G	56488990	NA,G	NA,A	NA,1	NA,-inf	NA,inf	NA,1.17703	0.000646718	0.00132226
2	chr12:57018330:T:A	57018330	A,A	T,T	1,1	inf,inf	inf,inf	1.02206,1.4854	0.000645712	0.00153424
2	chr12:57232235:C:T	57232235	NA,T	NA,C	NA,1	NA,-inf	NA,inf	NA,1.13335	0.000645276	0.00131474
2	chr12:56909341:C:T	56909341	NA,T	NA,C	NA,1	NA,inf	NA,inf	NA,1.16633	0.000643822	0.00133626
2	chr12:56694967:C:T	56694967	NA,T	NA,C	NA,1	NA,inf	NA,inf	NA,1.38714	0.00064093	0.00114499
2	chr12:56883953:CAGA:C	56883953	NA,C	NA,CAGA	NA,1	NA,inf	NA,inf	NA,1.19432	0.000636435	0.00132771
2	chr12:56916301:G:A	56916301	A,A	G,G	1,1	inf,-inf	inf,inf	0.272141,1.98901	0.000633535	0.00128552
2	chr12:56981215:C:G	56981215	G,G	C,C	1,1	inf,inf	inf,inf	1.62584,0.80667	0.000631109	0.001454
2	chr12:56467498:C:T	56467498	NA,T	NA,C	NA,1	NA,inf	NA,inf	NA,1.11997	0.000630931	0.00130551
2	chr12:56975875:T:C	56975875	NA,C	NA,T	NA,1	NA,-inf	NA,inf	NA,1.15856	0.000626701	0.0012784
2	chr12:57032793:A:C	57032793	NA,C	NA,A	NA,1	NA,-inf	NA,inf	NA,1.14343	0.00062634	0.00128494
2	chr12:56980853:A:C	56980853	C,C	A,A	1,1	inf,inf	inf,inf	1.58016,0.863186	0.000623221	0.00143332
2	chr12:57256423:C:T	57256423	NA,T	NA,C	NA,1	NA,-inf	NA,inf	NA,1.10905	0.000620701	0.00126666
2	chr12:56576591:T:A	56576591	NA,A	NA,T	NA,1	NA,inf	NA,inf	NA,1.12995	0.000618252	0.00127681
2	chr12:56710918:G:A	56710918	NA,A	NA,G	NA,1	NA,-inf	NA,inf	NA,1.12891	0.000617644	0.00126049
2	chr12:56542481:A:T	56542481	NA,T	NA,A	NA,1	NA,-inf	NA,inf	NA,1.11371	0.000617274	0.00127207
2	chr12:56486879:G:A	56486879	NA,A	NA,G	NA,1	NA,-inf	NA,inf	NA,1.14857	0.000615411	0.00125842
2	chr12:56495507:G:A	56495507	NA,A	NA,G	NA,1	NA,-inf	NA,inf	NA,1.14838	0.00061435	0.00125582
2	chr12:56937660:C:T	56937660	T,T	C,C	1,1	inf,inf	inf,inf	1.53671,0.909454	0.000613444	0.00145406
2	chr12:57215577:G:A	57215577	NA,A	NA,G	NA,1	NA,inf	NA,inf	NA,1.15564	0.000612409	0.00125952
2	chr12:56966338:C:A	56966338	A,NA	C,NA	1,NA	inf,NA	inf,NA	0.918615,NA	0.000611351	0.00134462
2	chr12:56514114:G:A	56514114	NA,A	NA,G	NA,1	NA,inf	NA,inf	NA,1.19247	0.000610263	0.00123823
2	chr12:57080244:G:A	57080244	A,NA	G,NA	1,NA	inf,NA	inf,NA	0.921682,NA	0.000606823	0.00133448
2	chr12:57011265:G:A	57011265	A,A	G,G	1,1	inf,inf	inf,inf	1.0841,1.37489	0.000605987	0.00144212
2	chr12:57014956:G:A	57014956	A,A	G,G	1,1	inf,inf	inf,inf	1.01934,1.4505	0.000605811	0.00143703
2	chr12:56501762:G:A	56501762	NA,A	NA,G	NA,1	NA,-inf	NA,inf	NA,1.13794	0.00060545	0.00123923
2	chr12:56974205:C:T	56974205	T,T	C,C	1,1	inf,inf	inf,inf	1.68705,1.014	0.000604045	0.00143485
2	chr12:56781472:GTATTT:G	56781472	NA,G	NA,GTATTT	NA,1	NA,-inf	NA,inf	NA,1.15124	0.000600874	0.00122431
2	chr12:57030188:G:A	57030188	A,NA	G,NA	1,NA	inf,NA	inf,NA	1.93239,NA	0.000600632	0.00124334
2	chr12:57040534:G:A	57040534	A,NA	G,NA	1,NA	inf,NA	inf,NA	0.915088,NA	0.000599428	0.00131766
2	chr12:57080617:T:C	57080617	C,NA	T,NA	1,NA	inf,NA	inf,NA	0.902778,NA	0.000597294	0.00131285
2	chr12:56781585:C:T	56781585	NA,T	NA,C	NA,1	NA,-inf	NA,inf	NA,1.14712	0.000596607	0.00121564
2	chr12:56762574:C:T	56762574	NA,T	NA,C	NA,1	NA,-inf	NA,inf	NA,1.14565	0.00059418	0.00121215
2	chr12:57113547:A:G	57113547	NA,G	NA,A	NA,1	NA,-inf	NA,inf	NA,1.11469	0.000593373	0.00121497
2	chr12:57203694:A:T	57203694	NA,T	NA,A	NA,1	NA,inf	NA,inf	NA,1.13792	0.000593287	0.00122016
2	chr12:56597278:T:C	56597278	C,NA	T,NA	1,NA	inf,NA	inf,NA	0.281464,NA	0.000593246	0.00126512
2	chr12:56574158:A:T	56574158	NA,T	NA,A	NA,1	NA,inf	NA,inf	NA,1.10625	0.000588091	0.00119814
2	chr12:57210410:T:C	57210410	NA,C	NA,T	NA,1	NA,inf	NA,inf	NA,1.13377	0.000587275	0.00120089
2	chr12:56965652:G:A	56965652	A,A	G,G	1,1	inf,inf	inf,inf	1.5813,0.599778	0.000578392	0.00134327
2	chr12:56962455:T:C	56962455	C,C	T,T	1,1	inf,inf	inf,inf	1.59546,0.578528	0.000578136	0.0013431
2	chr12:57020798:G:A	57020798	A,A	G,G	1,1	inf,inf	inf,inf	0.974025,1.48414	0.000577376	0.00136661
2	chr12:56813381:G:A	56813381	NA,A	NA,G	NA,1	NA,-inf	NA,inf	NA,1.0741	0.000575634	0.00118184
2	chr12:57201585:C:T	57201585	NA,T	NA,C	NA,1	NA,inf	NA,inf	NA,1.17514	0.000570829	0.00109131
2	chr12:56724536:A:G	56724536	NA,G	NA,A	NA,1	NA,-inf	NA,inf	NA,1.12085	0.000569129	0.00116124
2	chr12:57174894:G:A	57174894	NA,A	NA,G	NA,1	NA,inf	NA,inf	NA,1.08214	0.000567807	0.00117026
2	chr12:56528444:A:G	56528444	NA,G	NA,A	NA,1	NA,-inf	NA,inf	NA,1.10248	0.000567024	0.00115951
2	chr12:56771490:G:A	56771490	NA,A	NA,G	NA,1	NA,inf	NA,inf	NA,1.07776	0.000566883	0.0011712
2	chr12:57219990:C:T	57219990	T,NA	C,NA	1,NA	-inf,NA	inf,NA	1.41923,NA	0.000566521	0.00117522
2	chr12:56674283:G:C	56674283	NA,C	NA,G	NA,1	NA,-inf	NA,inf	NA,1.06467	0.000564208	0.00115834
2	chr12:57250164:C:T	57250164	NA,T	NA,C	NA,1	NA,-inf	NA,inf	NA,1.08768	0.000562618	0.0011498
2	chr12:56457230:C:T	56457230	T,T	C,C	1,1	inf,inf	inf,inf	2.5972,0.160058	0.000557433	0.00116439
2	chr12:57097991:G:A	57097991	A,A	G,G	1,1	inf,inf	inf,inf	0.829479,1.16862	0.000548247	0.00128076
2	chr12:56813403:G:A	56813403	NA,A	NA,G	NA,1	NA,inf	NA,inf	NA,1.2516	0.000545874	0.00101389
2	chr12:56749345:G:A	56749345	NA,A	NA,G	NA,1	NA,-inf	NA,inf	NA,1.09639	0.000545703	0.00111359
2	chr12:57162306:T:C	57162306	NA,C	NA,T	NA,1	NA,inf	NA,inf	NA,1.05983	0.000545319	0.0011233
2	chr12:56878068:A:G	56878068	NA,G	NA,A	NA,1	NA,inf	NA,inf	NA,1.09005	0.000542406	0.00109813
2	chr12:56729692:C:T	56729692	NA,T	NA,C	NA,1	NA,-inf	NA,inf	NA,1.0917	0.000541376	0.00110476
2	chr12:56877562:A:G	56877562	NA,G	NA,A	NA,1	NA,-inf	NA,inf	NA,1.04866	0.000536162	0.00109883
2	chr12:56959236:C:T	56959236	T,NA	C,NA	1,NA	inf,NA	inf,NA	1.62512,NA	0.000535103	0.00116463
2	chr12:56951996:C:T	56951996	T,NA	C,NA	1,NA	inf,NA	inf,NA	1.62404,NA	0.000534389	0.00116284
2	chr12:57015455:G:A	57015455	A,A	G,G	1,1	inf,inf	inf,inf	1.02572,1.37091	0.000534108	0.00126535
2	chr12:57216251:A:C	57216251	NA,C	NA,A	NA,1	NA,-inf	NA,inf	NA,1.07988	0.000532962	0.00110447
2	chr12:56915541:A:G	56915541	G,G	A,A	1,1	inf,-inf	inf,inf	0.226397,1.92794	0.000528031	0.00107036
2	chr12:57012660:T:C	57012660	C,C	T,T	1,1	inf,inf	inf,inf	0.968099,1.43125	0.00052634	0.00124436
2	chr12:57021175:T:C	57021175	C,C	T,T	1,1	inf,inf	inf,inf	0.948585,1.45583	0.000525887	0.00124259
2	chr12:56272730:G:A	56272730	A,NA	G,NA	1,NA	inf,NA	inf,NA	1.53641,NA	0.000525784	0.0010786
2	chr12:57056027:C:T	57056027	T,T	C,C	1,1	-inf,inf	inf,inf	1.09623,1.95857	0.000513617	0.0011022
2	chr12:56786692:A:T	56786692	NA,T	NA,A	NA,1	NA,inf	NA,inf	NA,1.21341	0.00051336	0.00095611
2	chr12:56508237:C:G	56508237	G,G	C,C	1,1	-inf,inf	inf,inf	1.15018,1.34168	0.000513317	0.00105256
2	chr12:56577080:C:T	56577080	NA,T	NA,C	NA,1	NA,inf	NA,inf	NA,1.06405	0.000513085	0.0010256
2	chr12:56368050:A:T	56368050	NA,T	NA,A	NA,1	NA,inf	NA,inf	NA,1.0449	0.000512122	0.00104601
2	chr12:57166406:A:T	57166406	NA,T	NA,A	NA,1	NA,-inf	NA,inf	NA,0.937585	0.000508844	0.00104295
2	chr12:56484336:G:A	56484336	A,A	G,G	1,1	-inf,inf	inf,inf	1.26685,0.0818937	0.000502484	0.00103295
2	chr12:56542037:A:C	56542037	NA,C	NA,A	NA,1	NA,inf	NA,inf	NA,1.00909	0.000500925	0.00103358
2	chr12:56587064:G:A	56587064	NA,A	NA,G	NA,1	NA,inf	NA,inf	NA,1.03451	0.000499566	0.00102962
2	chr12:56915004:C:T	56915004	NA,T	NA,C	NA,1	NA,-inf	NA,inf	NA,1.00626	0.000496799	0.00101833
2	chr12:56590967:C:T	56590967	NA,T	NA,C	NA,1	NA,inf	NA,inf	NA,1.18085	0.000491288	0.000919443
2	chr12:56879587:G:A	56879587	NA,A	NA,G	NA,1	NA,-inf	NA,inf	NA,1.03392	0.00049082	0.00100334
2	chr12:56502155:A:C	56502155	NA,C	NA,A	NA,1	NA,inf	NA,inf	NA,1.06194	0.000490728	0.000995061
2	chr12:56898583:T:C	56898583	NA,C	NA,T	NA,1	NA,inf	NA,inf	NA,1.11122	0.000485561	0.000968862
2	chr12:56968561:T:G	56968561	G,G	T,T	1,1	inf,inf	inf,inf	1.45835,0.602968	0.000484071	0.00111693
2	chr12:56695983:A:G	56695983	NA,G	NA,A	NA,1	NA,-inf	NA,inf	NA,1.02551	0.000482144	0.000984361
2	chr12:57228779:A:AT	57228779	NA,AT	NA,A	NA,1	NA,-inf	NA,inf	NA,0.962893	0.000481306	0.000984115
2	chr12:57035801:G:A	57035801	A,A	G,G	1,1	inf,-inf	inf,inf	1.47241,1.18379	0.000480491	0.00103495
2	chr12:57187914:C:T	57187914	NA,T	NA,C	NA,1	NA,inf	NA,inf	NA,0.98567	0.000479171	0.000987142
2	chr12:56803769:T:TG	56803769	NA,TG	NA,T	NA,1	NA,-inf	NA,inf	NA,1.01836	0.00047857	0.000975888
2	chr12:56617345:A:G	56617345	NA,G	NA,A	NA,1	NA,inf	NA,inf	NA,0.980596	0.000477504	0.000984324
2	chr12:57005231:T:C	57005231	C,C	T,T	1,1	inf,inf	inf,inf	0.922039,1.32106	0.000477476	0.00112095
2	chr12:56477530:G:A	56477530	A,A	G,G	1,1	-inf,inf	inf,inf	1.23465,0.0888298	0.000477444	0.000981472
2	chr12:56792975:T:C	56792975	NA,C	NA,T	NA,1	NA,-inf	NA,inf	NA,1.01529	0.000476494	0.000971632
2	chr12:57043805:A:G	57043805	NA,G	NA,A	NA,1	NA,inf	NA,inf	NA,1.03084	0.000475962	0.000992171
2	chr12:57173820:T:C	57173820	NA,C	NA,T	NA,1	NA,inf	NA,inf	NA,0.996241	0.000473073	0.000974981
2	chr12:56676679:A:G	56676679	G,G	A,A	1,1	inf,-inf	inf,inf	9.40439,1.13885	0.000471363	0.000999249
2	chr12:56976186:T:C	56976186	C,NA	T,NA	1,NA	inf,NA	inf,NA	0.805684,NA	0.000467128	0.0010235
2	chr12:57165455:C:T	57165455	NA,T	NA,C	NA,1	NA,inf	NA,inf	NA,0.999761	0.000467038	0.000955992
2	chr12:56892719:AAC:A	56892719	NA,A	NA,AAC	NA,1	NA,-inf	NA,inf	NA,0.963452	0.000465892	0.000959106
2	chr12:56906470:A:C	56906470	NA,C	NA,A	NA,1	NA,-inf	NA,inf	NA,0.962764	0.000465348	0.000957992
2	chr12:57001714:GGACA:G	57001714	G,G	GGACA,GGACA	1,1	inf,inf	inf,inf	1.0197,1.19847	0.000464934	0.0010953
2	chr12:56965101:C:A	56965101	NA,A	NA,C	NA,1	NA,-inf	NA,inf	NA,0.979443	0.000464926	0.00095035
2	chr12:56884941:C:T	56884941	NA,T	NA,C	NA,1	NA,-inf	NA,inf	NA,0.962199	0.000464893	0.00095705
2	chr12:56842263:C:T	56842263	NA,T	NA,C	NA,1	NA,-inf	NA,inf	NA,0.998086	0.000464503	0.000947794
2	chr12:56819315:G:A	56819315	NA,A	NA,G	NA,1	NA,-inf	NA,inf	NA,0.983686	0.000462449	0.000948919
2	chr12:56809905:A:G	56809905	NA,G	NA,A	NA,1	NA,inf	NA,inf	NA,1.14461	0.000459556	0.000864323
2	chr12:56712116:G:A	56712116	NA,A	NA,G	NA,1	NA,-inf	NA,inf	NA,0.957002	0.000456999	0.000935603
2	chr12:56587495:T:C	56587495	NA,C	NA,T	NA,1	NA,inf	NA,inf	NA,0.979216	0.000455068	0.000938064
2	chr12:56976158:C:T	56976158	T,T	C,C	1,1	inf,inf	inf,inf	1.74684,0.209738	0.000454578	0.00105406
2	chr12:57048984:T:G	57048984	G,NA	T,NA	1,NA	inf,NA	inf,NA	1.57211,NA	0.000453227	0.000986283
2	chr12:56534285:T:C	56534285	NA,C	NA,T	NA,1	NA,-inf	NA,inf	NA,0.936551	0.000450555	0.000923332
2	chr12:57232661:C:T	57232661	NA,T	NA,C	NA,1	NA,-inf	NA,inf	NA,0.94137	0.00045037	0.000923081
2	chr12:56553612:G:C	56553612	NA,C	NA,G	NA,1	NA,-inf	NA,inf	NA,0.917688	0.000448113	0.000940345
2	chr12:56534512:C:A	56534512	NA,A	NA,C	NA,1	NA,inf	NA,inf	NA,1.00667	0.000446148	0.000906399
2	chr12:57111665:C:G	57111665	NA,G	NA,C	NA,1	NA,-inf	NA,inf	NA,0.922761	0.000444772	0.000909744
2	chr12:56590261:G:A	56590261	NA,A	NA,G	NA,1	NA,inf	NA,inf	NA,1.09734	0.000442968	0.000844767
2	chr12:56413099:A:C	56413099	NA,C	NA,A	NA,1	NA,inf	NA,inf	NA,0.919163	0.00044239	0.00091176
2	chr12:56811899:G:A	56811899	NA,A	NA,G	NA,1	NA,inf	NA,inf	NA,1.11829	0.000441018	0.00083074
2	chr12:56978628:T:C	56978628	C,C	T,T	1,1	inf,inf	inf,inf	1.71205,0.264066	0.000440381	0.00102044
2	chr12:56966723:C:T	56966723	NA,T	NA,C	NA,1	NA,inf	NA,inf	NA,0.98176	0.000439479	0.000915585
2	chr12:56831324:G:A	56831324	NA,A	NA,G	NA,1	NA,inf	NA,inf	NA,0.984871	0.000439384	0.000921637
2	chr12:57000870:G:A	57000870	A,A	G,G	1,1	inf,inf	inf,inf	1.03447,1.14445	0.000437564	0.00103012
2	chr12:57209634:A:G	57209634	G,G	A,A	1,1	inf,inf	inf,inf	1.79297,0.250546	0.000436788	0.000899698
2	chr12:56936555:T:C	56936555	NA,C	NA,T	NA,1	NA,inf	NA,inf	NA,0.972977	0.000435929	0.000907731
2	chr12:57216466:G:C	57216466	C,C	G,G	1,1	inf,inf	inf,inf	1.85619,0.0809218	0.000435714	0.000901893
2	chr12:57255464:G:C	57255464	C,NA	G,NA	1,NA	-inf,NA	inf,NA	0.879944,NA	0.000433955	0.000897337
2	chr12:57183757:C:T	57183757	NA,T	NA,C	NA,1	NA,-inf	NA,inf	NA,0.885423	0.000433413	0.000885017
2	chr12:56498075:TACA:T	56498075	NA,T	NA,TACA	NA,1	NA,inf	NA,inf	NA,0.950562	0.000432765	0.000891093
2	chr12:56941824:G:A	56941824	A,NA	G,NA	1,NA	inf,NA	inf,NA	1.53578,NA	0.000428409	0.000929667
2	chr12:56682518:T:G	56682518	NA,G	NA,T	NA,1	NA,-inf	NA,inf	NA,0.945223	0.000428164	0.000873609
2	chr12:56841649:T:C	56841649	NA,C	NA,T	NA,1	NA,-inf	NA,inf	NA,0.974554	0.000427502	0.000876712
2	chr12:56618045:T:C	56618045	NA,C	NA,T	NA,1	NA,-inf	NA,inf	NA,0.94333	0.0004264	0.000869301
2	chr12:57021211:T:C	57021211	C,NA	T,NA	1,NA	inf,NA	inf,NA	1.50093,NA	0.000425832	0.000925149
2	chr12:56845799:G:A	56845799	NA,A	NA,G	NA,1	NA,-inf	NA,inf	NA,0.944555	0.000424175	0.000865781
2	chr12:56734464:G:A	56734464	NA,A	NA,G	NA,1	NA,inf	NA,inf	NA,1.11722	0.000423987	0.00078453
2	chr12:56812697:G:A	56812697	NA,A	NA,G	NA,1	NA,inf	NA,inf	NA,1.08789	0.000422401	0.000793514
2	chr12:56934544:C:G	56934544	NA,G	NA,C	NA,1	NA,inf	NA,inf	NA,0.937425	0.000422283	0.000874217
2	chr12:56649881:C:T	56649881	NA,T	NA,C	NA,1	NA,-inf	NA,inf	NA,0.936003	0.000421645	0.000860345
2	chr12:56819324:G:A	56819324	NA,A	NA,G	NA,1	NA,-inf	NA,inf	NA,0.939336	0.000421277	0.000859253
2	chr12:56907936:A:C	56907936	NA,C	NA,A	NA,1	NA,inf	NA,inf	NA,0.939194	0.000420623	0.000865825
2	chr12:56828613:G:C	56828613	NA,C	NA,G	NA,1	NA,inf	NA,inf	NA,0.934853	0.000419539	0.000848061
2	chr12:56702362:C:T	56702362	NA,T	NA,C	NA,1	NA,-inf	NA,inf	NA,0.939326	0.000417549	0.000852985
2	chr12:57085047:C:T	57085047	T,NA	C,NA	1,NA	inf,NA	inf,NA	1.537,NA	0.000415006	0.000902354
2	chr12:57206237:A:G	57206237	NA,G	NA,A	NA,1	NA,-inf	NA,inf	NA,0.907649	0.000412909	0.000844191
2	chr12:56461152:A:C	56461152	C,NA	A,NA	1,NA	inf,NA	inf,NA	1.86199,NA	0.000412621	0.000844135
2	chr12:57040067:C:T	57040067	T,T	C,C	1,1	inf,-inf	inf,inf	1.47529,1.09392	0.00041239	0.000888751
2	chr12:56666928:TTTTTA:T	56666928	NA,T	NA,TTTTTA	NA,1	NA,inf	NA,inf	NA,0.902864	0.000411704	0.000850581
2	chr12:56973268:T:C	56973268	C,C	T,T	1,1	inf,inf	inf,inf	1.65786,0.241608	0.000411479	0.000950814
2	chr12:56380240:G:T	56380240	T,NA	G,NA	1,NA	inf,NA	inf,NA	1.81657,NA	0.000411382	0.000842032
2	chr12:57223139:G:A	57223139	NA,A	NA,G	NA,1	NA,-inf	NA,inf	NA,0.868477	0.000410016	0.000837602
2	chr12:56491337:A:G	56491337	G,G	A,A	1,1	-inf,-inf	inf,inf	1.28478,0.03513	0.000409993	0.000845004
2	chr12:56622993:T:C	56622993	NA,C	NA,T	NA,1	NA,-inf	NA,inf	NA,0.916392	0.00040869	0.000834283
2	chr12:56904575:C:T	56904575	NA,T	NA,C	NA,1	NA,inf	NA,inf	NA,0.923428	0.000406678	0.000818418
2	chr12:56616060:C:T	56616060	NA,T	NA,C	NA,1	NA,-inf	NA,inf	NA,0.915246	0.000406546	0.000829194
2	chr12:56882307:G:A	56882307	NA,A	NA,G	NA,1	NA,inf	NA,inf	NA,0.922786	0.000406248	0.000817562
2	chr12:56467674:A:G	56467674	G,G	A,A	1,1	-inf,inf	inf,inf	0.94173,0.0762291	0.000404256	0.000841362
2	chr12:57189962:A:G	57189962	NA,G	NA,A	NA,1	NA,inf	NA,inf	NA,0.911386	0.00040321	0.000825602
2	chr12:56627638:A:G	56627638	NA,G	NA,A	NA,1	NA,-inf	NA,inf	NA,0.905272	0.000402835	0.000823191
2	chr12:57186595:A:G	57186595	NA,G	NA,A	NA,1	NA,inf	NA,inf	NA,0.840078	0.000400883	0.000818811
2	chr12:56616051:C:T	56616051	NA,T	NA,C	NA,1	NA,-inf	NA,inf	NA,0.901577	0.000400355	0.000818156
2	chr12:56913402:G:A	56913402	A,A	G,G	1,1	inf,-inf	inf,inf	0.232729,1.78495	0.000400344	0.000813068
2	chr12:56977854:A:G	56977854	G,G	A,A	1,1	inf,inf	inf,inf	1.6488,0.231236	0.000399589	0.000922881
2	chr12:56674140:A:T	56674140	NA,T	NA,A	NA,1	NA,-inf	NA,inf	NA,0.902351	0.000398482	0.000813071
2	chr12:56674138:G:A	56674138	NA,A	NA,G	NA,1	NA,-inf	NA,inf	NA,0.902179	0.000398364	0.00081283
2	chr12:56654954:G:C	56654954	NA,C	NA,G	NA,1	NA,inf	NA,inf	NA,1.04687	0.000397578	0.00071637
2	chr12:56577145:C:T	56577145	NA,T	NA,C	NA,1	NA,inf	NA,inf	NA,0.8935	0.000396955	0.000814603
2	chr12:56875849:C:T	56875849	NA,T	NA,C	NA,1	NA,-inf	NA,inf	NA,0.907687	0.000396636	0.000811342
2	chr12:56822302:A:G	56822302	NA,G	NA,A	NA,1	NA,-inf	NA,inf	NA,0.904319	0.000396081	0.000808332
2	chr12:56979623:A:G	56979623	G,G	A,A	1,1	inf,inf	inf,inf	1.63559,0.252117	0.000393749	0.000908931
2	chr12:56492077:C:T	56492077	T,T	C,C	1,1	-inf,-inf	inf,inf	1.26641,0.00498215	0.000392626	0.0008087
2	chr12:57120978:A:G	57120978	NA,G	NA,A	NA,1	NA,inf	NA,inf	NA,0.89313	0.000392125	0.000813257
2	chr12:57196001:A:C	57196001	NA,C	NA,A	NA,1	NA,inf	NA,inf	NA,0.825656	0.000391297	0.000799286
2	chr12:56803690:G:A	56803690	NA,A	NA,G	NA,1	NA,inf	NA,inf	NA,1.03763	0.0003908	0.000736694
2	chr12:56970123:A:G	56970123	G,G	A,A	1,1	inf,inf	inf,inf	1.64618,0.207777	0.000390644	0.000901952
2	chr12:57214154:A:G	57214154	NA,G	NA,A	NA,1	NA,inf	NA,inf	NA,0.88587	0.000387668	0.000797389
2	chr12:56718933:G:A	56718933	NA,A	NA,G	NA,1	NA,-inf	NA,inf	NA,0.875429	0.000387458	0.000794113
2	chr12:56492032:C:G	56492032	G,G	C,C	1,1	-inf,-inf	inf,inf	1.27275,0.023742	0.000386702	0.000796937
2	chr12:56799365:C:A	56799365	NA,A	NA,C	NA,1	NA,inf	NA,inf	NA,1.03061	0.000386701	0.000729415
2	chr12:56668589:C:T	56668589	NA,T	NA,C	NA,1	NA,inf	NA,inf	NA,0.851054	0.000383841	0.000791399
2	chr12:57069171:C:T	57069171	T,T	C,C	1,1	inf,inf	inf,inf	1.13652,0.988762	0.000382676	0.000901928
2	chr12:56594026:C:G	56594026	NA,G	NA,C	NA,1	NA,-inf	NA,inf	NA,0.873933	0.000382431	0.000781423
2	chr12:57184089:C:T	57184089	T,NA	C,NA	1,NA	inf,NA	inf,NA	1.27022,NA	0.000380779	0.000780114
2	chr12:57209494:C:A	57209494	NA,A	NA,C	NA,1	NA,-inf	NA,inf	NA,0.877012	0.000379896	0.000785792
2	chr12:57126984:G:T	57126984	T,NA	G,NA	1,NA	-inf,NA	inf,NA	1.41914,NA	0.000379806	0.000788261
2	chr12:56996508:G:A	56996508	NA,A	NA,G	NA,1	NA,inf	NA,inf	NA,0.87329	0.000379738	0.00078407
2	chr12:56451512:T:C	56451512	NA,C	NA,T	NA,1	NA,-inf	NA,inf	NA,0.884839	0.000375761	0.000774763
2	chr12:56971780:C:T	56971780	T,T	C,C	1,1	inf,inf	inf,inf	1.62975,0.199193	0.000374458	0.000863913
2	chr12:57001894:T:G	57001894	G,G	T,T	1,1	inf,inf	inf,inf	1.42849,0.599161	0.000373038	0.000853289
2	chr12:56713384:C:G	56713384	NA,G	NA,C	NA,1	NA,-inf	NA,inf	NA,0.857119	0.000372105	0.000760375
2	chr12:56970050:C:G	56970050	NA,G	NA,C	NA,1	NA,-inf	NA,inf	NA,0.854659	0.000371871	0.000760974
2	chr12:57073060:G:A	57073060	A,A	G,G	1,1	inf,inf	inf,inf	1.14013,0.966477	0.000371052	0.000874128
2	chr12:56577437:A:G	56577437	NA,G	NA,A	NA,1	NA,inf	NA,inf	NA,0.840745	0.000367225	0.000753778
2	chr12:56818706:G:A	56818706	A,A	G,G	1,1	-inf,-inf	inf,inf	11.8541,0.281375	0.000366624	0.000910159
2	chr12:56881215:C:T	56881215	NA,T	NA,C	NA,1	NA,-inf	NA,inf	NA,0.820311	0.000366116	0.000753685
2	chr12:56916095:G:A	56916095	NA,A	NA,G	NA,1	NA,-inf	NA,inf	NA,0.818699	0.000365264	0.000752302
2	chr12:57121830:TTTAA:T	57121830	NA,T	NA,TTTAA	NA,1	NA,inf	NA,inf	NA,0.823807	0.000364216	0.00075123
2	chr12:56539637:A:C	56539637	NA,C	NA,A	NA,1	NA,inf	NA,inf	NA,0.824117	0.000362678	0.000747898
2	chr12:56696161:C:G	56696161	NA,G	NA,C	NA,1	NA,inf	NA,inf	NA,0.825679	0.000362302	0.000748313
2	chr12:56844935:C:A	56844935	NA,A	NA,C	NA,1	NA,-inf	NA,inf	NA,0.838746	0.00036214	0.000741858
2	chr12:56278735:A:G	56278735	NA,G	NA,A	NA,1	NA,-inf	NA,inf	NA,0.811924	0.000361711	0.000742354
2	chr12:56989713:C:T	56989713	NA,T	NA,C	NA,1	NA,-inf	NA,inf	NA,0.81522	0.000361545	0.000744294
2	chr12:57070533:A:G	57070533	G,G	A,A	1,1	inf,inf	inf,inf	1.12714,0.965473	0.000360784	0.000849354
2	chr12:56862615:T:A	56862615	A,A	T,T	1,1	-inf,inf	inf,inf	0.470399,1.52058	0.000360386	0.000753009
2	chr12:56979696:A:G	56979696	G,G	A,A	1,1	inf,inf	inf,inf	1.61827,0.1728	0.000359965	0.000829926
2	chr12:56561846:C:T	56561846	NA,T	NA,C	NA,1	NA,inf	NA,inf	NA,0.834421	0.000358112	0.00073756
2	chr12:57054265:CTA:C	57054265	C,NA	CTA,NA	1,NA	inf,NA	inf,NA	2.03931,NA	0.000357308	0.000731368
2	chr12:56498718:G:A	56498718	NA,A	NA,G	NA,1	NA,inf	NA,inf	NA,0.854608	0.000354291	0.000722423
2	chr12:56990966:T:G	56990966	NA,G	NA,T	NA,1	NA,-inf	NA,inf	NA,0.802654	0.000354161	0.00072908
2	chr12:57041268:A:G	57041268	G,NA	A,NA	1,NA	inf,NA	inf,NA	1.39537,NA	0.000354055	0.000766893
2	chr12:56389624:TA:T	56389624	T,NA	TA,NA	1,NA	-inf,NA	inf,NA	0.652704,NA	0.000354016	0.000731348
2	chr12:56975985:A:C	56975985	C,C	A,A	1,1	inf,inf	inf,inf	1.60444,0.191395	0.000353834	0.000815456
2	chr12:56717001:G:A	56717001	NA,A	NA,G	NA,1	NA,-inf	NA,inf	NA,0.813752	0.000353176	0.00072301
2	chr12:56283266:C:T	56283266	T,T	C,C	1,1	-inf,inf	inf,inf	1.16196,0.568934	0.000352884	0.000726291
2	chr12:56607934:G:A	56607934	NA,A	NA,G	NA,1	NA,-inf	NA,inf	NA,0.827751	0.000352474	0.00071944
2	chr12:56976415:C:G	56976415	G,G	C,C	1,1	inf,inf	inf,inf	1.61114,0.167327	0.00035226	0.00081179
2	chr12:56992050:G:A	56992050	NA,A	NA,G	NA,1	NA,-inf	NA,inf	NA,0.798997	0.000352051	0.000724739
2	chr12:57038792:C:T	57038792	NA,T	NA,C	NA,1	NA,-inf	NA,inf	NA,0.793431	0.000352038	0.000722234
2	chr12:56989198:C:T	56989198	NA,T	NA,C	NA,1	NA,-inf	NA,inf	NA,0.798321	0.000351664	0.000723948
2	chr12:57027870:TAAAG:T	57027870	NA,T	NA,TAAAG	NA,1	NA,-inf	NA,inf	NA,0.791772	0.000351087	0.000720289
2	chr12:57202866:C:T	57202866	NA,T	NA,C	NA,1	NA,inf	NA,inf	NA,0.822373	0.000350122	0.000719976
2	chr12:57039936:A:G	57039936	G,G	A,A	1,1	inf,-inf	inf,inf	1.41885,1.05661	0.000349889	0.000753101
2	chr12:57138168:C:T	57138168	NA,T	NA,C	NA,1	NA,-inf	NA,inf	NA,0.78738	0.000349671	0.000717638
2	chr12:56868174:G:A	56868174	A,A	G,G	1,1	-inf,inf	inf,inf	0.428128,1.54531	0.000348352	0.000727801
2	chr12:56434213:G:A	56434213	NA,A	NA,G	NA,1	NA,inf	NA,inf	NA,0.772161	0.000347289	0.000716522
2	chr12:56456229:A:G	56456229	NA,G	NA,A	NA,1	NA,-inf	NA,inf	NA,0.827768	0.000346157	0.000712713
2	chr12:56989189:A:G	56989189	NA,G	NA,A	NA,1	NA,-inf	NA,inf	NA,0.787286	0.000345433	0.0007111
2	chr12:57188174:C:A	57188174	NA,A	NA,C	NA,1	NA,inf	NA,inf	NA,0.819272	0.000343837	0.000709666
2	chr12:56587911:C:T	56587911	NA,T	NA,C	NA,1	NA,inf	NA,inf	NA,0.807745	0.000343703	0.000708323
2	chr12:57022718:G:A	57022718	NA,A	NA,G	NA,1	NA,-inf	NA,inf	NA,0.813458	0.000342844	0.000700339
2	chr12:57252006:T:A	57252006	A,A	T,T	1,1	inf,inf	inf,inf	2.16834,0.688459	0.000341056	0.000709433
2	chr12:56971987:A:AAC	56971987	AAC,AAC	A,A	1,1	inf,inf	inf,inf	1.55242,0.755654	0.000340671	0.000798726
2	chr12:56515335:T:C	56515335	C,NA	T,NA	1,NA	-inf,NA	inf,NA	1.60574,NA	0.000339912	0.000698342
2	chr12:57095926:T:C	57095926	C,C	T,T	1,1	-inf,-inf	inf,inf	0.108118,1.95866	0.000339713	0.000697188
2	chr12:56846240:CA:C	56846240	C,C	CA,CA	1,1	-inf,-inf	inf,inf	0.748254,2.00364	0.000338585	0.000686492
2	chr12:56728133:C:A	56728133	NA,A	NA,C	NA,1	NA,inf	NA,inf	NA,0.963769	0.000337918	0.000633568
2	chr12:56652972:C:CT	56652972	NA,CT	NA,C	NA,1	NA,-inf	NA,inf	NA,0.798905	0.000336378	0.000686739
2	chr12:56333047:G:A	56333047	NA,A	NA,G	NA,1	NA,-inf	NA,inf	NA,0.757376	0.000334703	0.000686558
2	chr12:57241474:C:T	57241474	NA,T	NA,C	NA,1	NA,-inf	NA,inf	NA,0.819572	0.00033354	0.000686585
2	chr12:56421868:C:T	56421868	NA,T	NA,C	NA,1	NA,-inf	NA,inf	NA,0.737896	0.000332241	0.000681287
2	chr12:57132516:G:A	57132516	A,NA	G,NA	1,NA	inf,NA	inf,NA	0.699075,NA	0.000331964	0.00072284
2	chr12:56587191:C:T	56587191	NA,T	NA,C	NA,1	NA,-inf	NA,inf	NA,0.765197	0.000331396	0.000679836
2	chr12:56892581:C:G	56892581	G,G	C,C	1,1	-inf,inf	inf,inf	0.563289,1.38986	0.00033089	0.000691676
2	chr12:56899327:C:T	56899327	NA,T	NA,C	NA,1	NA,inf	NA,inf	NA,0.770093	0.000328356	0.000679319
2	chr12:56338841:A:C	56338841	NA,C	NA,A	NA,1	NA,-inf	NA,inf	NA,0.760382	0.000328088	0.0006745
2	chr12:56790128:G:A	56790128	NA,A	NA,G	NA,1	NA,inf	NA,inf	NA,0.763492	0.000327501	0.000676835
2	chr12:56897910:A:C	56897910	C,C	A,A	1,1	-inf,inf	inf,inf	0.547235,1.42282	0.00032701	0.000683509
2	chr12:57181327:C:G	57181327	NA,G	NA,C	NA,1	NA,inf	NA,inf	NA,0.775039	0.000325808	0.000671409
2	chr12:56707124:C:A	56707124	NA,A	NA,C	NA,1	NA,inf	NA,inf	NA,0.749698	0.000325091	0.000670366
2	chr12:57186452:C:T	57186452	NA,T	NA,C	NA,1	NA,inf	NA,inf	NA,0.770103	0.000323225	0.000666083
2	chr12:56998415:A:C	56998415	NA,C	NA,A	NA,1	NA,-inf	NA,inf	NA,0.751254	0.000322829	0.000662577
2	chr12:56866019:A:G	56866019	NA,G	NA,A	NA,1	NA,inf	NA,inf	NA,0.75494	0.000322139	0.000664951
2	chr12:57187943:C:T	57187943	NA,T	NA,C	NA,1	NA,inf	NA,inf	NA,0.776971	0.000321577	0.000663637
2	chr12:57012039:C:T	57012039	NA,T	NA,C	NA,1	NA,inf	NA,inf	NA,0.758012	0.000319444	0.000660012
2	chr12:56791195:G:A	56791195	NA,A	NA,G	NA,1	NA,inf	NA,inf	NA,0.902656	0.000319431	0.000607927
2	chr12:57022523:A:G	57022523	NA,G	NA,A	NA,1	NA,-inf	NA,inf	NA,0.767592	0.000318855	0.00065157
2	chr12:56692174:G:T	56692174	NA,T	NA,G	NA,1	NA,-inf	NA,inf	NA,0.752075	0.000318667	0.000652715
2	chr12:56455623:A:G	56455623	NA,G	NA,A	NA,1	NA,-inf	NA,inf	NA,0.773817	0.000317926	0.000654607
2	chr12:56733319:A:G	56733319	NA,G	NA,A	NA,1	NA,inf	NA,inf	NA,0.769063	0.000314662	0.000654923
2	chr12:56260406:G:A	56260406	NA,A	NA,G	NA,1	NA,inf	NA,inf	NA,0.736601	0.000314449	0.00064658
2	chr12:57033189:A:C	57033189	C,NA	A,NA	1,NA	inf,NA	inf,NA	1.14968,NA	0.000314384	0.000652988
2	chr12:57045433:T:C	57045433	C,C	T,T	1,1	inf,inf	inf,inf	1.04084,0.99189	0.000313073	0.00073384
2	chr12:56639896:T:A	56639896	A,A	T,T	1,1	-inf,-inf	inf,inf	12.2095,0.833277	0.000312955	0.00130042
2	chr12:57163820:T:C	57163820	NA,C	NA,T	NA,1	NA,inf	NA,inf	NA,0.755423	0.000312297	0.00064538
2	chr12:56824362:A:G	56824362	NA,G	NA,A	NA,1	NA,inf	NA,inf	NA,0.723509	0.000312109	0.000644259
2	chr12:56805017:C:T	56805017	NA,T	NA,C	NA,1	NA,inf	NA,inf	NA,0.747643	0.000310583	0.000646126
2	chr12:56756051:G:A	56756051	NA,A	NA,G	NA,1	NA,inf	NA,inf	NA,0.725359	0.000309237	0.000638328
2	chr12:57044740:A:G	57044740	NA,G	NA,A	NA,1	NA,-inf	NA,inf	NA,0.746462	0.000308528	0.000630563
2	chr12:56703463:C:T	56703463	NA,T	NA,C	NA,1	NA,inf	NA,inf	NA,0.731968	0.000308425	0.000639501
2	chr12:57182545:C:T	57182545	NA,T	NA,C	NA,1	NA,inf	NA,inf	NA,0.740216	0.000308326	0.000635361
2	chr12:56600755:C:T	56600755	NA,T	NA,C	NA,1	NA,-inf	NA,inf	NA,0.743075	0.000308211	0.000629397
2	chr12:56802174:G:C	56802174	NA,C	NA,G	NA,1	NA,inf	NA,inf	NA,0.741677	0.000307761	0.000640231
2	chr12:57131595:C:T	57131595	NA,T	NA,C	NA,1	NA,inf	NA,inf	NA,0.724131	0.000307722	0.000633823
2	chr12:56744543:T:A	56744543	NA,A	NA,T	NA,1	NA,inf	NA,inf	NA,0.721223	0.000307283	0.000634261
2	chr12:56683123:G:A	56683123	NA,A	NA,G	NA,1	NA,-inf	NA,inf	NA,0.740303	0.000306695	0.000626296
2	chr12:57048355:A:G	57048355	G,G	A,A	1,1	inf,inf	inf,inf	1.04871,0.967924	0.00030651	0.00071845
2	chr12:56747202:TGA:T	56747202	NA,T	NA,TGA	NA,1	NA,inf	NA,inf	NA,0.734774	0.000306374	0.000631761
2	chr12:56439924:T:C	56439924	C,NA	T,NA	1,NA	inf,NA	inf,NA	1.37113,NA	0.000306202	0.000634536
2	chr12:56264489:G:A	56264489	NA,A	NA,G	NA,1	NA,inf	NA,inf	NA,0.719542	0.000306015	0.000629043
2	chr12:57108477:T:C	57108477	NA,C	NA,T	NA,1	NA,inf	NA,inf	NA,0.720532	0.000305572	0.000629297
2	chr12:57049333:G:T	57049333	T,T	G,G	1,1	inf,inf	inf,inf	1.03439,0.985383	0.000305551	0.000715842
2	chr12:56588090:G:A	56588090	NA,A	NA,G	NA,1	NA,inf	NA,inf	NA,0.709318	0.000303298	0.00061958
2	chr12:56862158:CACACACACACACAT:C	56862158	NA,C	NA,CACACACACACACAT	NA,1	NA,inf	NA,inf	NA,0.733972	0.000303163	0.000615118
2	chr12:56459120:T:C	56459120	NA,C	NA,T	NA,1	NA,-inf	NA,inf	NA,0.742591	0.000302732	0.000623117
2	chr12:57146848:A:G	57146848	NA,G	NA,A	NA,1	NA,inf	NA,inf	NA,0.729386	0.00030237	0.000617724
2	chr12:56473178:C:T	56473178	T,T	C,C	1,1	inf,-inf	inf,inf	0.9254,0.215465	0.000302243	0.000627649
2	chr12:57146781:T:G	57146781	NA,G	NA,T	NA,1	NA,inf	NA,inf	NA,0.712962	0.000302223	0.000621608
2	chr12:57000339:C:A	57000339	A,A	C,C	1,1	inf,inf	inf,inf	1.01126,0.935504	0.000301979	0.000705819
2	chr12:56889007:C:T	56889007	T,T	C,C	1,1	-inf,inf	inf,inf	0.585369,1.34454	0.000301563	0.000630075
2	chr12:56650595:T:C	56650595	NA,C	NA,T	NA,1	NA,inf	NA,inf	NA,0.71741	0.000300512	0.000620261
2	chr12:56413475:C:T	56413475	NA,T	NA,C	NA,1	NA,-inf	NA,inf	NA,0.668853	0.000299927	0.00062884
2	chr12:57048782:A:C	57048782	C,C	A,A	1,1	inf,inf	inf,inf	1.02508,0.985383	0.00029962	0.000701558
2	chr12:56775098:T:C	56775098	NA,C	NA,T	NA,1	NA,-inf	NA,inf	NA,0.727128	0.000299109	0.000611063
2	chr12:56682582:C:T	56682582	NA,T	NA,C	NA,1	NA,-inf	NA,inf	NA,0.721119	0.000298192	0.000609128
2	chr12:57066236:G:C	57066236	C,C	G,G	1,1	inf,inf	inf,inf	1.45998,0.441089	0.00029737	0.000680001
2	chr12:56720061:G:C	56720061	NA,C	NA,G	NA,1	NA,-inf	NA,inf	NA,0.720767	0.000297113	0.000607051
2	chr12:57055922:T:C	57055922	C,C	T,T	1,1	inf,inf	inf,inf	1.02685,0.975134	0.000296924	0.000695258
2	chr12:56555002:C:A	56555002	A,A	C,C	1,1	-inf,-inf	inf,inf	0.377282,1.1186	0.00029617	0.000611842
2	chr12:57065426:C:T	57065426	T,T	C,C	1,1	inf,inf	inf,inf	1.05921,0.931442	0.000296023	0.000693588
2	chr12:56887050:CAT:C	56887050	C,C	CAT,CAT	1,1	-inf,inf	inf,inf	0.577053,1.34149	0.000295455	0.000617294
2	chr12:56946584:TACTG:T	56946584	NA,T	NA,TACTG	NA,1	NA,-inf	NA,inf	NA,0.709378	0.000295089	0.00060407
2	chr12:56902640:G:A	56902640	A,A	G,G	1,1	inf,-inf	inf,inf	0.532301,1.38251	0.000294954	0.000616364
2	chr12:57087689:G:A	57087689	NA,A	NA,G	NA,1	NA,-inf	NA,inf	NA,0.61035	0.000294947	0.000623229
2	chr12:57020445:A:T	57020445	NA,T	NA,A	NA,1	NA,-inf	NA,inf	NA,0.686819	0.000294842	0.000604315
2	chr12:56887618:G:A	56887618	A,A	G,G	1,1	-inf,inf	inf,inf	0.572498,1.3448	0.000294706	0.000615735
2	chr12:57229736:G:A	57229736	NA,A	NA,G	NA,1	NA,-inf	NA,inf	NA,0.666026	0.00029354	0.000601428
2	chr12:56796759:G:A	56796759	A,A	G,G	1,1	-inf,-inf	inf,inf	6.76543,0.809666	0.000293289	0.000606252
2	chr12:57085986:G:C	57085986	NA,C	NA,G	NA,1	NA,-inf	NA,inf	NA,0.678148	0.00029328	0.000601309
2	chr12:57227566:A:G	57227566	NA,G	NA,A	NA,1	NA,-inf	NA,inf	NA,0.664247	0.000293218	0.000600859
2	chr12:56386089:G:A	56386089	NA,A	NA,G	NA,1	NA,-inf	NA,inf	NA,0.661728	0.000292608	0.000601745
2	chr12:56815131:T:C	56815131	NA,C	NA,T	NA,1	NA,inf	NA,inf	NA,0.701361	0.000291375	0.000603922
2	chr12:56798008:C:T	56798008	T,T	C,C	1,1	-inf,-inf	inf,inf	6.67318,0.883262	0.000291073	0.000600504
2	chr12:56889425:A:G	56889425	G,G	A,A	1,1	-inf,inf	inf,inf	0.580619,1.33087	0.00029082	0.00060758
2	chr12:57103392:T:G	57103392	NA,G	NA,T	NA,1	NA,-inf	NA,inf	NA,0.672602	0.000290632	0.000595958
2	chr12:56703659:T:C	56703659	NA,C	NA,T	NA,1	NA,-inf	NA,inf	NA,0.647489	0.000289339	0.000596818
2	chr12:56724579:C:T	56724579	NA,T	NA,C	NA,1	NA,inf	NA,inf	NA,0.843016	0.000287836	0.000546147
2	chr12:56583200:C:T	56583200	NA,T	NA,C	NA,1	NA,inf	NA,inf	NA,0.697158	0.000287298	0.000591512
2	chr12:56652973:C:CACTGCAACCTCTGCCTCCCAGGTTCAAGTGAAAT	56652973	NA,CACTGCAACCTCTGCCTCCCAGGTTCAAGTGAAAT	NA,C	NA,1	NA,-inf	NA,inf	NA,0.697547	0.000286976	0.000586292
2	chr12:56893209:T:A	56893209	A,A	T,T	1,1	-inf,inf	inf,inf	0.562226,1.34094	0.000286368	0.000598268
2	chr12:56485565:C:G	56485565	NA,G	NA,C	NA,1	NA,-inf	NA,inf	NA,0.633647	0.00028574	0.000594453
2	chr12:56376703:T:G	56376703	NA,G	NA,T	NA,1	NA,inf	NA,inf	NA,0.683086	0.000285312	0.000586102
2	chr12:56412057:C:G	56412057	NA,G	NA,C	NA,1	NA,inf	NA,inf	NA,0.664912	0.000284472	0.00058719
2	chr12:56440539:C:A	56440539	NA,A	NA,C	NA,1	NA,inf	NA,inf	NA,0.666725	0.000282651	0.00058281
2	chr12:56890939:A:G	56890939	G,G	A,A	1,1	-inf,inf	inf,inf	0.567549,1.30053	0.00028257	0.0005904
2	chr12:56573897:A:G	56573897	NA,G	NA,A	NA,1	NA,inf	NA,inf	NA,0.678884	0.000282322	0.00057924
2	chr12:56426164:C:T	56426164	NA,T	NA,C	NA,1	NA,-inf	NA,inf	NA,0.676646	0.000282009	0.00058376
2	chr12:56747295:G:A	56747295	NA,A	NA,G	NA,1	NA,inf	NA,inf	NA,0.824935	0.000280513	0.000533
2	chr12:56264384:C:G	56264384	G,NA	C,NA	1,NA	-inf,NA	inf,NA	1.00629,NA	0.000279774	0.000575057
2	chr12:56744019:C:T	56744019	NA,T	NA,C	NA,1	NA,inf	NA,inf	NA,0.822854	0.000279697	0.000531539
2	chr12:56745951:A:C	56745951	NA,C	NA,A	NA,1	NA,inf	NA,inf	NA,0.822649	0.000279624	0.000531408
2	chr12:56450516:GAA:G	56450516	G,NA	GAA,NA	1,NA	-inf,NA	inf,NA	0.511604,NA	0.000279517	0.000576717
2	chr12:56885817:T:C	56885817	C,C	T,T	1,1	-inf,inf	inf,inf	0.555854,1.33394	0.000279205	0.000583272
2	chr12:56428857:G:C	56428857	NA,C	NA,G	NA,1	NA,-inf	NA,inf	NA,0.670173	0.000279107	0.000577708
2	chr12:56784175:C:T	56784175	NA,T	NA,C	NA,1	NA,-inf	NA,inf	NA,0.694562	0.000277395	0.00056896
2	chr12:57232167:G:A	57232167	NA,A	NA,G	NA,1	NA,-inf	NA,inf	NA,0.623176	0.000277002	0.000566543
2	chr12:56745504:C:A	56745504	NA,A	NA,C	NA,1	NA,-inf	NA,inf	NA,0.674375	0.000276588	0.000565241
2	chr12:56734622:T:C	56734622	NA,C	NA,T	NA,1	NA,-inf	NA,inf	NA,0.674124	0.000276456	0.000564974
2	chr12:57112918:G:A	57112918	NA,A	NA,G	NA,1	NA,inf	NA,inf	NA,0.655767	0.000276341	0.000569174
2	chr12:56907614:C:T	56907614	T,T	C,C	1,1	inf,-inf	inf,inf	0.525541,1.35346	0.000276073	0.00057674
2	chr12:56303765:C:T	56303765	NA,T	NA,C	NA,1	NA,inf	NA,inf	NA,0.654797	0.000275409	0.000566297
2	chr12:56703651:G:T	56703651	NA,T	NA,G	NA,1	NA,-inf	NA,inf	NA,0.615458	0.000274229	0.000565537
2	chr12:56799255:A:G	56799255	G,G	A,A	1,1	-inf,-inf	inf,inf	6.72357,0.820379	0.0002741	0.000566034
2	chr12:56864920:T:C	56864920	NA,C	NA,T	NA,1	NA,inf	NA,inf	NA,0.632185	0.000273803	0.000563657
2	chr12:56844374:A:G	56844374	G,G	A,A	1,1	inf,inf	inf,inf	4.26796,1.59517	0.000273043	0.00052634
2	chr12:57213700:A:G	57213700	NA,G	NA,A	NA,1	NA,inf	NA,inf	NA,0.663217	0.000272695	0.000560871
2	chr12:57184796:C:T	57184796	NA,T	NA,C	NA,1	NA,inf	NA,inf	NA,0.66523	0.000271763	0.000561367
2	chr12:57214650:G:A	57214650	A,A	G,G	1,1	inf,inf	inf,inf	1.67285,0.0763196	0.000271533	0.000562064
2	chr12:56810766:C:T	56810766	T,NA	C,NA	1,NA	-inf,NA	inf,NA	0.416447,NA	0.000270981	0.000559979
2	chr12:57032063:C:T	57032063	NA,T	NA,C	NA,1	NA,-inf	NA,inf	NA,0.548074	0.000270733	0.0005742
2	chr12:56562897:C:T	56562897	NA,T	NA,C	NA,1	NA,inf	NA,inf	NA,0.638556	0.000270162	0.000556584
2	chr12:57190554:C:A	57190554	NA,A	NA,C	NA,1	NA,inf	NA,inf	NA,0.65517	0.000269592	0.000555312
2	chr12:56796506:A:G	56796506	G,G	A,A	1,1	-inf,-inf	inf,inf	6.68687,0.826961	0.000268752	0.00055487
2	chr12:57185874:C:T	57185874	NA,T	NA,C	NA,1	NA,inf	NA,inf	NA,0.629886	0.000268367	0.000552809
2	chr12:56960061:C:G	56960061	G,NA	C,NA	1,NA	inf,NA	inf,NA	1.83084,NA	0.000268135	0.000549246
2	chr12:56777435:G:A	56777435	NA,A	NA,G	NA,1	NA,inf	NA,inf	NA,0.646934	0.000268087	0.000555386
2	chr12:56799227:G:A	56799227	A,A	G,G	1,1	-inf,-inf	inf,inf	6.72885,0.803139	0.000267625	0.000552796
2	chr12:56608115:G:GT	56608115	NA,GT	NA,G	NA,1	NA,-inf	NA,inf	NA,0.629079	0.000267371	0.000548377
2	chr12:56787071:C:T	56787071	T,T	C,C	1,1	-inf,-inf	inf,inf	6.82474,0.75104	0.000267206	0.000552518
2	chr12:57035547:A:G	57035547	G,G	A,A	1,1	inf,inf	inf,inf	0.919671,1.04683	0.000267177	0.000622674
2	chr12:57140985:C:T	57140985	NA,T	NA,C	NA,1	NA,inf	NA,inf	NA,0.645257	0.000265959	0.000550083
2	chr12:57217502:A:G	57217502	G,G	A,A	1,1	inf,inf	inf,inf	1.1694,0.760175	0.000265328	0.000549415
2	chr12:56746481:A:C	56746481	NA,C	NA,A	NA,1	NA,inf	NA,inf	NA,0.78447	0.00026527	0.000505778
2	chr12:56384970:G:A	56384970	A,NA	G,NA	1,NA	inf,NA	inf,NA	1.36684,NA	0.000265083	0.000543899
2	chr12:56467250:T:C	56467250	C,C	T,T	1,1	inf,-inf	inf,inf	0.896915,0.143757	0.00026452	0.00054958
2	chr12:56320060:G:A	56320060	A,NA	G,NA	1,NA	-inf,NA	inf,NA	1.47119,NA	0.000264203	0.000544388
2	chr12:56790641:C:T	56790641	T,T	C,C	1,1	-inf,-inf	inf,inf	6.73642,0.792619	0.000264137	0.000545675
2	chr12:56683329:C:T	56683329	NA,T	NA,C	NA,1	NA,inf	NA,inf	NA,0.624122	0.000263915	0.000544869
2	chr12:56468523:T:C	56468523	NA,C	NA,T	NA,1	NA,inf	NA,inf	NA,0.616218	0.000263603	0.000543683
2	chr12:57029413:T:C	57029413	C,C	T,T	1,1	inf,inf	inf,inf	0.926701,1.02744	0.000263064	0.000613134
2	chr12:56795981:T:C	56795981	C,C	T,T	1,1	-inf,-inf	inf,inf	6.6612,0.825766	0.000262713	0.000542358
2	chr12:56937020:T:C	56937020	NA,C	NA,T	NA,1	NA,-inf	NA,inf	NA,0.613151	0.000261796	0.000538221
2	chr12:56837713:C:T	56837713	T,T	C,C	1,1	-inf,-inf	inf,inf	6.52699,0.0981357	0.000261599	0.000548278
2	chr12:56560326:G:A	56560326	NA,A	NA,G	NA,1	NA,inf	NA,inf	NA,0.617163	0.000261468	0.000538557
2	chr12:57053027:A:T	57053027	T,T	A,A	1,1	inf,inf	inf,inf	1.00396,0.930852	0.000261181	0.000609842
2	chr12:57173146:G:A	57173146	NA,A	NA,G	NA,1	NA,inf	NA,inf	NA,0.63783	0.000260514	0.000537958
2	chr12:56800015:G:A	56800015	A,A	G,G	1,1	-inf,-inf	inf,inf	6.62797,0.837267	0.000260365	0.000537373
2	chr12:57213906:A:G	57213906	NA,G	NA,A	NA,1	NA,-inf	NA,inf	NA,0.617379	0.000259511	0.000532921
2	chr12:56799229:A:T	56799229	T,T	A,A	1,1	-inf,-inf	inf,inf	6.69564,0.800472	0.000259446	0.000535851
2	chr12:57224836:G:A	57224836	A,A	G,G	1,1	inf,inf	inf,inf	1.26416,0.854632	0.000259425	0.000540999
2	chr12:56798777:C:T	56798777	T,T	C,C	1,1	-inf,-inf	inf,inf	6.67765,0.80912	0.00025924	0.000535331
2	chr12:56401944:T:C	56401944	NA,C	NA,T	NA,1	NA,-inf	NA,inf	NA,0.5841	0.000259135	0.000532955
2	chr12:56800286:G:A	56800286	A,A	G,G	1,1	-inf,-inf	inf,inf	6.65029,0.822428	0.000259073	0.000534841
2	chr12:56945841:G:A	56945841	NA,A	NA,G	NA,1	NA,-inf	NA,inf	NA,0.606211	0.000258854	0.000532176
2	chr12:56530129:A:C	56530129	NA,C	NA,A	NA,1	NA,-inf	NA,inf	NA,0.606343	0.000258317	0.00053066
2	chr12:56826400:G:A	56826400	A,NA	G,NA	1,NA	-inf,NA	inf,NA	0.634925,NA	0.000257538	0.000523862
2	chr12:57046293:C:T	57046293	T,T	C,C	1,1	inf,-inf	inf,inf	1.43359,0.891373	0.000257241	0.000554546
2	chr12:57054235:G:GT	57054235	NA,GT	NA,G	NA,1	NA,-inf	NA,inf	NA,0.606203	0.000256859	0.000527507
2	chr12:56298926:C:T	56298926	T,T	C,C	1,1	inf,inf	inf,inf	2.02949,0.00705806	0.000256301	0.000521904
2	chr12:57034944:T:C	57034944	C,C	T,T	1,1	inf,inf	inf,inf	1.38452,0.45614	0.000256184	0.000583766
2	chr12:56537208:G:A	56537208	A,A	G,G	1,1	-inf,-inf	inf,inf	0.54269,0.826178	0.000256038	0.000531121
2	chr12:56420537:G:A	56420537	A,NA	G,NA	1,NA	-inf,NA	inf,NA	0.821158,NA	0.000255065	0.000525639
2	chr12:56909334:A:G	56909334	NA,G	NA,A	NA,1	NA,inf	NA,inf	NA,0.648653	0.000254958	0.000502443
2	chr12:56890843:TTGAAAC:T	56890843	T,T	TTGAAAC,TTGAAAC	1,1	-inf,inf	inf,inf	0.565323,1.24612	0.0002544	0.000531368
2	chr12:56545075:C:T	56545075	NA,T	NA,C	NA,1	NA,-inf	NA,inf	NA,0.597539	0.000254361	0.000522264
2	chr12:56790632:G:A	56790632	A,A	G,G	1,1	-inf,-inf	inf,inf	6.69187,0.789996	0.000253589	0.000523812
2	chr12:56488385:T:G	56488385	NA,G	NA,T	NA,1	NA,-inf	NA,inf	NA,0.57523	0.000253423	0.000521134
2	chr12:56880864:A:G	56880864	G,G	A,A	1,1	-inf,inf	inf,inf	0.527093,1.2817	0.000252773	0.000527978
2	chr12:56392914:G:A	56392914	NA,A	NA,G	NA,1	NA,-inf	NA,inf	NA,0.611195	0.000252717	0.000509507
2	chr12:56460264:A:G	56460264	NA,G	NA,A	NA,1	NA,inf	NA,inf	NA,0.619321	0.000252605	0.000518009
2	chr12:57115319:C:T	57115319	T,T	C,C	1,1	-inf,inf	inf,inf	0.587041,0.50789	0.000251941	0.000546284
2	chr12:56922686:G:C	56922686	NA,C	NA,G	NA,1	NA,inf	NA,inf	NA,0.582898	0.000251875	0.000521528
2	chr12:56563871:G:T	56563871	NA,T	NA,G	NA,1	NA,inf	NA,inf	NA,0.611934	0.000251712	0.000512858
2	chr12:57222278:G:A	57222278	A,A	G,G	1,1	inf,inf	inf,inf	1.31151,0.804427	0.000251101	0.000523654
2	chr12:57087414:G:C	57087414	NA,C	NA,G	NA,1	NA,-inf	NA,inf	NA,0.580707	0.000250998	0.000514706
2	chr12:56703641:C:A	56703641	NA,A	NA,C	NA,1	NA,-inf	NA,inf	NA,0.556504	0.000250508	0.000516408
2	chr12:57105435:T:C	57105435	NA,C	NA,T	NA,1	NA,inf	NA,inf	NA,0.581247	0.000250476	0.000516568
2	chr12:56906619:G:T	56906619	NA,T	NA,G	NA,1	NA,inf	NA,inf	NA,0.600873	0.000249884	0.000517737
2	chr12:57218758:A:G	57218758	NA,G	NA,A	NA,1	NA,-inf	NA,inf	NA,0.549049	0.000248828	0.000510611
2	chr12:56789697:C:A	56789697	NA,A	NA,C	NA,1	NA,inf	NA,inf	NA,0.723782	0.00024857	0.000479621
2	chr12:56989811:A:G	56989811	NA,G	NA,A	NA,1	NA,-inf	NA,inf	NA,0.578907	0.000247578	0.000509378
2	chr12:56261623:T:C	56261623	NA,C	NA,T	NA,1	NA,inf	NA,inf	NA,0.580165	0.000247511	0.000508927
2	chr12:56961691:C:A	56961691	NA,A	NA,C	NA,1	NA,-inf	NA,inf	NA,0.574611	0.000246954	0.000507758
2	chr12:56414052:G:A	56414052	NA,A	NA,G	NA,1	NA,inf	NA,inf	NA,0.594364	0.000246694	0.000507065
2	chr12:56540705:A:G	56540705	NA,G	NA,A	NA,1	NA,-inf	NA,inf	NA,0.576188	0.000246422	0.00050599
2	chr12:56625399:G:A	56625399	NA,A	NA,G	NA,1	NA,-inf	NA,inf	NA,0.563383	0.000246406	0.000505073
2	chr12:57119076:C:G	57119076	NA,G	NA,C	NA,1	NA,inf	NA,inf	NA,0.578632	0.000245621	0.000502843
2	chr12:56795037:C:T	56795037	T,T	C,C	1,1	-inf,-inf	inf,inf	6.73636,0.743476	0.000245249	0.000506963
2	chr12:56412690:GC:G	56412690	NA,G	NA,GC	NA,1	NA,inf	NA,inf	NA,0.591812	0.000245165	0.000503661
2	chr12:56515156:G:A	56515156	NA,A	NA,G	NA,1	NA,-inf	NA,inf	NA,0.546604	0.00024476	0.000501351
2	chr12:57175009:G:A	57175009	NA,A	NA,G	NA,1	NA,inf	NA,inf	NA,0.593724	0.000244451	0.000504736
2	chr12:56679033:G:C	56679033	NA,C	NA,G	NA,1	NA,-inf	NA,inf	NA,0.556716	0.000243688	0.000499619
2	chr12:57215662:A:G	57215662	NA,G	NA,A	NA,1	NA,inf	NA,inf	NA,0.585346	0.000243619	0.000500934
2	chr12:56790245:C:A	56790245	A,A	C,C	1,1	-inf,-inf	inf,inf	6.64623,0.787715	0.000243531	0.000502959
2	chr12:57150157:G:A	57150157	NA,A	NA,G	NA,1	NA,inf	NA,inf	NA,0.595252	0.000243343	0.00050216
2	chr12:56942861:A:C	56942861	NA,C	NA,A	NA,1	NA,inf	NA,inf	NA,0.589347	0.000243227	0.000504535
2	chr12:56569578:G:A	56569578	NA,A	NA,G	NA,1	NA,inf	NA,inf	NA,0.553021	0.00024312	0.000502625
2	chr12:57034427:C:G	57034427	NA,G	NA,C	NA,1	NA,inf	NA,inf	NA,0.58381	0.000243074	0.000503555
2	chr12:57118687:C:G	57118687	G,G	C,C	1,1	-inf,inf	inf,inf	0.372508,0.910353	0.000243018	0.000524928
2	chr12:56914895:G:C	56914895	NA,C	NA,G	NA,1	NA,-inf	NA,inf	NA,0.526057	0.000242943	0.000503336
2	chr12:57122248:A:G	57122248	NA,G	NA,A	NA,1	NA,inf	NA,inf	NA,0.572712	0.000242678	0.000501061
2	chr12:56533667:T:C	56533667	NA,C	NA,T	NA,1	NA,-inf	NA,inf	NA,0.562496	0.000242021	0.00049722
2	chr12:56402826:G:A	56402826	NA,A	NA,G	NA,1	NA,inf	NA,inf	NA,0.560615	0.000241388	0.000497789
2	chr12:57087194:G:T	57087194	T,T	G,G	1,1	inf,inf	inf,inf	0.553648,1.12317	0.000240012	0.000550649
2	chr12:56923519:T:A	56923519	NA,A	NA,T	NA,1	NA,-inf	NA,inf	NA,0.559882	0.000239751	0.000492364
2	chr12:56908624:G:A	56908624	NA,A	NA,G	NA,1	NA,-inf	NA,inf	NA,0.556685	0.000239551	0.000490054
2	chr12:56742598:C:A	56742598	NA,A	NA,C	NA,1	NA,inf	NA,inf	NA,0.564084	0.000239476	0.000495903
2	chr12:56632920:C:T	56632920	NA,T	NA,C	NA,1	NA,inf	NA,inf	NA,0.586158	0.00023919	0.000495881
2	chr12:57192371:C:A	57192371	A,A	C,C	1,1	inf,-inf	inf,inf	0.714966,1.18863	0.000238744	0.000486699
2	chr12:56422434:G:A	56422434	NA,A	NA,G	NA,1	NA,-inf	NA,inf	NA,0.511915	0.000238632	0.000500523
2	chr12:56457961:C:T	56457961	NA,T	NA,C	NA,1	NA,inf	NA,inf	NA,0.583356	0.000238516	0.000488261
2	chr12:56906205:C:T	56906205	NA,T	NA,C	NA,1	NA,-inf	NA,inf	NA,0.546504	0.000237865	0.000488516
2	chr12:57087395:G:A	57087395	NA,A	NA,G	NA,1	NA,-inf	NA,inf	NA,0.558998	0.000236864	0.000485848
2	chr12:56561134:A:G	56561134	NA,G	NA,A	NA,1	NA,inf	NA,inf	NA,0.570085	0.000236849	0.000482845
2	chr12:56281565:C:T	56281565	NA,T	NA,C	NA,1	NA,inf	NA,inf	NA,0.548272	0.000236383	0.000486253
2	chr12:56269233:C:T	56269233	NA,T	NA,C	NA,1	NA,inf	NA,inf	NA,0.547751	0.000236204	0.000485884
2	chr12:57122641:T:C	57122641	NA,C	NA,T	NA,1	NA,inf	NA,inf	NA,0.610696	0.000236112	0.000478536
2	chr12:56584610:G:C	56584610	C,C	G,G	1,1	inf,-inf	inf,inf	1.22651,1.16838	0.000235906	0.00046843
2	chr12:56556601:C:A	56556601	NA,A	NA,C	NA,1	NA,inf	NA,inf	NA,0.545836	0.000235725	0.000485777
2	chr12:56400277:G:A	56400277	A,NA	G,NA	1,NA	inf,NA	inf,NA	1.28206,NA	0.000235583	0.000483347
2	chr12:56538519:A:G	56538519	NA,G	NA,A	NA,1	NA,inf	NA,inf	NA,0.526607	0.000233326	0.000482516
2	chr12:56466236:G:A	56466236	A,A	G,G	1,1	inf,-inf	inf,inf	0.854781,0.188426	0.000233311	0.00048425
2	chr12:56421933:T:C	56421933	NA,C	NA,T	NA,1	NA,-inf	NA,inf	NA,0.493641	0.000232569	0.000486645
2	chr12:56735387:C:T	56735387	NA,T	NA,C	NA,1	NA,inf	NA,inf	NA,0.686086	0.000232432	0.000446876
2	chr12:56584854:G:A	56584854	NA,A	NA,G	NA,1	NA,inf	NA,inf	NA,0.552331	0.000231921	0.000477413
2	chr12:56784545:T:C	56784545	C,C	T,T	1,1	-inf,-inf	inf,inf	6.71257,0.717968	0.000231836	0.00047871
2	chr12:57074908:T:C	57074908	C,NA	T,NA	1,NA	-inf,NA	inf,NA	1.39781,NA	0.000231586	0.00049322
2	chr12:56841143:C:G	56841143	G,NA	C,NA	1,NA	-inf,NA	inf,NA	0.584289,NA	0.000231134	0.000470149
2	chr12:56817467:G:A	56817467	NA,A	NA,G	NA,1	NA,inf	NA,inf	NA,0.548984	0.000230789	0.000479306
2	chr12:56533039:A:G	56533039	NA,G	NA,A	NA,1	NA,inf	NA,inf	NA,0.52976	0.00023026	0.000474312
2	chr12:56584996:T:C	56584996	NA,C	NA,T	NA,1	NA,inf	NA,inf	NA,0.523009	0.000229986	0.000470564
2	chr12:56450873:T:C	56450873	NA,C	NA,T	NA,1	NA,inf	NA,inf	NA,0.521576	0.000229985	0.000473722
2	chr12:56451941:C:G	56451941	NA,G	NA,C	NA,1	NA,inf	NA,inf	NA,0.521362	0.000229914	0.000473573
2	chr12:56559242:C:T	56559242	NA,T	NA,C	NA,1	NA,-inf	NA,inf	NA,0.526787	0.000229589	0.000471362
2	chr12:56666041:C:CCA	56666041	NA,CCA	NA,C	NA,1	NA,inf	NA,inf	NA,0.664413	0.000229548	0.000444142
2	chr12:56408860:TC:T	56408860	NA,T	NA,TC	NA,1	NA,inf	NA,inf	NA,0.533386	0.000229506	0.000472643
2	chr12:56570563:C:T	56570563	T,NA	C,NA	1,NA	inf,NA	inf,NA	1.48179,NA	0.000229477	0.000471161
2	chr12:56842674:C:T	56842674	NA,T	NA,C	NA,1	NA,-inf	NA,inf	NA,0.529755	0.000229183	0.000469714
2	chr12:57074115:T:C	57074115	C,C	T,T	1,1	inf,inf	inf,inf	1.07515,0.737427	0.000228632	0.000533003
2	chr12:57257471:A:G	57257471	NA,G	NA,A	NA,1	NA,-inf	NA,inf	NA,0.54789	0.000228617	0.000470046
2	chr12:56344728:C:T	56344728	NA,T	NA,C	NA,1	NA,inf	NA,inf	NA,0.525247	0.000228288	0.000469563
2	chr12:56565121:A:G	56565121	NA,G	NA,A	NA,1	NA,-inf	NA,inf	NA,0.522275	0.000228209	0.000468562
2	chr12:56778557:A:G	56778557	G,G	A,A	1,1	-inf,-inf	inf,inf	6.82359,0.655302	0.000228084	0.000471605
2	chr12:57067785:C:T	57067785	NA,T	NA,C	NA,1	NA,-inf	NA,inf	NA,0.511374	0.000228018	0.00046857
2	chr12:57165351:T:G	57165351	NA,G	NA,T	NA,1	NA,inf	NA,inf	NA,0.544112	0.000227948	0.00047066
2	chr12:57161245:G:A	57161245	A,A	G,G	1,1	inf,inf	inf,inf	0.0715316,1.81621	0.000227286	0.000438272
2	chr12:57037618:C:T	57037618	T,NA	C,NA	1,NA	inf,NA	inf,NA	1.37839,NA	0.000226626	0.000484842
2	chr12:56587586:C:G	56587586	NA,G	NA,C	NA,1	NA,inf	NA,inf	NA,0.513872	0.000226618	0.000467246
2	chr12:56793851:A:T	56793851	T,T	A,A	1,1	-inf,-inf	inf,inf	6.60061,0.765756	0.000226426	0.000467679
2	chr12:56929878:T:TA	56929878	NA,TA	NA,T	NA,1	NA,inf	NA,inf	NA,0.53389	0.000226156	0.000467107
2	chr12:57157232:G:C	57157232	NA,C	NA,G	NA,1	NA,inf	NA,inf	NA,0.538415	0.000226097	0.000466789
2	chr12:56845572:TC:T	56845572	NA,T	NA,TC	NA,1	NA,-inf	NA,inf	NA,0.519688	0.00022608	0.00046339
2	chr12:56297816:T:C	56297816	C,C	T,T	1,1	inf,-inf	inf,inf	2.0206,0.0448251	0.000225879	0.000460063
2	chr12:56987363:G:C	56987363	NA,C	NA,G	NA,1	NA,inf	NA,inf	NA,0.530532	0.000225822	0.000467126
2	chr12:56814461:G:A	56814461	A,A	G,G	1,1	-inf,-inf	inf,inf	6.65417,0.729031	0.000225614	0.00046645
2	chr12:56928757:T:C	56928757	NA,C	NA,T	NA,1	NA,inf	NA,inf	NA,0.601538	0.000225333	0.000446791
2	chr12:56394266:C:T	56394266	NA,T	NA,C	NA,1	NA,inf	NA,inf	NA,0.515297	0.000225176	0.00046335
2	chr12:56842027:CTT:C	56842027	NA,C	NA,CTT	NA,1	NA,-inf	NA,inf	NA,0.516708	0.000225126	0.00046144
2	chr12:56520230:C:T	56520230	NA,T	NA,C	NA,1	NA,-inf	NA,inf	NA,0.508325	0.000224978	0.000460841
2	chr12:56438974:G:A	56438974	NA,A	NA,G	NA,1	NA,-inf	NA,inf	NA,0.482147	0.000224598	0.000469926
2	chr12:56815681:C:T	56815681	T,T	C,C	1,1	-inf,-inf	inf,inf	6.66167,0.722621	0.000224528	0.000464245
2	chr12:56609023:A:ACCACCACG	56609023	NA,ACCACCACG	NA,A	NA,1	NA,inf	NA,inf	NA,0.639548	0.000224031	0.00043607
2	chr12:56873432:C:T	56873432	T,T	C,C	1,1	-inf,inf	inf,inf	0.363594,1.35474	0.000223942	0.000467861
2	chr12:57192718:G:A	57192718	A,NA	G,NA	1,NA	-inf,NA	inf,NA	0.712582,NA	0.000223934	0.000461087
2	chr12:56945804:T:C	56945804	NA,C	NA,T	NA,1	NA,-inf	NA,inf	NA,0.499943	0.000223894	0.0004592
2	chr12:57099126:AGGAAGGGAGGT:A	57099126	NA,A	NA,AGGAAGGGAGGT	NA,1	NA,inf	NA,inf	NA,0.511582	0.00022385	0.000461107
2	chr12:56807331:A:C	56807331	C,NA	A,NA	1,NA	inf,NA	inf,NA	2.18918,NA	0.000223817	0.000466565
2	chr12:56357183:C:T	56357183	NA,T	NA,C	NA,1	NA,-inf	NA,inf	NA,0.500703	0.000223715	0.000459898
2	chr12:56500582:C:T	56500582	NA,T	NA,C	NA,1	NA,-inf	NA,inf	NA,0.506419	0.000223592	0.0004593
2	chr12:56795699:T:C	56795699	C,C	T,T	1,1	-inf,-inf	inf,inf	6.64834,0.729197	0.000223494	0.000461957
2	chr12:56431004:T:C	56431004	NA,C	NA,T	NA,1	NA,-inf	NA,inf	NA,0.466103	0.000223266	0.000466806
2	chr12:56331135:G:A	56331135	A,A	G,G	1,1	inf,-inf	inf,inf	1.95145,0.128034	0.00022313	0.000454412
2	chr12:56967184:A:G	56967184	G,NA	A,NA	1,NA	inf,NA	inf,NA	0.941039,NA	0.000222655	0.000461901
2	chr12:57255641:T:C	57255641	NA,C	NA,T	NA,1	NA,-inf	NA,inf	NA,0.528691	0.000222584	0.000457648
2	chr12:56655479:C:T	56655479	NA,T	NA,C	NA,1	NA,inf	NA,inf	NA,0.511687	0.000222436	0.000460375
2	chr12:56428906:C:T	56428906	NA,T	NA,C	NA,1	NA,-inf	NA,inf	NA,0.462377	0.00022206	0.000464249
2	chr12:56778101:T:C	56778101	NA,C	NA,T	NA,1	NA,-inf	NA,inf	NA,0.51363	0.000221023	0.000452541
2	chr12:56429234:T:C	56429234	NA,C	NA,T	NA,1	NA,inf	NA,inf	NA,0.500429	0.000220773	0.000454355
2	chr12:57037528:T:G	57037528	NA,G	NA,T	NA,1	NA,inf	NA,inf	NA,0.505977	0.000220472	0.000453873
2	chr12:56456441:A:G	56456441	NA,G	NA,A	NA,1	NA,-inf	NA,inf	NA,0.472143	0.000220301	0.00045171
2	chr12:56621232:T:C	56621232	NA,C	NA,T	NA,1	NA,inf	NA,inf	NA,0.504667	0.000220162	0.000455669
2	chr12:56616658:A:G	56616658	NA,G	NA,A	NA,1	NA,inf	NA,inf	NA,0.625281	0.000220146	0.000429093
2	chr12:57147010:A:G	57147010	NA,G	NA,A	NA,1	NA,-inf	NA,inf	NA,0.486406	0.00021964	0.000450998
2	chr12:56979990:C:A	56979990	NA,A	NA,C	NA,1	NA,inf	NA,inf	NA,0.512779	0.000219576	0.000453702
2	chr12:57165515:G:A	57165515	NA,A	NA,G	NA,1	NA,inf	NA,inf	NA,0.502131	0.000219488	0.000450377
2	chr12:57242307:G:A	57242307	NA,A	NA,G	NA,1	NA,inf	NA,inf	NA,0.505116	0.000218843	0.000452146
2	chr12:57167160:T:C	57167160	NA,C	NA,T	NA,1	NA,inf	NA,inf	NA,0.513215	0.000218362	0.000450788
2	chr12:57158696:C:T	57158696	NA,T	NA,C	NA,1	NA,inf	NA,inf	NA,0.50463	0.000218151	0.000449233
2	chr12:56790221:C:T	56790221	T,T	C,C	1,1	-inf,-inf	inf,inf	6.65029,0.709713	0.000217857	0.000450471
2	chr12:57064176:T:C	57064176	C,C	T,T	1,1	inf,-inf	inf,inf	1.50001,0.719329	0.000217571	0.000470206
2	chr12:57198709:C:T	57198709	NA,T	NA,C	NA,1	NA,inf	NA,inf	NA,0.50825	0.000217272	0.000448464
2	chr12:56782402:G:A	56782402	A,A	G,G	1,1	-inf,-inf	inf,inf	11.9664,0.579993	0.000217035	0.000789659
2	chr12:56802199:C:G	56802199	G,G	C,C	1,1	-inf,-inf	inf,inf	6.58016,0.746764	0.000216502	0.000447186
2	chr12:56606188:C:T	56606188	NA,T	NA,C	NA,1	NA,inf	NA,inf	NA,0.612483	0.000216387	0.000422234
2	chr12:56547765:C:T	56547765	T,T	C,C	1,1	-inf,-inf	inf,inf	0.553922,0.601706	0.000216085	0.000446354
2	chr12:56559710:G:A	56559710	NA,A	NA,G	NA,1	NA,-inf	NA,inf	NA,0.481399	0.000215378	0.000442238
2	chr12:56389789:G:T	56389789	NA,T	NA,G	NA,1	NA,inf	NA,inf	NA,0.483416	0.000215365	0.00044316
2	chr12:56309298:C:T	56309298	NA,T	NA,C	NA,1	NA,inf	NA,inf	NA,0.47516	0.000215215	0.000442858
2	chr12:56682211:C:T	56682211	T,NA	C,NA	1,NA	inf,NA	inf,NA	2.46228,NA	0.000214917	0.00044365
2	chr12:57075028:G:A	57075028	A,A	G,G	1,1	inf,-inf	inf,inf	1.5046,0.707112	0.000214562	0.000463828
2	chr12:56904460:C:CT	56904460	NA,CT	NA,C	NA,1	NA,-inf	NA,inf	NA,0.463882	0.00021449	0.000439938
2	chr12:57113809:G:A	57113809	NA,A	NA,G	NA,1	NA,-inf	NA,inf	NA,0.458135	0.000214177	0.000439029
2	chr12:56528455:TC:T	56528455	NA,T	NA,TC	NA,1	NA,-inf	NA,inf	NA,0.447281	0.000214111	0.0004483
2	chr12:57072028:C:T	57072028	NA,T	NA,C	NA,1	NA,inf	NA,inf	NA,0.491958	0.000213937	0.000440708
2	chr12:56357596:C:T	56357596	NA,T	NA,C	NA,1	NA,inf	NA,inf	NA,0.492129	0.000213886	0.000439064
2	chr12:56933347:C:T	56933347	NA,T	NA,C	NA,1	NA,-inf	NA,inf	NA,0.466511	0.000213873	0.000440017
2	chr12:56610180:T:A	56610180	NA,A	NA,T	NA,1	NA,inf	NA,inf	NA,0.602432	0.000213739	0.000417275
2	chr12:56470155:G:A	56470155	NA,A	NA,G	NA,1	NA,-inf	NA,inf	NA,0.443736	0.000213733	0.000447512
2	chr12:56544764:TTTTC:T	56544764	NA,T	NA,TTTTC	NA,1	NA,inf	NA,inf	NA,0.522496	0.000213617	0.000436015
2	chr12:56879915:AC:A	56879915	NA,A	NA,AC	NA,1	NA,-inf	NA,inf	NA,0.469671	0.000213264	0.000438053
2	chr12:56305682:G:A	56305682	NA,A	NA,G	NA,1	NA,inf	NA,inf	NA,0.484725	0.000213064	0.000436864
2	chr12:57051458:C:T	57051458	NA,T	NA,C	NA,1	NA,inf	NA,inf	NA,0.478756	0.000212946	0.000438699
2	chr12:56383140:T:C	56383140	NA,C	NA,T	NA,1	NA,-inf	NA,inf	NA,0.462519	0.000212812	0.000437291
2	chr12:57099944:T:G	57099944	G,G	T,T	1,1	inf,-inf	inf,inf	0.0170794,1.75755	0.000211883	0.000434174
2	chr12:57101503:T:G	57101503	NA,G	NA,T	NA,1	NA,inf	NA,inf	NA,0.472034	0.000211866	0.000436389
2	chr12:56605545:T:C	56605545	NA,C	NA,T	NA,1	NA,inf	NA,inf	NA,0.595023	0.000211747	0.000413627
2	chr12:56738575:C:T	56738575	NA,T	NA,C	NA,1	NA,inf	NA,inf	NA,0.607502	0.000211713	0.000410158
2	chr12:56930258:C:T	56930258	NA,T	NA,C	NA,1	NA,-inf	NA,inf	NA,0.472225	0.000211702	0.000434901
2	chr12:56637403:A:AT	56637403	NA,AT	NA,A	NA,1	NA,inf	NA,inf	NA,0.475592	0.000211665	0.000436501
2	chr12:56464533:G:A	56464533	A,A	G,G	1,1	-inf,inf	inf,inf	0.851418,0.186348	0.000211125	0.000435222
2	chr12:56607867:G:A	56607867	NA,A	NA,G	NA,1	NA,inf	NA,inf	NA,0.591375	0.000210807	0.000411917
2	chr12:56524476:G:A	56524476	NA,A	NA,G	NA,1	NA,inf	NA,inf	NA,0.467572	0.000210756	0.000433984
2	chr12:56971905:C:A	56971905	NA,A	NA,C	NA,1	NA,inf	NA,inf	NA,0.480344	0.000210607	0.000435037
2	chr12:56937920:C:T	56937920	T,NA	C,NA	1,NA	-inf,NA	inf,NA	1.68344,NA	0.000210546	0.000435141
2	chr12:56809521:C:T	56809521	T,T	C,C	1,1	-inf,-inf	inf,inf	6.59643,0.7146	0.000210423	0.000435003
2	chr12:56524187:A:C	56524187	NA,C	NA,A	NA,1	NA,inf	NA,inf	NA,0.465629	0.000210261	0.000432958
2	chr12:56331730:T:C	56331730	NA,C	NA,T	NA,1	NA,inf	NA,inf	NA,0.473273	0.000209712	0.000429963
2	chr12:57245407:C:T	57245407	NA,T	NA,C	NA,1	NA,-inf	NA,inf	NA,0.486179	0.000209682	0.000431128
2	chr12:56579219:C:T	56579219	NA,T	NA,C	NA,1	NA,-inf	NA,inf	NA,0.472808	0.000209599	0.00043079
2	chr12:57116851:G:A	57116851	NA,A	NA,G	NA,1	NA,inf	NA,inf	NA,0.473616	0.000209383	0.000431383
2	chr12:56568841:T:C	56568841	NA,C	NA,T	NA,1	NA,inf	NA,inf	NA,0.470441	0.000209374	0.000431606
2	chr12:56474882:C:T	56474882	NA,T	NA,C	NA,1	NA,-inf	NA,inf	NA,0.438389	0.000209116	0.000435599
2	chr12:57074451:T:C	57074451	NA,C	NA,T	NA,1	NA,inf	NA,inf	NA,0.528389	0.000208835	0.000423754
2	chr12:56524814:G:T	56524814	NA,T	NA,G	NA,1	NA,inf	NA,inf	NA,0.464883	0.0002087	0.000429951
2	chr12:57102172:C:T	57102172	NA,T	NA,C	NA,1	NA,-inf	NA,inf	NA,0.385949	0.000208605	0.000438887
2	chr12:57102181:G:A	57102181	NA,A	NA,G	NA,1	NA,inf	NA,inf	NA,0.460533	0.000208533	0.000429448
2	chr12:57030568:G:GGGCAA	57030568	NA,GGGCAA	NA,G	NA,1	NA,-inf	NA,inf	NA,0.449142	0.00020848	0.000428742
2	chr12:57053916:C:T	57053916	NA,T	NA,C	NA,1	NA,-inf	NA,inf	NA,0.425409	0.000208411	0.00043151
2	chr12:57017632:ATGGTGGCTCACGCC:A	57017632	A,A	ATGGTGGCTCACGCC,ATGGTGGCTCACGCC	1,1	inf,inf	inf,inf	0.9379,0.855698	0.000208405	0.000484635
2	chr12:56534491:G:A	56534491	NA,A	NA,G	NA,1	NA,-inf	NA,inf	NA,0.45229	0.000207928	0.000425994
2	chr12:56761919:A:G	56761919	NA,G	NA,A	NA,1	NA,-inf	NA,inf	NA,0.473582	0.000207742	0.000425259
2	chr12:56331486:C:T	56331486	NA,T	NA,C	NA,1	NA,inf	NA,inf	NA,0.466075	0.000207724	0.000425956
2	chr12:56791119:G:A	56791119	A,A	G,G	1,1	-inf,-inf	inf,inf	6.72273,0.776905	0.000207673	0.000428163
2	chr12:56341406:C:G	56341406	NA,G	NA,C	NA,1	NA,inf	NA,inf	NA,0.456462	0.000207628	0.000426966
2	chr12:56526812:C:T	56526812	NA,T	NA,C	NA,1	NA,-inf	NA,inf	NA,0.454181	0.000207506	0.0004261
2	chr12:57224635:G:C	57224635	C,NA	G,NA	1,NA	inf,NA	inf,NA	0.889197,NA	0.000207377	0.00042525
2	chr12:56375254:G:T	56375254	NA,T	NA,G	NA,1	NA,inf	NA,inf	NA,0.44535	0.000207015	0.000426073
2	chr12:56764900:T:C	56764900	NA,C	NA,T	NA,1	NA,-inf	NA,inf	NA,0.471607	0.000206964	0.000423587
2	chr12:56525971:A:G	56525971	NA,G	NA,A	NA,1	NA,inf	NA,inf	NA,0.452135	0.000206383	0.000424968
2	chr12:56294056:G:T	56294056	NA,T	NA,G	NA,1	NA,inf	NA,inf	NA,0.465535	0.000206228	0.000423565
2	chr12:56647269:C:T	56647269	NA,T	NA,C	NA,1	NA,inf	NA,inf	NA,0.577035	0.000206083	0.000402031
2	chr12:56426964:A:C	56426964	NA,C	NA,A	NA,1	NA,-inf	NA,inf	NA,0.405856	0.000205879	0.000429856
2	chr12:57020556:A:T	57020556	T,T	A,A	1,1	inf,inf	inf,inf	0.873957,0.939262	0.000205547	0.000476473
2	chr12:56657839:C:A	56657839	NA,A	NA,C	NA,1	NA,inf	NA,inf	NA,0.575856	0.000205403	0.000400655
2	chr12:56365267:G:A	56365267	NA,A	NA,G	NA,1	NA,-inf	NA,inf	NA,0.433618	0.000205399	0.000422275
2	chr12:56832957:G:A	56832957	A,A	G,G	1,1	-inf,-inf	inf,inf	6.27263,0.0857635	0.000205337	0.000430075
2	chr12:56792184:T:C	56792184	C,C	T,T	1,1	-inf,-inf	inf,inf	6.3925,0.773081	0.000205084	0.000423295
2	chr12:56547362:C:A	56547362	A,A	C,C	1,1	-inf,-inf	inf,inf	0.5442,0.587701	0.00020501	0.000423483
2	chr12:56274390:A:G	56274390	NA,G	NA,A	NA,1	NA,-inf	NA,inf	NA,0.469275	0.000204628	0.000419675
2	chr12:57226471:G:A	57226471	A,A	G,G	1,1	inf,inf	inf,inf	1.2056,0.783318	0.000204596	0.000426408
2	chr12:57062511:T:C	57062511	C,NA	T,NA	1,NA	inf,NA	inf,NA	1.35063,NA	0.000204565	0.000436753
2	chr12:56548151:A:G	56548151	NA,G	NA,A	NA,1	NA,-inf	NA,inf	NA,0.443213	0.000204385	0.000419719
2	chr12:56970165:A:ACC	56970165	NA,ACC	NA,A	NA,1	NA,-inf	NA,inf	NA,0.432718	0.000204023	0.000418617
2	chr12:57096375:A:G	57096375	NA,G	NA,A	NA,1	NA,inf	NA,inf	NA,0.444931	0.000203907	0.000419706
2	chr12:56444657:C:T	56444657	NA,T	NA,C	NA,1	NA,-inf	NA,inf	NA,0.413853	0.000203636	0.000417968
2	chr12:56614400:T:C	56614400	NA,C	NA,T	NA,1	NA,inf	NA,inf	NA,0.565643	0.000203523	0.000397879
2	chr12:57008736:A:C	57008736	NA,C	NA,A	NA,1	NA,-inf	NA,inf	NA,0.429402	0.000203433	0.000418225
2	chr12:56847010:T:G	56847010	NA,G	NA,T	NA,1	NA,inf	NA,inf	NA,0.446813	0.000203402	0.000419838
2	chr12:56448426:C:T	56448426	T,NA	C,NA	1,NA	inf,NA	inf,NA	0.942045,NA	0.000203316	0.000418595
2	chr12:56613828:T:G	56613828	NA,G	NA,T	NA,1	NA,inf	NA,inf	NA,0.564522	0.000203303	0.000397521
2	chr12:57138886:T:C	57138886	NA,C	NA,T	NA,1	NA,-inf	NA,inf	NA,0.441793	0.000202658	0.000415697
2	chr12:56819039:T:G	56819039	G,G	T,T	1,1	-inf,-inf	inf,inf	3.92051,1.2419	0.000202421	0.000400245
2	chr12:56543906:G:T	56543906	NA,T	NA,G	NA,1	NA,inf	NA,inf	NA,0.431873	0.00020216	0.000416293
2	chr12:56903977:T:C	56903977	NA,C	NA,T	NA,1	NA,-inf	NA,inf	NA,0.463995	0.000202075	0.000413982
2	chr12:57058793:G:T	57058793	NA,T	NA,G	NA,1	NA,inf	NA,inf	NA,0.42308	0.000201922	0.000416092
2	chr12:56301614:G:A	56301614	NA,A	NA,G	NA,1	NA,inf	NA,inf	NA,0.437815	0.000201766	0.000414704
2	chr12:56529266:T:C	56529266	NA,C	NA,T	NA,1	NA,-inf	NA,inf	NA,0.429697	0.000201708	0.000413315
2	chr12:56891516:T:C	56891516	NA,C	NA,T	NA,1	NA,-inf	NA,inf	NA,0.436023	0.000201521	0.000412343
2	chr12:56996254:T:C	56996254	C,C	T,T	1,1	inf,inf	inf,inf	1.19201,0.27265	0.000201519	0.000466918
2	chr12:56802431:A:G	56802431	NA,G	NA,A	NA,1	NA,inf	NA,inf	NA,0.457228	0.000201105	0.000417665
2	chr12:56504003:T:C	56504003	NA,C	NA,T	NA,1	NA,-inf	NA,inf	NA,0.415408	0.000200912	0.000414654
2	chr12:56864892:C:T	56864892	NA,T	NA,C	NA,1	NA,-inf	NA,inf	NA,0.458535	0.00020086	0.000411528
2	chr12:56863736:T:C	56863736	NA,C	NA,T	NA,1	NA,-inf	NA,inf	NA,0.458535	0.00020086	0.000411528
2	chr12:56635202:G:GA	56635202	NA,GA	NA,G	NA,1	NA,inf	NA,inf	NA,0.551984	0.000200292	0.000391997
2	chr12:57048275:C:G	57048275	NA,G	NA,C	NA,1	NA,inf	NA,inf	NA,0.430647	0.000200007	0.000411719
2	chr12:57091105:CTT:C	57091105	NA,C	NA,CTT	NA,1	NA,inf	NA,inf	NA,0.428909	0.000199559	0.000410728
2	chr12:57033516:C:T	57033516	T,NA	C,NA	1,NA	inf,NA	inf,NA	0.435026,NA	0.000199402	0.000408729
2	chr12:57042544:A:C	57042544	NA,C	NA,A	NA,1	NA,inf	NA,inf	NA,0.428266	0.00019938	0.000410428
2	chr12:56603849:C:G	56603849	NA,G	NA,C	NA,1	NA,inf	NA,inf	NA,0.429531	0.000199038	0.000410357
2	chr12:56529811:A:G	56529811	NA,G	NA,A	NA,1	NA,-inf	NA,inf	NA,0.418394	0.000198696	0.000407175
2	chr12:56528025:G:A	56528025	NA,A	NA,G	NA,1	NA,inf	NA,inf	NA,0.423271	0.000198642	0.000409035
2	chr12:56566749:C:T	56566749	NA,T	NA,C	NA,1	NA,-inf	NA,inf	NA,0.399495	0.000198489	0.000409449
2	chr12:56984107:C:T	56984107	NA,T	NA,C	NA,1	NA,-inf	NA,inf	NA,0.414981	0.000198419	0.000407186
2	chr12:56857923:T:A	56857923	NA,A	NA,T	NA,1	NA,-inf	NA,inf	NA,0.410719	0.000198143	0.000405878
2	chr12:56521019:T:C	56521019	NA,C	NA,T	NA,1	NA,inf	NA,inf	NA,0.42508	0.00019744	0.000406928
2	chr12:56459624:T:G	56459624	NA,G	NA,T	NA,1	NA,inf	NA,inf	NA,0.41152	0.000197428	0.000406407
2	chr12:57176397:G:A	57176397	NA,A	NA,G	NA,1	NA,-inf	NA,inf	NA,0.356961	0.000197392	0.000406603
2	chr12:56594972:TAC:T	56594972	NA,T	NA,TAC	NA,1	NA,inf	NA,inf	NA,0.537525	0.000196968	0.000385832
2	chr12:57088942:C:T	57088942	T,T	C,C	1,1	inf,inf	inf,inf	0.512214,1.05392	0.000196922	0.000449653
2	chr12:56536320:C:T	56536320	NA,T	NA,C	NA,1	NA,inf	NA,inf	NA,0.416581	0.000196772	0.000405134
2	chr12:56886490:T:C	56886490	NA,C	NA,T	NA,1	NA,-inf	NA,inf	NA,0.412995	0.000196397	0.000402083
2	chr12:56543416:CAG:C	56543416	C,C	CAG,CAG	1,1	-inf,-inf	inf,inf	0.486287,0.672133	0.000196387	0.000405738
2	chr12:56560325:C:T	56560325	T,T	C,C	1,1	-inf,-inf	inf,inf	0.0758569,1.24021	0.000196269	0.000402663
2	chr12:56431455:CCTCT:C	56431455	NA,C	NA,CCTCT	NA,1	NA,-inf	NA,inf	NA,0.393992	0.000196166	0.000402178
2	chr12:57083273:T:C	57083273	C,C	T,T	1,1	inf,inf	inf,inf	0.543248,1.00362	0.000196017	0.000448543
2	chr12:56368751:T:G	56368751	NA,G	NA,T	NA,1	NA,-inf	NA,inf	NA,0.399392	0.000195727	0.000402334
2	chr12:56555387:A:C	56555387	NA,C	NA,A	NA,1	NA,inf	NA,inf	NA,0.412144	0.000195655	0.000403329
2	chr12:57050203:C:T	57050203	NA,T	NA,C	NA,1	NA,-inf	NA,inf	NA,0.400239	0.00019556	0.000401962
2	chr12:57065849:AC:A	57065849	NA,A	NA,AC	NA,1	NA,-inf	NA,inf	NA,0.398921	0.000195222	0.000401268
2	chr12:57064891:C:A	57064891	NA,A	NA,C	NA,1	NA,-inf	NA,inf	NA,0.398236	0.000195047	0.000400909
2	chr12:56531734:G:A	56531734	NA,A	NA,G	NA,1	NA,inf	NA,inf	NA,0.403254	0.000194759	0.000401682
2	chr12:56866616:C:T	56866616	NA,T	NA,C	NA,1	NA,-inf	NA,inf	NA,0.403827	0.000194507	0.000400207
2	chr12:57185637:C:T	57185637	T,NA	C,NA	1,NA	inf,NA	inf,NA	0.597527,NA	0.000194437	0.000398747
2	chr12:56616934:T:G	56616934	NA,G	NA,T	NA,1	NA,inf	NA,inf	NA,0.526358	0.000194261	0.00038111
2	chr12:56597571:CACACACACACAGCGCGCGCTCTGAGGCTG:C	56597571	NA,C	NA,CACACACACACAGCGCGCGCTCTGAGGCTG	NA,1	NA,inf	NA,inf	NA,0.482644	0.000193937	0.000387711
2	chr12:56582868:C:T	56582868	NA,T	NA,C	NA,1	NA,inf	NA,inf	NA,0.410062	0.000193703	0.000400464
2	chr12:56963685:G:A	56963685	NA,A	NA,G	NA,1	NA,-inf	NA,inf	NA,0.370576	0.000193661	0.000400826
2	chr12:56591381:G:A	56591381	NA,A	NA,G	NA,1	NA,inf	NA,inf	NA,0.422964	0.00019365	0.000400322
2	chr12:56993373:C:T	56993373	NA,T	NA,C	NA,1	NA,-inf	NA,inf	NA,0.399652	0.000193402	0.000397605
2	chr12:56409234:T:C	56409234	NA,C	NA,T	NA,1	NA,-inf	NA,inf	NA,0.421422	0.000193228	0.000398819
2	chr12:56549068:G:A	56549068	NA,A	NA,G	NA,1	NA,inf	NA,inf	NA,0.396983	0.000193157	0.000397717
2	chr12:56466793:G:A	56466793	A,A	G,G	1,1	inf,-inf	inf,inf	0.798893,0.124257	0.000193119	0.000401068
2	chr12:56524393:C:T	56524393	NA,T	NA,C	NA,1	NA,-inf	NA,inf	NA,0.385331	0.000192923	0.0003963
2	chr12:56536070:G:A	56536070	NA,A	NA,G	NA,1	NA,inf	NA,inf	NA,0.397992	0.000192282	0.000396231
2	chr12:57060096:T:C	57060096	NA,C	NA,T	NA,1	NA,-inf	NA,inf	NA,0.387168	0.000191991	0.000394849
2	chr12:56696842:T:A	56696842	NA,A	NA,T	NA,1	NA,inf	NA,inf	NA,0.402323	0.000191508	0.0003953
2	chr12:56810376:G:T	56810376	T,T	G,G	1,1	-inf,-inf	inf,inf	6.4861,0.710004	0.000191003	0.000394486
2	chr12:56853152:G:A	56853152	NA,A	NA,G	NA,1	NA,inf	NA,inf	NA,0.406376	0.000190989	0.000395255
2	chr12:56966163:C:T	56966163	NA,T	NA,C	NA,1	NA,-inf	NA,inf	NA,0.360246	0.000190969	0.000395161
2	chr12:56482735:C:T	56482735	NA,T	NA,C	NA,1	NA,inf	NA,inf	NA,0.425969	0.000190788	0.000390794
2	chr12:57211632:C:T	57211632	NA,T	NA,C	NA,1	NA,-inf	NA,inf	NA,0.377749	0.000190566	0.000391919
2	chr12:56954878:T:G	56954878	NA,G	NA,T	NA,1	NA,inf	NA,inf	NA,0.403141	0.000190443	0.000393191
2	chr12:56621458:T:C	56621458	NA,C	NA,T	NA,1	NA,inf	NA,inf	NA,0.506411	0.000190431	0.000374747
2	chr12:56388136:C:T	56388136	T,NA	C,NA	1,NA	-inf,NA	inf,NA	0.658639,NA	0.000190356	0.000392898
2	chr12:57077987:CAGG:C	57077987	NA,C	NA,CAGG	NA,1	NA,-inf	NA,inf	NA,0.388296	0.000190296	0.000390899
2	chr12:56931519:G:A	56931519	NA,A	NA,G	NA,1	NA,-inf	NA,inf	NA,0.40183	0.000190122	0.000389875
3	chr12:57123150:G:A	57123150	A,A	G,G	1,1	inf,inf	inf,inf	3.17793,0.454944	0.0566707	0.0874363
3	chr12:56806482:G:A	56806482	NA,A	NA,G	NA,1	NA,inf	NA,inf	NA,4.2021	0.044896	0.144441
3	chr12:56475495:T:A	56475495	A,NA	T,NA	1,NA	inf,NA	inf,NA	3.22132,NA	0.0135518	0.0255541
3	chr12:57162453:C:T	57162453	NA,T	NA,C	NA,1	NA,-inf	NA,inf	NA,2.81114	0.0121051	0.0235327
3	chr12:57186521:T:C	57186521	NA,C	NA,T	NA,1	NA,-inf	NA,inf	NA,2.7142	0.0100585	0.0195657
3	chr12:57249903:A:G	57249903	G,G	A,A	1,1	-inf,-inf	inf,inf	1.67523,1.69558	0.00877681	0.0167902
3	chr12:56270416:T:C	56270416	NA,C	NA,T	NA,1	NA,inf	NA,inf	NA,2.46106	0.00834657	0.0161003
3	chr12:57228336:C:T	57228336	T,T	C,C	1,1	inf,inf	inf,inf	2.83643,1.13617	0.00743309	0.0141016
3	chr12:56550525:C:A	56550525	A,NA	C,NA	1,NA	-inf,NA	inf,NA	1.68298,NA	0.00695434	0.0134107
3	chr12:57224636:A:G	57224636	G,G	A,A	1,1	inf,inf	inf,inf	2.784,0.939872	0.00664382	0.01292
3	chr12:57225579:G:A	57225579	A,A	G,G	1,1	inf,inf	inf,inf	2.68372,1.01525	0.00598265	0.0116482
3	chr12:56301290:T:C	56301290	C,NA	T,NA	1,NA	inf,NA	inf,NA	3.06065,NA	0.00584978	0.0113852
3	chr12:56826313:G:A	56826313	NA,A	NA,G	NA,1	NA,inf	NA,inf	NA,2.90662	0.00578163	0.0145095
3	chr12:56838101:G:A	56838101	NA,A	NA,G	NA,1	NA,inf	NA,inf	NA,2.83246	0.00513536	0.0127944
3	chr12:57250984:G:T	57250984	T,T	G,G	1,1	-inf,-inf	inf,inf	1.67711,1.37557	0.00508482	0.00971521
3	chr12:57229038:G:A	57229038	A,A	G,G	1,1	-inf,-inf	inf,inf	2.93335,0.638583	0.00489553	0.00931229
3	chr12:56828599:C:T	56828599	NA,T	NA,C	NA,1	NA,inf	NA,inf	NA,2.80148	0.00482161	0.0120253
3	chr12:56826034:A:G	56826034	NA,G	NA,A	NA,1	NA,inf	NA,inf	NA,2.79773	0.00479058	0.0119446
3	chr12:56839794:C:A	56839794	NA,A	NA,C	NA,1	NA,inf	NA,inf	NA,2.78366	0.00473239	0.0117603
3	chr12:56836566:C:T	56836566	NA,T	NA,C	NA,1	NA,inf	NA,inf	NA,2.77171	0.00458113	0.0114047
3	chr12:56879697:C:T	56879697	T,T	C,C	1,1	-inf,inf	inf,inf	0.661657,2.8546	0.00453365	0.00932169
3	chr12:56846925:G:A	56846925	A,A	G,G	1,1	-inf,inf	inf,inf	3.17985,3.36014	0.00424463	0.0099841
3	chr12:56886172:G:T	56886172	T,T	G,G	1,1	-inf,inf	inf,inf	0.654179,2.82424	0.00420736	0.00864835
3	chr12:57225404:T:TGGC	57225404	NA,TGGC	NA,T	NA,1	NA,-inf	NA,inf	NA,2.20788	0.00413004	0.00807932
3	chr12:56884055:A:G	56884055	G,G	A,A	1,1	-inf,inf	inf,inf	0.656867,2.80775	0.00408549	0.00839698
3	chr12:57092250:A:C	57092250	C,C	A,A	1,1	-inf,inf	inf,inf	1.25639,2.51231	0.00397758	0.00725523
3	chr12:56883024:G:T	56883024	T,T	G,G	1,1	-inf,inf	inf,inf	0.644391,2.79589	0.00390312	0.00802148
3	chr12:57103222:T:C	57103222	C,C	T,T	1,1	-inf,inf	inf,inf	0.150855,2.43242	0.00389056	0.00711009
3	chr12:56881744:C:A	56881744	A,A	C,C	1,1	-inf,inf	inf,inf	0.628724,2.76613	0.00357287	0.00734145
3	chr12:57190961:C:T	57190961	NA,T	NA,C	NA,1	NA,-inf	NA,inf	NA,2.05091	0.00344744	0.00675515
3	chr12:57220701:C:T	57220701	T,T	C,C	1,1	-inf,inf	inf,inf	2.56474,0.0170784	0.00321443	0.006159
3	chr12:57257114:C:T	57257114	T,NA	C,NA	1,NA	inf,NA	inf,NA	2.55438,NA	0.00308676	0.00592439
3	chr12:56822484:T:C	56822484	C,C	T,T	1,1	-inf,-inf	inf,inf	11.7612,1.6833	0.00303769	0.00745202
3	chr12:56464872:T:G	56464872	NA,G	NA,T	NA,1	NA,inf	NA,inf	NA,1.97697	0.00295117	0.00571809
3	chr12:56849148:T:G	56849148	NA,G	NA,T	NA,1	NA,-inf	NA,inf	NA,1.97799	0.0029401	0.00573371
3	chr12:56263041:C:G	56263041	NA,G	NA,C	NA,1	NA,inf	NA,inf	NA,1.92251	0.00291833	0.00564422
3	chr12:56820302:G:A	56820302	A,A	G,G	1,1	-inf,-inf	inf,inf	12.0415,1.5116	0.00288753	0.00659759
3	chr12:57052203:A:G	57052203	G,G	A,A	1,1	inf,-inf	inf,inf	2.49279,0.21431	0.00288497	0.00487466
3	chr12:56753768:T:G	56753768	NA,G	NA,T	NA,1	NA,inf	NA,inf	NA,2.50526	0.00276395	0.00695653
3	chr12:56825510:C:A	56825510	NA,A	NA,C	NA,1	NA,inf	NA,inf	NA,2.45606	0.00273854	0.00667359
3	chr12:56888446:A:G	56888446	NA,G	NA,A	NA,1	NA,inf	NA,inf	NA,2.29356	0.00271291	0.00603785
3	chr12:56887610:T:A	56887610	NA,A	NA,T	NA,1	NA,inf	NA,inf	NA,2.29271	0.00270884	0.00602857
3	chr12:56849532:G:T	56849532	NA,T	NA,G	NA,1	NA,-inf	NA,inf	NA,1.95856	0.00268246	0.00526403
3	chr12:56902755:C:T	56902755	NA,T	NA,C	NA,1	NA,inf	NA,inf	NA,2.27806	0.00267088	0.00592514
3	chr12:56899452:T:TAAG	56899452	NA,TAAG	NA,T	NA,1	NA,inf	NA,inf	NA,2.27686	0.00266609	0.00591384
3	chr12:56902353:T:C	56902353	NA,C	NA,T	NA,1	NA,inf	NA,inf	NA,2.27471	0.00265483	0.00588909
3	chr12:57161987:G:A	57161987	NA,A	NA,G	NA,1	NA,-inf	NA,inf	NA,1.89437	0.00265343	0.00518586
3	chr12:56901006:C:G	56901006	NA,G	NA,C	NA,1	NA,inf	NA,inf	NA,2.26916	0.00262981	0.00583201
3	chr12:57243810:G:A	57243810	A,A	G,G	1,1	-inf,-inf	inf,inf	1.41988,1.45547	0.00260466	0.00499406
3	chr12:56775878:C:T	56775878	NA,T	NA,C	NA,1	NA,inf	NA,inf	NA,2.3797	0.00249642	0.00593839
3	chr12:56916240:C:T	56916240	NA,T	NA,C	NA,1	NA,inf	NA,inf	NA,2.22633	0.0023873	0.0053073
3	chr12:56321815:C:T	56321815	NA,T	NA,C	NA,1	NA,-inf	NA,inf	NA,1.84876	0.00238272	0.00464511
3	chr12:56911835:C:G	56911835	NA,G	NA,C	NA,1	NA,inf	NA,inf	NA,2.22144	0.00236467	0.00525781
3	chr12:57036191:T:C	57036191	C,C	T,T	1,1	inf,-inf	inf,inf	2.42,0.0871026	0.00230966	0.00390597
3	chr12:56863944:G:A	56863944	NA,A	NA,G	NA,1	NA,-inf	NA,inf	NA,1.84408	0.00228127	0.00444968
3	chr12:57242205:G:C	57242205	C,C	G,G	1,1	inf,inf	inf,inf	2.21285,1.06671	0.00218029	0.00431269
3	chr12:57129349:G:A	57129349	A,A	G,G	1,1	inf,inf	inf,inf	1.22866,0.0337291	0.00216996	0.00388837
3	chr12:56458313:C:T	56458313	T,NA	C,NA	1,NA	inf,NA	inf,NA	2.56747,NA	0.0021326	0.00408837
3	chr12:56912357:G:A	56912357	NA,A	NA,G	NA,1	NA,inf	NA,inf	NA,2.15315	0.00211035	0.00467415
3	chr12:57209344:C:T	57209344	NA,T	NA,C	NA,1	NA,-inf	NA,inf	NA,1.76713	0.00207785	0.00406141
3	chr12:56849293:C:A	56849293	NA,A	NA,C	NA,1	NA,-inf	NA,inf	NA,1.81117	0.0020769	0.00408004
3	chr12:56950108:T:C	56950108	C,C	T,T	1,1	inf,inf	inf,inf	1.70495,1.14356	0.0020345	0.00354002
3	chr12:57177783:G:A	57177783	NA,A	NA,G	NA,1	NA,-inf	NA,inf	NA,1.73838	0.00194912	0.0038124
3	chr12:56983725:T:C	56983725	C,C	T,T	1,1	inf,inf	inf,inf	2.40286,0.00332442	0.00193614	0.00328022
3	chr12:56843170:C:T	56843170	NA,T	NA,C	NA,1	NA,inf	NA,inf	NA,1.71475	0.00190585	0.00367673
3	chr12:57116334:A:C	57116334	NA,C	NA,A	NA,1	NA,-inf	NA,inf	NA,1.68822	0.00189187	0.00371484
3	chr12:57098962:G:A	57098962	A,A	G,G	1,1	inf,inf	inf,inf	0.950292,1.53696	0.00188579	0.00328759
3	chr12:56818365:A:G	56818365	G,G	A,A	1,1	-inf,-inf	inf,inf	11.9577,1.23155	0.00187081	0.00419772
3	chr12:56773202:C:T	56773202	NA,T	NA,C	NA,1	NA,inf	NA,inf	NA,2.17501	0.00184771	0.00426609
3	chr12:56408349:TG:T	56408349	T,T	TG,TG	1,1	inf,-inf	inf,inf	2.43859,0.99482	0.00183364	0.00358526
3	chr12:56966357:G:A	56966357	A,A	G,G	1,1	inf,inf	inf,inf	1.53583,1.55871	0.00182477	0.00312714
3	chr12:56860973:T:C	56860973	NA,C	NA,T	NA,1	NA,-inf	NA,inf	NA,1.74141	0.00182429	0.00358317
3	chr12:56862882:G:T	56862882	NA,T	NA,G	NA,1	NA,-inf	NA,inf	NA,1.74076	0.00182209	0.00357883
3	chr12:57152239:G:A	57152239	NA,A	NA,G	NA,1	NA,-inf	NA,inf	NA,1.76847	0.00178119	0.00347551
3	chr12:56469985:T:C	56469985	C,C	T,T	1,1	inf,-inf	inf,inf	3.03197,0.224883	0.00176457	0.00338164
3	chr12:56818624:A:T	56818624	NA,T	NA,A	NA,1	NA,inf	NA,inf	NA,2.18157	0.00171648	0.00411701
3	chr12:56519080:T:C	56519080	C,C	T,T	1,1	inf,inf	inf,inf	1.60582,0.128424	0.00171475	0.0032788
3	chr12:56833391:T:C	56833391	C,C	T,T	1,1	-inf,-inf	inf,inf	1.43548,2.8853	0.00169294	0.00340881
3	chr12:56997508:C:T	56997508	T,T	C,C	1,1	inf,inf	inf,inf	1.19801,1.54733	0.00166752	0.00284861
3	chr12:57147399:C:T	57147399	NA,T	NA,C	NA,1	NA,inf	NA,inf	NA,1.61161	0.00157732	0.00305845
3	chr12:56919904:A:T	56919904	NA,T	NA,A	NA,1	NA,inf	NA,inf	NA,1.9757	0.00156994	0.00344906
3	chr12:56872935:T:C	56872935	NA,C	NA,T	NA,1	NA,inf	NA,inf	NA,1.97623	0.00156825	0.00345024
3	chr12:57096045:C:T	57096045	T,T	C,C	1,1	-inf,inf	inf,inf	0.572342,2.19071	0.00156254	0.00286403
3	chr12:56873666:T:C	56873666	NA,C	NA,T	NA,1	NA,inf	NA,inf	NA,1.97407	0.00156252	0.0034373
3	chr12:57128202:G:GCCCTCCTCT	57128202	NA,GCCCTCCTCT	NA,G	NA,1	NA,-inf	NA,inf	NA,1.6955	0.00153355	0.00299415
3	chr12:57209540:C:T	57209540	T,NA	C,NA	1,NA	inf,NA	inf,NA	1.62446,NA	0.00153326	0.0029947
3	chr12:56949736:C:T	56949736	NA,T	NA,C	NA,1	NA,-inf	NA,inf	NA,1.68667	0.00153142	0.00299193
3	chr12:57226746:A:G	57226746	NA,G	NA,A	NA,1	NA,-inf	NA,inf	NA,1.5811	0.00152062	0.00298816
3	chr12:57052089:C:T	57052089	T,T	C,C	1,1	inf,-inf	inf,inf	2.19374,0.198257	0.00151062	0.00257723
3	chr12:57128198:A:AC	57128198	NA,AC	NA,A	NA,1	NA,-inf	NA,inf	NA,1.68665	0.00150905	0.00294629
3	chr12:56983056:C:T	56983056	T,T	C,C	1,1	inf,inf	inf,inf	1.65873,0.94167	0.00150888	0.00265546
3	chr12:57134790:C:T	57134790	NA,T	NA,C	NA,1	NA,inf	NA,inf	NA,1.63824	0.00150749	0.00296578
3	chr12:56463292:T:C	56463292	NA,C	NA,T	NA,1	NA,inf	NA,inf	NA,1.65864	0.00146363	0.00288365
3	chr12:56537001:A:G	56537001	NA,G	NA,A	NA,1	NA,inf	NA,inf	NA,1.59698	0.00145211	0.00281845
3	chr12:57154581:T:C	57154581	NA,C	NA,T	NA,1	NA,-inf	NA,inf	NA,1.64892	0.00143181	0.00279428
3	chr12:56540629:C:G	56540629	NA,G	NA,C	NA,1	NA,inf	NA,inf	NA,1.56107	0.00142313	0.00275127
3	chr12:57073472:G:A	57073472	A,A	G,G	1,1	inf,inf	inf,inf	1.24087,1.48604	0.00142052	0.00242975
3	chr12:57034389:A:G	57034389	G,G	A,A	1,1	inf,inf	inf,inf	1.10194,1.64867	0.0014196	0.00243301
3	chr12:56313601:TTTTTC:T	56313601	T,NA	TTTTTC,NA	1,NA	-inf,NA	inf,NA	1.24,NA	0.0014151	0.0027373
3	chr12:56432667:G:A	56432667	A,NA	G,NA	1,NA	inf,NA	inf,NA	2.41685,NA	0.00139356	0.00266981
3	chr12:56874907:A:G	56874907	NA,G	NA,A	NA,1	NA,inf	NA,inf	NA,1.90557	0.00139226	0.00305343
3	chr12:56948316:G:A	56948316	A,A	G,G	1,1	inf,inf	inf,inf	1.69812,1.16899	0.00139157	0.00238745
3	chr12:56823028:C:G	56823028	G,NA	C,NA	1,NA	inf,NA	inf,NA	3.11538,NA	0.00137732	0.00268757
3	chr12:56941651:T:TA	56941651	TA,TA	T,T	1,1	inf,inf	inf,inf	1.67782,0.911503	0.00136821	0.00239326
3	chr12:57212638:C:T	57212638	NA,T	NA,C	NA,1	NA,-inf	NA,inf	NA,1.5536	0.00135993	0.00266487
3	chr12:57048397:A:G	57048397	G,G	A,A	1,1	inf,inf	inf,inf	1.15784,1.5603	0.00135897	0.00232731
3	chr12:57221175:G:T	57221175	NA,T	NA,G	NA,1	NA,-inf	NA,inf	NA,1.58004	0.00135872	0.00263306
3	chr12:57082408:T:C	57082408	NA,C	NA,T	NA,1	NA,-inf	NA,inf	NA,1.61082	0.00132811	0.00259397
3	chr12:57054307:G:A	57054307	A,A	G,G	1,1	inf,inf	inf,inf	1.1767,1.52161	0.00132081	0.00226167
3	chr12:57143430:C:T	57143430	NA,T	NA,C	NA,1	NA,-inf	NA,inf	NA,1.52441	0.0012855	0.00252085
3	chr12:57020444:T:A	57020444	A,A	T,T	1,1	inf,inf	inf,inf	1.0443,1.66328	0.00128021	0.00219975
3	chr12:56803928:G:T	56803928	NA,T	NA,G	NA,1	NA,-inf	NA,inf	NA,1.52697	0.00126894	0.00248038
3	chr12:57080769:T:G	57080769	G,G	T,T	1,1	inf,inf	inf,inf	1.19223,1.47864	0.00125926	0.00215832
3	chr12:56841899:A:G	56841899	G,G	A,A	1,1	-inf,-inf	inf,inf	0.86597,2.67137	0.00124886	0.00247533
3	chr12:56889861:AAGAGCTCCTGAAGGAAGCACTAAACATGGAAAGGAACAACT:A	56889861	NA,A	NA,AAGAGCTCCTGAAGGAAGCACTAAACATGGAAAGGAACAACT	NA,1	NA,-inf	NA,inf	NA,1.51989	0.00124878	0.0024366
3	chr12:56365180:G:A	56365180	NA,A	NA,G	NA,1	NA,inf	NA,inf	NA,1.47541	0.00124219	0.0024098
3	chr12:56584524:G:A	56584524	NA,A	NA,G	NA,1	NA,inf	NA,inf	NA,1.57614	0.00122825	0.00248469
3	chr12:57152706:CT:C	57152706	NA,C	NA,CT	NA,1	NA,-inf	NA,inf	NA,1.54952	0.00122639	0.00239236
3	chr12:57080230:T:C	57080230	C,C	T,T	1,1	inf,inf	inf,inf	1.18407,1.4724	0.00122364	0.00209815
3	chr12:57005772:C:T	57005772	T,T	C,C	1,1	inf,inf	inf,inf	0.960891,1.71732	0.00119544	0.00206401
3	chr12:57070238:G:GATTA	57070238	GATTA,GATTA	G,G	1,1	inf,inf	inf,inf	1.20644,1.42109	0.00117521	0.00201523
3	chr12:57068075:A:AT	57068075	AT,AT	A,A	1,1	inf,inf	inf,inf	1.20297,1.4212	0.00116954	0.00200559
3	chr12:56945398:CCT:C	56945398	C,C	CCT,CCT	1,1	inf,inf	inf,inf	1.67609,1.09515	0.00116924	0.0020106
3	chr12:56497275:T:C	56497275	NA,C	NA,T	NA,1	NA,-inf	NA,inf	NA,1.47876	0.0011591	0.00226923
3	chr12:57036750:CCT:C	57036750	C,C	CCT,CCT	1,1	inf,inf	inf,inf	1.07789,1.56916	0.00115901	0.00199302
3	chr12:57068242:C:T	57068242	T,T	C,C	1,1	inf,inf	inf,inf	1.19878,1.42038	0.00115395	0.00197941
3	chr12:57055051:T:C	57055051	C,NA	T,NA	1,NA	inf,NA	inf,NA	1.1034,NA	0.00114977	0.0020928
3	chr12:57067467:T:TAAG	57067467	TAAG,TAAG	T,T	1,1	inf,inf	inf,inf	1.19379,1.42038	0.00114395	0.00196257
3	chr12:57042961:C:T	57042961	T,T	C,C	1,1	inf,inf	inf,inf	1.1365,1.48768	0.00113112	0.00194309
3	chr12:56469579:A:G	56469579	NA,G	NA,A	NA,1	NA,inf	NA,inf	NA,1.39802	0.00112761	0.00217997
3	chr12:56911030:GA:G	56911030	NA,G	NA,GA	NA,1	NA,-inf	NA,inf	NA,1.50418	0.00111541	0.002177
3	chr12:56967810:C:A	56967810	A,A	C,C	1,1	inf,inf	inf,inf	1.70866,0.693344	0.00109281	0.00190582
3	chr12:57049508:C:G	57049508	G,G	C,C	1,1	inf,inf	inf,inf	1.1311,1.4729	0.00108828	0.00187038
3	chr12:56503538:T:C	56503538	NA,C	NA,T	NA,1	NA,inf	NA,inf	NA,1.37982	0.00108672	0.00210267
3	chr12:56853403:C:T	56853403	T,T	C,C	1,1	-inf,inf	inf,inf	1.84127,1.82381	0.00107665	0.00204672
3	chr12:57050790:A:G	57050790	G,G	A,A	1,1	inf,inf	inf,inf	1.12798,1.46914	0.00107601	0.00184956
3	chr12:56967778:T:G	56967778	G,G	T,T	1,1	inf,inf	inf,inf	1.69591,0.694419	0.00106369	0.0018558
3	chr12:57031362:C:T	57031362	T,T	C,C	1,1	inf,inf	inf,inf	1.07493,1.52037	0.00105408	0.00181431
3	chr12:56801517:T:A	56801517	NA,A	NA,T	NA,1	NA,-inf	NA,inf	NA,1.41834	0.00104098	0.00203444
3	chr12:56314593:T:C	56314593	C,NA	T,NA	1,NA	-inf,NA	inf,NA	1.11429,NA	0.00103836	0.00200941
3	chr12:56955255:G:A	56955255	A,A	G,G	1,1	inf,inf	inf,inf	1.70776,0.613986	0.00102945	0.00179968
3	chr12:56963101:G:A	56963101	A,A	G,G	1,1	inf,inf	inf,inf	1.48447,1.24357	0.00102442	0.00176584
3	chr12:56855816:G:A	56855816	A,A	G,G	1,1	-inf,inf	inf,inf	1.80007,1.82622	0.00102427	0.00194766
3	chr12:56987891:C:G	56987891	G,G	C,C	1,1	inf,inf	inf,inf	1.48362,1.09499	0.00102205	0.00180909
3	chr12:57127390:G:A	57127390	NA,A	NA,G	NA,1	NA,inf	NA,inf	NA,1.42452	0.00101825	0.00200113
3	chr12:57126652:G:A	57126652	NA,A	NA,G	NA,1	NA,inf	NA,inf	NA,1.42351	0.00101641	0.0019975
3	chr12:57123996:G:C	57123996	NA,C	NA,G	NA,1	NA,inf	NA,inf	NA,1.42322	0.00101588	0.00199645
3	chr12:56967630:C:T	56967630	T,T	C,C	1,1	inf,inf	inf,inf	1.69709,0.657968	0.00101279	0.00176766
3	chr12:56465545:A:G	56465545	NA,G	NA,A	NA,1	NA,inf	NA,inf	NA,1.44991	0.00101092	0.00198599
3	chr12:56532997:C:T	56532997	NA,T	NA,C	NA,1	NA,inf	NA,inf	NA,1.33317	0.00100578	0.001944
3	chr12:57033543:G:C	57033543	C,C	G,G	1,1	inf,inf	inf,inf	1.06784,1.50209	0.00100348	0.00172827
3	chr12:57027495:C:T	57027495	T,T	C,C	1,1	inf,inf	inf,inf	1.01816,1.55457	0.000993085	0.00171255
3	chr12:57042645:T:C	57042645	C,C	T,T	1,1	inf,inf	inf,inf	1.0917,1.46808	0.000992935	0.00170945
3	chr12:57136757:G:A	57136757	NA,A	NA,G	NA,1	NA,-inf	NA,inf	NA,1.4553	0.000992057	0.00193688
3	chr12:56481657:G:A	56481657	NA,A	NA,G	NA,1	NA,inf	NA,inf	NA,1.38991	0.000989901	0.00192133
3	chr12:57216677:C:A	57216677	NA,A	NA,C	NA,1	NA,-inf	NA,inf	NA,1.33305	0.000989616	0.0019353
3	chr12:57032181:C:T	57032181	T,T	C,C	1,1	inf,inf	inf,inf	1.07603,1.48303	0.000987821	0.00170132
3	chr12:56894288:A:C	56894288	NA,C	NA,A	NA,1	NA,-inf	NA,inf	NA,1.40551	0.000985727	0.00193101
3	chr12:56981770:C:T	56981770	T,T	C,C	1,1	inf,inf	inf,inf	1.66151,0.919916	0.000981982	0.00173574
3	chr12:56868835:A:G	56868835	NA,G	NA,A	NA,1	NA,inf	NA,inf	NA,1.42989	0.0009819	0.00195729
3	chr12:56795659:T:C	56795659	NA,C	NA,T	NA,1	NA,-inf	NA,inf	NA,1.38579	0.000981379	0.00191787
3	chr12:56896284:C:A	56896284	NA,A	NA,C	NA,1	NA,inf	NA,inf	NA,1.35858	0.000977472	0.00188227
3	chr12:56871368:G:A	56871368	NA,A	NA,G	NA,1	NA,inf	NA,inf	NA,1.42713	0.000977065	0.00194761
3	chr12:56871351:A:G	56871351	NA,G	NA,A	NA,1	NA,-inf	NA,inf	NA,1.39032	0.000973808	0.00190567
3	chr12:57169511:A:G	57169511	NA,G	NA,A	NA,1	NA,inf	NA,inf	NA,1.35881	0.000965875	0.0018592
3	chr12:56958000:G:A	56958000	A,A	G,G	1,1	inf,-inf	inf,inf	1.33354,1.61757	0.000958666	0.00179788
3	chr12:56963322:G:A	56963322	A,A	G,G	1,1	inf,inf	inf,inf	1.65621,0.673772	0.00095328	0.00166521
3	chr12:56367007:C:A	56367007	NA,A	NA,C	NA,1	NA,-inf	NA,inf	NA,1.33127	0.000953146	0.00185568
3	chr12:57016407:G:A	57016407	A,A	G,G	1,1	inf,inf	inf,inf	1.05886,1.46897	0.000952181	0.0016412
3	chr12:56858748:G:A	56858748	A,A	G,G	1,1	-inf,inf	inf,inf	1.79237,1.79287	0.000950306	0.00180742
3	chr12:57055827:T:G	57055827	G,G	T,T	1,1	inf,inf	inf,inf	1.1139,1.41565	0.000949863	0.00163514
3	chr12:57033807:T:A	57033807	A,A	T,T	1,1	inf,inf	inf,inf	1.039,1.50546	0.000949034	0.00163647
3	chr12:57218983:TTG:T	57218983	T,T	TTG,TTG	1,1	-inf,-inf	inf,inf	1.96864,0.206413	0.000947756	0.0018323
3	chr12:56884153:C:T	56884153	NA,T	NA,C	NA,1	NA,-inf	NA,inf	NA,1.38265	0.00094622	0.0018535
3	chr12:56886777:C:T	56886777	NA,T	NA,C	NA,1	NA,-inf	NA,inf	NA,1.38265	0.00094622	0.0018535
3	chr12:56965859:T:C	56965859	C,C	T,T	1,1	inf,inf	inf,inf	1.66497,0.65166	0.00094085	0.00164363
3	chr12:57030064:T:C	57030064	C,C	T,T	1,1	inf,inf	inf,inf	1.01862,1.5239	0.000940646	0.00162286
3	chr12:57247440:T:A	57247440	NA,A	NA,T	NA,1	NA,-inf	NA,inf	NA,1.35316	0.000936867	0.00183521
3	chr12:56967067:A:G	56967067	G,G	A,A	1,1	inf,inf	inf,inf	1.6394,0.651788	0.000929977	0.00162848
3	chr12:56899572:T:C	56899572	NA,C	NA,T	NA,1	NA,inf	NA,inf	NA,1.39647	0.000926135	0.00184545
3	chr12:56463260:A:G	56463260	NA,G	NA,A	NA,1	NA,inf	NA,inf	NA,1.39385	0.000919714	0.00180612
3	chr12:57049503:A:C	57049503	C,C	A,A	1,1	inf,inf	inf,inf	1.17545,1.31688	0.000915494	0.0015736
3	chr12:56959087:T:C	56959087	C,C	T,T	1,1	inf,inf	inf,inf	1.66832,0.624325	0.000915487	0.00159965
3	chr12:56688120:C:T	56688120	NA,T	NA,C	NA,1	NA,-inf	NA,inf	NA,1.36953	0.000912753	0.00179012
3	chr12:56805073:T:C	56805073	C,C	T,T	1,1	-inf,-inf	inf,inf	12.2617,0.5967	0.000910171	0.00222186
3	chr12:57202269:A:G	57202269	G,G	A,A	1,1	inf,-inf	inf,inf	1.50014,0.647772	0.000907938	0.00176939
3	chr12:57198920:C:T	57198920	NA,T	NA,C	NA,1	NA,-inf	NA,inf	NA,1.30798	0.00090738	0.00176596
3	chr12:56395689:T:C	56395689	C,C	T,T	1,1	-inf,-inf	inf,inf	1.54583,1.299	0.000907204	0.00176494
3	chr12:56281445:C:T	56281445	NA,T	NA,C	NA,1	NA,inf	NA,inf	NA,1.38993	0.000907135	0.00182867
3	chr12:57029150:G:A	57029150	A,A	G,G	1,1	inf,inf	inf,inf	1.12109,1.37465	0.000905463	0.00155809
3	chr12:56341180:G:A	56341180	NA,A	NA,G	NA,1	NA,inf	NA,inf	NA,1.38851	0.000904888	0.0018241
3	chr12:57132679:C:T	57132679	NA,T	NA,C	NA,1	NA,-inf	NA,inf	NA,1.32575	0.000902241	0.00176618
3	chr12:56841951:A:G	56841951	NA,G	NA,A	NA,1	NA,-inf	NA,inf	NA,1.33938	0.000901174	0.00175819
3	chr12:56591316:C:T	56591316	NA,T	NA,C	NA,1	NA,-inf	NA,inf	NA,1.29819	0.000897321	0.00174994
3	chr12:56968638:G:A	56968638	A,A	G,G	1,1	-inf,inf	inf,inf	0.449551,1.82758	0.000896358	0.00166702
3	chr12:56719836:G:A	56719836	NA,A	NA,G	NA,1	NA,-inf	NA,inf	NA,1.29356	0.000895862	0.0017458
3	chr12:57018330:T:A	57018330	A,A	T,T	1,1	inf,inf	inf,inf	1.02206,1.4854	0.0008891	0.00153424
3	chr12:56963109:A:G	56963109	G,G	A,A	1,1	inf,inf	inf,inf	1.65435,0.589406	0.000887179	0.0015537
3	chr12:57109992:C:T	57109992	T,T	C,C	1,1	-inf,inf	inf,inf	0.275291,1.64378	0.000885715	0.0016356
3	chr12:56906616:G:T	56906616	NA,T	NA,G	NA,1	NA,inf	NA,inf	NA,1.35597	0.000883625	0.00174866
3	chr12:57052061:A:C	57052061	C,C	A,A	1,1	-inf,inf	inf,inf	1.39958,1.74596	0.000882169	0.00162798
3	chr12:56987475:T:G	56987475	G,G	T,T	1,1	inf,inf	inf,inf	1.56068,0.893167	0.000879967	0.00155444
3	chr12:57119227:T:C	57119227	NA,C	NA,T	NA,1	NA,inf	NA,inf	NA,1.34151	0.000878936	0.00172643
3	chr12:56784130:A:G	56784130	NA,G	NA,A	NA,1	NA,-inf	NA,inf	NA,1.31498	0.000863633	0.00168772
3	chr12:56984022:C:T	56984022	T,T	C,C	1,1	inf,inf	inf,inf	1.60868,0.929617	0.000861312	0.00152578
3	chr12:56972426:A:G	56972426	G,G	A,A	1,1	-inf,inf	inf,inf	0.422277,1.84443	0.00086118	0.00160291
3	chr12:56763899:C:T	56763899	NA,T	NA,C	NA,1	NA,-inf	NA,inf	NA,1.29834	0.000859131	0.00167341
3	chr12:56848390:C:T	56848390	NA,T	NA,C	NA,1	NA,-inf	NA,inf	NA,1.33766	0.000858355	0.00168239
3	chr12:56861117:C:T	56861117	NA,T	NA,C	NA,1	NA,inf	NA,inf	NA,1.34067	0.000856611	0.00169538
3	chr12:56878997:C:T	56878997	NA,T	NA,C	NA,1	NA,-inf	NA,inf	NA,1.3545	0.000855604	0.00167014
3	chr12:56968785:T:A	56968785	NA,A	NA,T	NA,1	NA,-inf	NA,inf	NA,1.31143	0.000854581	0.00167685
3	chr12:56877712:A:G	56877712	NA,G	NA,A	NA,1	NA,inf	NA,inf	NA,1.34878	0.000851151	0.0016952
3	chr12:56895977:C:T	56895977	NA,T	NA,C	NA,1	NA,inf	NA,inf	NA,1.34745	0.000849368	0.00169158
3	chr12:56894385:AC:A	56894385	NA,A	NA,AC	NA,1	NA,inf	NA,inf	NA,1.34713	0.000848682	0.00169025
3	chr12:56937660:C:T	56937660	T,T	C,C	1,1	inf,inf	inf,inf	1.53671,0.909454	0.000841133	0.00145406
3	chr12:57011265:G:A	57011265	A,A	G,G	1,1	inf,inf	inf,inf	1.0841,1.37489	0.000836644	0.00144212
3	chr12:57014956:G:A	57014956	A,A	G,G	1,1	inf,inf	inf,inf	1.01934,1.4505	0.00083172	0.00143703
3	chr12:56974205:C:T	56974205	T,T	C,C	1,1	inf,inf	inf,inf	1.68705,1.014	0.000831303	0.00143485
3	chr12:56528745:T:C	56528745	NA,C	NA,T	NA,1	NA,inf	NA,inf	NA,1.25629	0.00082597	0.00159831
3	chr12:57199050:T:C	57199050	C,NA	T,NA	1,NA	-inf,NA	inf,NA	1.1115,NA	0.000824756	0.00159368
3	chr12:56981215:C:G	56981215	G,G	C,C	1,1	inf,inf	inf,inf	1.62584,0.80667	0.000823409	0.001454
3	chr12:56773705:G:A	56773705	NA,A	NA,G	NA,1	NA,-inf	NA,inf	NA,1.27946	0.000811522	0.00158561
3	chr12:56980853:A:C	56980853	C,C	A,A	1,1	inf,inf	inf,inf	1.58016,0.863186	0.000810602	0.00143332
3	chr12:56896762:A:G	56896762	NA,G	NA,A	NA,1	NA,inf	NA,inf	NA,1.30091	0.000801721	0.00158579
3	chr12:56855185:C:T	56855185	NA,T	NA,C	NA,1	NA,inf	NA,inf	NA,1.29637	0.000792348	0.00156764
3	chr12:56891357:T:G	56891357	NA,G	NA,T	NA,1	NA,-inf	NA,inf	NA,1.23837	0.000789836	0.00154136
3	chr12:57020798:G:A	57020798	A,A	G,G	1,1	inf,inf	inf,inf	0.974025,1.48414	0.000789693	0.00136661
3	chr12:56743854:C:T	56743854	NA,T	NA,C	NA,1	NA,-inf	NA,inf	NA,1.22217	0.000787064	0.00153355
3	chr12:56940241:G:C	56940241	NA,C	NA,G	NA,1	NA,-inf	NA,inf	NA,1.24273	0.000786954	0.00153587
3	chr12:56861299:T:C	56861299	NA,C	NA,T	NA,1	NA,inf	NA,inf	NA,1.29021	0.000784202	0.00155121
3	chr12:56869972:T:C	56869972	NA,C	NA,T	NA,1	NA,inf	NA,inf	NA,1.28974	0.000783104	0.00154927
3	chr12:56493663:G:A	56493663	NA,A	NA,G	NA,1	NA,-inf	NA,inf	NA,1.25667	0.000781328	0.0015272
3	chr12:56866314:C:G	56866314	NA,G	NA,C	NA,1	NA,inf	NA,inf	NA,1.28787	0.000780549	0.00154418
3	chr12:56460221:C:A	56460221	NA,A	NA,C	NA,1	NA,inf	NA,inf	NA,1.28533	0.000776106	0.00152034
3	chr12:57224259:G:A	57224259	NA,A	NA,G	NA,1	NA,inf	NA,inf	NA,1.37948	0.00076907	0.00159514
3	chr12:56962455:T:C	56962455	C,C	T,T	1,1	inf,inf	inf,inf	1.59546,0.578528	0.000765402	0.0013431
3	chr12:56965652:G:A	56965652	A,A	G,G	1,1	inf,inf	inf,inf	1.5813,0.599778	0.000765321	0.00134327
3	chr12:56349260:G:A	56349260	A,NA	G,NA	1,NA	-inf,NA	inf,NA	0.988981,NA	0.000758506	0.00146833
3	chr12:56983563:C:T	56983563	T,T	C,C	1,1	-inf,inf	inf,inf	0.544911,1.67923	0.000756589	0.00140787
3	chr12:56779350:C:T	56779350	NA,T	NA,C	NA,1	NA,-inf	NA,inf	NA,1.25714	0.000749949	0.0014724
3	chr12:56934047:C:T	56934047	NA,T	NA,C	NA,1	NA,inf	NA,inf	NA,1.244	0.000749127	0.00143769
3	chr12:56656166:G:A	56656166	NA,A	NA,G	NA,1	NA,-inf	NA,inf	NA,1.25763	0.000749087	0.00146861
3	chr12:56646574:T:C	56646574	NA,C	NA,T	NA,1	NA,-inf	NA,inf	NA,1.25732	0.00074879	0.00146798
3	chr12:56752648:T:C	56752648	NA,C	NA,T	NA,1	NA,-inf	NA,inf	NA,1.19134	0.000744028	0.00144974
3	chr12:56664107:TTC:T	56664107	NA,T	NA,TTC	NA,1	NA,-inf	NA,inf	NA,1.25196	0.000741846	0.00145432
3	chr12:56966338:C:A	56966338	A,NA	C,NA	1,NA	inf,NA	inf,NA	0.918615,NA	0.000733722	0.00134462
3	chr12:57097991:G:A	57097991	A,A	G,G	1,1	inf,inf	inf,inf	0.829479,1.16862	0.000732913	0.00128076
3	chr12:57015455:G:A	57015455	A,A	G,G	1,1	inf,inf	inf,inf	1.02572,1.37091	0.000731638	0.00126535
3	chr12:56399435:TTAATG:T	56399435	T,NA	TTAATG,NA	1,NA	inf,NA	inf,NA	2.2296,NA	0.000728932	0.00142621
3	chr12:57080244:G:A	57080244	A,NA	G,NA	1,NA	inf,NA	inf,NA	0.921682,NA	0.000728101	0.00133448
3	chr12:57190070:C:T	57190070	T,NA	C,NA	1,NA	-inf,NA	inf,NA	1.51256,NA	0.000724345	0.00139706
3	chr12:56824352:G:C	56824352	NA,C	NA,G	NA,1	NA,-inf	NA,inf	NA,1.24315	0.000721393	0.00141811
3	chr12:56829695:G:A	56829695	NA,A	NA,G	NA,1	NA,-inf	NA,inf	NA,1.24127	0.000719022	0.00141344
3	chr12:57040534:G:A	57040534	A,NA	G,NA	1,NA	inf,NA	inf,NA	0.915088,NA	0.000718666	0.00131766
3	chr12:57012660:T:C	57012660	C,C	T,T	1,1	inf,inf	inf,inf	0.968099,1.43125	0.000718395	0.00124436
3	chr12:57021175:T:C	57021175	C,C	T,T	1,1	inf,inf	inf,inf	0.948585,1.45583	0.000717079	0.00124259
3	chr12:57080617:T:C	57080617	C,NA	T,NA	1,NA	inf,NA	inf,NA	0.902778,NA	0.000715981	0.00131285
3	chr12:56450665:T:C	56450665	NA,C	NA,T	NA,1	NA,-inf	NA,inf	NA,1.12656	0.000715267	0.00137591
3	chr12:56828538:G:A	56828538	NA,A	NA,G	NA,1	NA,-inf	NA,inf	NA,1.2375	0.000714325	0.00140417
3	chr12:56385105:AAAG:A	56385105	NA,A	NA,AAAG	NA,1	NA,inf	NA,inf	NA,1.18262	0.000711053	0.00138436
3	chr12:56831028:G:T	56831028	NA,T	NA,G	NA,1	NA,-inf	NA,inf	NA,1.23431	0.000710371	0.00139638
3	chr12:56602527:G:T	56602527	NA,T	NA,G	NA,1	NA,-inf	NA,inf	NA,1.18416	0.000710083	0.00139094
3	chr12:56879265:G:A	56879265	NA,A	NA,G	NA,1	NA,-inf	NA,inf	NA,1.21914	0.000708637	0.00138753
3	chr12:57224470:C:T	57224470	NA,T	NA,C	NA,1	NA,inf	NA,inf	NA,1.31959	0.000696447	0.00144143
3	chr12:57252231:C:T	57252231	T,NA	C,NA	1,NA	inf,NA	inf,NA	2.12491,NA	0.000695912	0.00135933
3	chr12:56908337:G:A	56908337	NA,A	NA,G	NA,1	NA,inf	NA,inf	NA,1.39243	0.000693784	0.00147028
3	chr12:56616896:T:C	56616896	NA,C	NA,T	NA,1	NA,-inf	NA,inf	NA,1.1708	0.000693434	0.00135828
3	chr12:56909341:C:T	56909341	NA,T	NA,C	NA,1	NA,inf	NA,inf	NA,1.16633	0.00069288	0.00133626
3	chr12:56883953:CAGA:C	56883953	NA,C	NA,CAGA	NA,1	NA,inf	NA,inf	NA,1.19432	0.000691711	0.00132771
3	chr12:57177541:C:T	57177541	NA,T	NA,C	NA,1	NA,inf	NA,inf	NA,1.19741	0.000685508	0.00134077
3	chr12:56975592:T:C	56975592	NA,C	NA,T	NA,1	NA,-inf	NA,inf	NA,1.18275	0.000680233	0.00133366
3	chr12:56488990:A:G	56488990	NA,G	NA,A	NA,1	NA,-inf	NA,inf	NA,1.17703	0.000675981	0.00132226
3	chr12:56467498:C:T	56467498	NA,T	NA,C	NA,1	NA,inf	NA,inf	NA,1.11997	0.000675009	0.00130551
3	chr12:56975649:C:T	56975649	NA,T	NA,C	NA,1	NA,-inf	NA,inf	NA,1.17778	0.00067437	0.00132214
3	chr12:56597278:T:C	56597278	C,NA	T,NA	1,NA	inf,NA	inf,NA	0.281464,NA	0.000672273	0.00126512
3	chr12:56832088:T:G	56832088	NA,G	NA,T	NA,1	NA,-inf	NA,inf	NA,1.2019	0.00067157	0.00131989
3	chr12:57232235:C:T	57232235	NA,T	NA,C	NA,1	NA,-inf	NA,inf	NA,1.13335	0.000669899	0.00131474
3	chr12:57032793:A:C	57032793	NA,C	NA,A	NA,1	NA,-inf	NA,inf	NA,1.14343	0.000659012	0.00128494
3	chr12:56576591:T:A	56576591	NA,A	NA,T	NA,1	NA,inf	NA,inf	NA,1.12995	0.000658965	0.00127681
3	chr12:56542481:A:T	56542481	NA,T	NA,A	NA,1	NA,-inf	NA,inf	NA,1.11371	0.000655199	0.00127207
3	chr12:56916301:G:A	56916301	A,A	G,G	1,1	inf,-inf	inf,inf	0.272141,1.98901	0.000652396	0.00128552
3	chr12:56975875:T:C	56975875	NA,C	NA,T	NA,1	NA,-inf	NA,inf	NA,1.15856	0.000652108	0.0012784
3	chr12:57215577:G:A	57215577	NA,A	NA,G	NA,1	NA,inf	NA,inf	NA,1.15564	0.000647504	0.00125952
3	chr12:57256423:C:T	57256423	NA,T	NA,C	NA,1	NA,-inf	NA,inf	NA,1.10905	0.000646363	0.00126666
3	chr12:57005231:T:C	57005231	C,C	T,T	1,1	inf,inf	inf,inf	0.922039,1.32106	0.00064378	0.00112095
3	chr12:56486879:G:A	56486879	NA,A	NA,G	NA,1	NA,-inf	NA,inf	NA,1.14857	0.000643408	0.00125842
3	chr12:56710918:G:A	56710918	NA,A	NA,G	NA,1	NA,-inf	NA,inf	NA,1.12891	0.000643247	0.00126049
3	chr12:57030188:G:A	57030188	A,NA	G,NA	1,NA	inf,NA	inf,NA	1.93239,NA	0.000643096	0.00124334
3	chr12:56495507:G:A	56495507	NA,A	NA,G	NA,1	NA,-inf	NA,inf	NA,1.14838	0.000641863	0.00125582
3	chr12:56735132:T:C	56735132	NA,C	NA,T	NA,1	NA,inf	NA,inf	NA,1.55251	0.000637027	0.00146872
3	chr12:56501762:G:A	56501762	NA,A	NA,G	NA,1	NA,-inf	NA,inf	NA,1.13794	0.000634164	0.00123923
3	chr12:56968561:T:G	56968561	G,G	T,T	1,1	inf,inf	inf,inf	1.45835,0.602968	0.000633167	0.00111693
3	chr12:57001714:GGACA:G	57001714	G,G	GGACA,GGACA	1,1	inf,inf	inf,inf	1.0197,1.19847	0.000630661	0.0010953
3	chr12:56959236:C:T	56959236	T,NA	C,NA	1,NA	inf,NA	inf,NA	1.62512,NA	0.000629863	0.00116463
3	chr12:56951996:C:T	56951996	T,NA	C,NA	1,NA	inf,NA	inf,NA	1.62404,NA	0.000628785	0.00116284
3	chr12:56514114:G:A	56514114	NA,A	NA,G	NA,1	NA,inf	NA,inf	NA,1.19247	0.000628352	0.00123823
3	chr12:57203694:A:T	57203694	NA,T	NA,A	NA,1	NA,inf	NA,inf	NA,1.13792	0.000627247	0.00122016
3	chr12:56781472:GTATTT:G	56781472	NA,G	NA,GTATTT	NA,1	NA,-inf	NA,inf	NA,1.15124	0.00062381	0.00122431
3	chr12:57113547:A:G	57113547	NA,G	NA,A	NA,1	NA,-inf	NA,inf	NA,1.11469	0.000621966	0.00121497
3	chr12:56781585:C:T	56781585	NA,T	NA,C	NA,1	NA,-inf	NA,inf	NA,1.14712	0.000619407	0.00121564
3	chr12:56762574:C:T	56762574	NA,T	NA,C	NA,1	NA,-inf	NA,inf	NA,1.14565	0.000618333	0.00121215
3	chr12:57210410:T:C	57210410	NA,C	NA,T	NA,1	NA,inf	NA,inf	NA,1.13377	0.000613974	0.00120089
3	chr12:56574158:A:T	56574158	NA,T	NA,A	NA,1	NA,inf	NA,inf	NA,1.10625	0.000610409	0.00119814
3	chr12:57219990:C:T	57219990	T,NA	C,NA	1,NA	-inf,NA	inf,NA	1.41923,NA	0.000609042	0.00117522
3	chr12:56457230:C:T	56457230	T,T	C,C	1,1	inf,inf	inf,inf	2.5972,0.160058	0.0006073	0.00116439
3	chr12:56813381:G:A	56813381	NA,A	NA,G	NA,1	NA,-inf	NA,inf	NA,1.0741	0.000606553	0.00118184
3	chr12:56771490:G:A	56771490	NA,A	NA,G	NA,1	NA,inf	NA,inf	NA,1.07776	0.000604663	0.0011712
3	chr12:57174894:G:A	57174894	NA,A	NA,G	NA,1	NA,inf	NA,inf	NA,1.08214	0.000602791	0.00117026
3	chr12:56976158:C:T	56976158	T,T	C,C	1,1	inf,inf	inf,inf	1.74684,0.209738	0.000599756	0.00105406
3	chr12:56674283:G:C	56674283	NA,C	NA,G	NA,1	NA,-inf	NA,inf	NA,1.06467	0.000594464	0.00115834
3	chr12:56528444:A:G	56528444	NA,G	NA,A	NA,1	NA,-inf	NA,inf	NA,1.10248	0.000592818	0.00115951
3	chr12:57000870:G:A	57000870	A,A	G,G	1,1	inf,inf	inf,inf	1.03447,1.14445	0.000592816	0.00103012
3	chr12:56724536:A:G	56724536	NA,G	NA,A	NA,1	NA,-inf	NA,inf	NA,1.12085	0.000592447	0.00116124
3	chr12:57056027:C:T	57056027	T,T	C,C	1,1	-inf,inf	inf,inf	1.09623,1.95857	0.000588889	0.0011022
3	chr12:57250164:C:T	57250164	NA,T	NA,C	NA,1	NA,-inf	NA,inf	NA,1.08768	0.000587513	0.0011498
3	chr12:56978628:T:C	56978628	C,C	T,T	1,1	inf,inf	inf,inf	1.71205,0.264066	0.000580313	0.00102044
3	chr12:57162306:T:C	57162306	NA,C	NA,T	NA,1	NA,inf	NA,inf	NA,1.05983	0.000578297	0.0011233
3	chr12:57216251:A:C	57216251	NA,C	NA,A	NA,1	NA,-inf	NA,inf	NA,1.07988	0.000571809	0.00110447
3	chr12:56749345:G:A	56749345	NA,A	NA,G	NA,1	NA,-inf	NA,inf	NA,1.09639	0.000568193	0.00111359
3	chr12:56729692:C:T	56729692	NA,T	NA,C	NA,1	NA,-inf	NA,inf	NA,1.0917	0.000563694	0.00110476
3	chr12:56877562:A:G	56877562	NA,G	NA,A	NA,1	NA,-inf	NA,inf	NA,1.04866	0.000562971	0.00109883
3	chr12:56976186:T:C	56976186	C,NA	T,NA	1,NA	inf,NA	inf,NA	0.805684,NA	0.000556629	0.0010235
3	chr12:56878068:A:G	56878068	NA,G	NA,A	NA,1	NA,inf	NA,inf	NA,1.09005	0.000556022	0.00109813
3	chr12:57035801:G:A	57035801	A,A	G,G	1,1	inf,-inf	inf,inf	1.47241,1.18379	0.000554724	0.00103495
3	chr12:56272730:G:A	56272730	A,NA	G,NA	1,NA	inf,NA	inf,NA	1.53641,NA	0.000553105	0.0010786
3	chr12:56915541:A:G	56915541	G,G	A,A	1,1	inf,-inf	inf,inf	0.226397,1.92794	0.000542611	0.00107036
3	chr12:56973268:T:C	56973268	C,C	T,T	1,1	inf,inf	inf,inf	1.65786,0.241608	0.000539557	0.000950814
3	chr12:56508237:C:G	56508237	G,G	C,C	1,1	-inf,inf	inf,inf	1.15018,1.34168	0.000539516	0.00105256
3	chr12:57166406:A:T	57166406	NA,T	NA,A	NA,1	NA,-inf	NA,inf	NA,0.937585	0.000534378	0.00104295
3	chr12:56368050:A:T	56368050	NA,T	NA,A	NA,1	NA,inf	NA,inf	NA,1.0449	0.000534161	0.00104601
3	chr12:57048984:T:G	57048984	G,NA	T,NA	1,NA	inf,NA	inf,NA	1.57211,NA	0.000533298	0.000986283
3	chr12:56542037:A:C	56542037	NA,C	NA,A	NA,1	NA,inf	NA,inf	NA,1.00909	0.000532922	0.00103358
3	chr12:56484336:G:A	56484336	A,A	G,G	1,1	-inf,inf	inf,inf	1.26685,0.0818937	0.000530736	0.00103295
3	chr12:56587064:G:A	56587064	NA,A	NA,G	NA,1	NA,inf	NA,inf	NA,1.03451	0.000530322	0.00102962
3	chr12:56676679:A:G	56676679	G,G	A,A	1,1	inf,-inf	inf,inf	9.40439,1.13885	0.000526072	0.000999249
3	chr12:56977854:A:G	56977854	G,G	A,A	1,1	inf,inf	inf,inf	1.6488,0.231236	0.000523502	0.000922881
3	chr12:56915004:C:T	56915004	NA,T	NA,C	NA,1	NA,-inf	NA,inf	NA,1.00626	0.000521791	0.00101833
3	chr12:57201585:C:T	57201585	NA,T	NA,C	NA,1	NA,inf	NA,inf	NA,1.17514	0.000520775	0.00109131
3	chr12:57069171:C:T	57069171	T,T	C,C	1,1	inf,inf	inf,inf	1.13652,0.988762	0.000519451	0.000901928
3	chr12:57043805:A:G	57043805	NA,G	NA,A	NA,1	NA,inf	NA,inf	NA,1.03084	0.000516454	0.000992171
3	chr12:56979623:A:G	56979623	G,G	A,A	1,1	inf,inf	inf,inf	1.63559,0.252117	0.000515386	0.000908931
3	chr12:56577080:C:T	56577080	NA,T	NA,C	NA,1	NA,inf	NA,inf	NA,1.06405	0.000512783	0.0010256
3	chr12:56879587:G:A	56879587	NA,A	NA,G	NA,1	NA,-inf	NA,inf	NA,1.03392	0.000512768	0.00100334
3	chr12:56970123:A:G	56970123	G,G	A,A	1,1	inf,inf	inf,inf	1.64618,0.207777	0.000511508	0.000901952
3	chr12:57187914:C:T	57187914	NA,T	NA,C	NA,1	NA,inf	NA,inf	NA,0.98567	0.000508214	0.000987142
3	chr12:56617345:A:G	56617345	NA,G	NA,A	NA,1	NA,inf	NA,inf	NA,0.980596	0.000507063	0.000984324
3	chr12:56502155:A:C	56502155	NA,C	NA,A	NA,1	NA,inf	NA,inf	NA,1.06194	0.000504581	0.000995061
3	chr12:56694967:C:T	56694967	NA,T	NA,C	NA,1	NA,inf	NA,inf	NA,1.38714	0.000504388	0.00114499
3	chr12:56477530:G:A	56477530	A,A	G,G	1,1	-inf,inf	inf,inf	1.23465,0.0888298	0.000504269	0.000981472
3	chr12:57073060:G:A	57073060	A,A	G,G	1,1	inf,inf	inf,inf	1.14013,0.966477	0.000503264	0.000874128
3	chr12:57228779:A:AT	57228779	NA,AT	NA,A	NA,1	NA,-inf	NA,inf	NA,0.962893	0.000503051	0.000984115
3	chr12:56695983:A:G	56695983	NA,G	NA,A	NA,1	NA,-inf	NA,inf	NA,1.02551	0.000502459	0.000984361
3	chr12:57173820:T:C	57173820	NA,C	NA,T	NA,1	NA,inf	NA,inf	NA,0.996241	0.000502146	0.000974981
3	chr12:56941824:G:A	56941824	A,NA	G,NA	1,NA	inf,NA	inf,NA	1.53578,NA	0.000501472	0.000929667
3	chr12:57021211:T:C	57021211	C,NA	T,NA	1,NA	inf,NA	inf,NA	1.50093,NA	0.00049953	0.000925149
3	chr12:56803769:T:TG	56803769	NA,TG	NA,T	NA,1	NA,-inf	NA,inf	NA,1.01836	0.000497556	0.000975888
3	chr12:56792975:T:C	56792975	NA,C	NA,T	NA,1	NA,-inf	NA,inf	NA,1.01529	0.000495374	0.000971632
3	chr12:56892719:AAC:A	56892719	NA,A	NA,AAC	NA,1	NA,-inf	NA,inf	NA,0.963452	0.000493443	0.000959106
3	chr12:56906470:A:C	56906470	NA,C	NA,A	NA,1	NA,-inf	NA,inf	NA,0.962764	0.000492874	0.000957992
3	chr12:56553612:G:C	56553612	NA,C	NA,G	NA,1	NA,-inf	NA,inf	NA,0.917688	0.000492453	0.000940345
3	chr12:56884941:C:T	56884941	NA,T	NA,C	NA,1	NA,-inf	NA,inf	NA,0.962199	0.000492385	0.00095705
3	chr12:56971780:C:T	56971780	T,T	C,C	1,1	inf,inf	inf,inf	1.62975,0.199193	0.000489638	0.000863913
3	chr12:57165455:C:T	57165455	NA,T	NA,C	NA,1	NA,inf	NA,inf	NA,0.999761	0.000489182	0.000955992
3	chr12:57070533:A:G	57070533	G,G	A,A	1,1	inf,inf	inf,inf	1.12714,0.965473	0.000488746	0.000849354
3	chr12:57085047:C:T	57085047	T,NA	C,NA	1,NA	inf,NA	inf,NA	1.537,NA	0.000487551	0.000902354
3	chr12:56819315:G:A	56819315	NA,A	NA,G	NA,1	NA,-inf	NA,inf	NA,0.983686	0.000486695	0.000948919
3	chr12:56965101:C:A	56965101	NA,A	NA,C	NA,1	NA,-inf	NA,inf	NA,0.979443	0.000485649	0.00095035
3	chr12:56898583:T:C	56898583	NA,C	NA,T	NA,1	NA,inf	NA,inf	NA,1.11122	0.000483537	0.000968862
3	chr12:56842263:C:T	56842263	NA,T	NA,C	NA,1	NA,-inf	NA,inf	NA,0.998086	0.000483516	0.000947794
3	chr12:56587495:T:C	56587495	NA,C	NA,T	NA,1	NA,inf	NA,inf	NA,0.979216	0.000483215	0.000938064
3	chr12:56831324:G:A	56831324	NA,A	NA,G	NA,1	NA,inf	NA,inf	NA,0.984871	0.000482464	0.000921637
3	chr12:57001894:T:G	57001894	G,G	T,T	1,1	inf,inf	inf,inf	1.42849,0.599161	0.00048043	0.000853289
3	chr12:56712116:G:A	56712116	NA,A	NA,G	NA,1	NA,-inf	NA,inf	NA,0.957002	0.000478822	0.000935603
3	chr12:57040067:C:T	57040067	T,T	C,C	1,1	inf,-inf	inf,inf	1.47529,1.09392	0.000476558	0.000888751
3	chr12:56966723:C:T	56966723	NA,T	NA,C	NA,1	NA,inf	NA,inf	NA,0.98176	0.000476315	0.000915585
3	chr12:56534285:T:C	56534285	NA,C	NA,T	NA,1	NA,-inf	NA,inf	NA,0.936551	0.000472991	0.000923332
3	chr12:57232661:C:T	57232661	NA,T	NA,C	NA,1	NA,-inf	NA,inf	NA,0.94137	0.000472924	0.000923081
3	chr12:56936555:T:C	56936555	NA,C	NA,T	NA,1	NA,inf	NA,inf	NA,0.972977	0.000472008	0.000907731
3	chr12:56979696:A:G	56979696	G,G	A,A	1,1	inf,inf	inf,inf	1.61827,0.1728	0.00047013	0.000829926
3	chr12:56413099:A:C	56413099	NA,C	NA,A	NA,1	NA,inf	NA,inf	NA,0.919163	0.000469577	0.00091176
3	chr12:56813403:G:A	56813403	NA,A	NA,G	NA,1	NA,inf	NA,inf	NA,1.2516	0.00046827	0.00101389
3	chr12:57216466:G:C	57216466	C,C	G,G	1,1	inf,inf	inf,inf	1.85619,0.0809218	0.000466382	0.000901893
3	chr12:57111665:C:G	57111665	NA,G	NA,C	NA,1	NA,-inf	NA,inf	NA,0.922761	0.00046518	0.000909744
3	chr12:57255464:G:C	57255464	C,NA	G,NA	1,NA	-inf,NA	inf,NA	0.879944,NA	0.000463583	0.000897337
3	chr12:57209634:A:G	57209634	G,G	A,A	1,1	inf,inf	inf,inf	1.79297,0.250546	0.000463112	0.000899698
3	chr12:56975985:A:C	56975985	C,C	A,A	1,1	inf,inf	inf,inf	1.60444,0.191395	0.000461785	0.000815456
3	chr12:56534512:C:A	56534512	NA,A	NA,C	NA,1	NA,inf	NA,inf	NA,1.00667	0.000460457	0.000906399
3	chr12:56976415:C:G	56976415	G,G	C,C	1,1	inf,inf	inf,inf	1.61114,0.167327	0.000459692	0.00081179
3	chr12:56498075:TACA:T	56498075	NA,T	NA,TACA	NA,1	NA,inf	NA,inf	NA,0.950562	0.000458527	0.000891093
3	chr12:56971987:A:AAC	56971987	AAC,AAC	A,A	1,1	inf,inf	inf,inf	1.55242,0.755654	0.000458211	0.000798726
3	chr12:56934544:C:G	56934544	NA,G	NA,C	NA,1	NA,inf	NA,inf	NA,0.937425	0.000452125	0.000874217
3	chr12:57183757:C:T	57183757	NA,T	NA,C	NA,1	NA,-inf	NA,inf	NA,0.885423	0.0004518	0.000885017
3	chr12:56841649:T:C	56841649	NA,C	NA,T	NA,1	NA,-inf	NA,inf	NA,0.974554	0.000449402	0.000876712
3	chr12:56682518:T:G	56682518	NA,G	NA,T	NA,1	NA,-inf	NA,inf	NA,0.945223	0.000445635	0.000873609
3	chr12:56907936:A:C	56907936	NA,C	NA,A	NA,1	NA,inf	NA,inf	NA,0.939194	0.00044539	0.000865825
3	chr12:56618045:T:C	56618045	NA,C	NA,T	NA,1	NA,-inf	NA,inf	NA,0.94333	0.00044309	0.000869301
3	chr12:56786692:A:T	56786692	NA,T	NA,A	NA,1	NA,inf	NA,inf	NA,1.21341	0.000442977	0.00095611
3	chr12:56845799:G:A	56845799	NA,A	NA,G	NA,1	NA,-inf	NA,inf	NA,0.944555	0.000441793	0.000865781
3	chr12:56666928:TTTTTA:T	56666928	NA,T	NA,TTTTTA	NA,1	NA,inf	NA,inf	NA,0.902864	0.000439058	0.000850581
3	chr12:56649881:C:T	56649881	NA,T	NA,C	NA,1	NA,-inf	NA,inf	NA,0.936003	0.000438885	0.000860345
3	chr12:56819324:G:A	56819324	NA,A	NA,G	NA,1	NA,-inf	NA,inf	NA,0.939336	0.000438161	0.000859253
3	chr12:56467674:A:G	56467674	G,G	A,A	1,1	-inf,inf	inf,inf	0.94173,0.0762291	0.000437283	0.000841362
3	chr12:56702362:C:T	56702362	NA,T	NA,C	NA,1	NA,-inf	NA,inf	NA,0.939326	0.000435618	0.000852985
3	chr12:56491337:A:G	56491337	G,G	A,A	1,1	-inf,-inf	inf,inf	1.28478,0.03513	0.000435189	0.000845004
3	chr12:56461152:A:C	56461152	C,NA	A,NA	1,NA	inf,NA	inf,NA	1.86199,NA	0.000431692	0.000844135
3	chr12:57206237:A:G	57206237	NA,G	NA,A	NA,1	NA,-inf	NA,inf	NA,0.907649	0.00043146	0.000844191
3	chr12:56380240:G:T	56380240	T,NA	G,NA	1,NA	inf,NA	inf,NA	1.81657,NA	0.000430827	0.000842032
3	chr12:56828613:G:C	56828613	NA,C	NA,G	NA,1	NA,inf	NA,inf	NA,0.934853	0.000428703	0.000848061
3	chr12:56590967:C:T	56590967	NA,T	NA,C	NA,1	NA,inf	NA,inf	NA,1.18085	0.000428365	0.000919443
3	chr12:57223139:G:A	57223139	NA,A	NA,G	NA,1	NA,-inf	NA,inf	NA,0.868477	0.000427761	0.000837602
3	chr12:56622993:T:C	56622993	NA,C	NA,T	NA,1	NA,-inf	NA,inf	NA,0.916392	0.000425767	0.000834283
3	chr12:56616060:C:T	56616060	NA,T	NA,C	NA,1	NA,-inf	NA,inf	NA,0.915246	0.00042282	0.000829194
3	chr12:57189962:A:G	57189962	NA,G	NA,A	NA,1	NA,inf	NA,inf	NA,0.911386	0.000422562	0.000825602
3	chr12:57120978:A:G	57120978	NA,G	NA,A	NA,1	NA,inf	NA,inf	NA,0.89313	0.000421297	0.000813257
3	chr12:57045433:T:C	57045433	C,C	T,T	1,1	inf,inf	inf,inf	1.04084,0.99189	0.000420899	0.00073384
3	chr12:56627638:A:G	56627638	NA,G	NA,A	NA,1	NA,-inf	NA,inf	NA,0.905272	0.000420525	0.000823191
3	chr12:57186595:A:G	57186595	NA,G	NA,A	NA,1	NA,inf	NA,inf	NA,0.840078	0.000418096	0.000818811
3	chr12:56616051:C:T	56616051	NA,T	NA,C	NA,1	NA,-inf	NA,inf	NA,0.901577	0.000417968	0.000818156
3	chr12:56577145:C:T	56577145	NA,T	NA,C	NA,1	NA,inf	NA,inf	NA,0.8935	0.000417814	0.000814603
3	chr12:56492077:C:T	56492077	T,T	C,C	1,1	-inf,-inf	inf,inf	1.26641,0.00498215	0.000416238	0.0008087
3	chr12:56875849:C:T	56875849	NA,T	NA,C	NA,1	NA,-inf	NA,inf	NA,0.907687	0.00041487	0.000811342
3	chr12:56674140:A:T	56674140	NA,T	NA,A	NA,1	NA,-inf	NA,inf	NA,0.902351	0.000414753	0.000813071
3	chr12:56674138:G:A	56674138	NA,A	NA,G	NA,1	NA,-inf	NA,inf	NA,0.902179	0.000414631	0.00081283
3	chr12:57041268:A:G	57041268	G,NA	A,NA	1,NA	inf,NA	inf,NA	1.39537,NA	0.000412984	0.000766893
3	chr12:56913402:G:A	56913402	A,A	G,G	1,1	inf,-inf	inf,inf	0.232729,1.78495	0.00041289	0.000813068
3	chr12:56822302:A:G	56822302	NA,G	NA,A	NA,1	NA,-inf	NA,inf	NA,0.904319	0.000412415	0.000808332
3	chr12:57048355:A:G	57048355	G,G	A,A	1,1	inf,inf	inf,inf	1.04871,0.967924	0.000412066	0.00071845
3	chr12:56904575:C:T	56904575	NA,T	NA,C	NA,1	NA,inf	NA,inf	NA,0.923428	0.000411908	0.000818418
3	chr12:56882307:G:A	56882307	NA,A	NA,G	NA,1	NA,inf	NA,inf	NA,0.922786	0.000411481	0.000817562
3	chr12:57049333:G:T	57049333	T,T	G,G	1,1	inf,inf	inf,inf	1.03439,0.985383	0.000410416	0.000715842
3	chr12:56492032:C:G	56492032	G,G	C,C	1,1	-inf,-inf	inf,inf	1.27275,0.023742	0.000410394	0.000796937
3	chr12:57214154:A:G	57214154	NA,G	NA,A	NA,1	NA,inf	NA,inf	NA,0.88587	0.00040988	0.000797389
3	chr12:56818706:G:A	56818706	A,A	G,G	1,1	-inf,-inf	inf,inf	11.8541,0.281375	0.000409536	0.000910159
3	chr12:57126984:G:T	57126984	T,NA	G,NA	1,NA	-inf,NA	inf,NA	1.41914,NA	0.000408611	0.000788261
3	chr12:57196001:A:C	57196001	NA,C	NA,A	NA,1	NA,inf	NA,inf	NA,0.825656	0.000408149	0.000799286
3	chr12:56668589:C:T	56668589	NA,T	NA,C	NA,1	NA,inf	NA,inf	NA,0.851054	0.000407714	0.000791399
3	chr12:56718933:G:A	56718933	NA,A	NA,G	NA,1	NA,-inf	NA,inf	NA,0.875429	0.000406813	0.000794113
3	chr12:57209494:C:A	57209494	NA,A	NA,C	NA,1	NA,-inf	NA,inf	NA,0.877012	0.00040605	0.000785792
3	chr12:56809905:A:G	56809905	NA,G	NA,A	NA,1	NA,inf	NA,inf	NA,1.14461	0.000404953	0.000864323
3	chr12:56996508:G:A	56996508	NA,A	NA,G	NA,1	NA,inf	NA,inf	NA,0.87329	0.000404486	0.00078407
3	chr12:57000339:C:A	57000339	A,A	C,C	1,1	inf,inf	inf,inf	1.01126,0.935504	0.000403962	0.000705819
3	chr12:57039936:A:G	57039936	G,G	A,A	1,1	inf,-inf	inf,inf	1.41885,1.05661	0.000403353	0.000753101
3	chr12:57048782:A:C	57048782	C,C	A,A	1,1	inf,inf	inf,inf	1.02508,0.985383	0.000402058	0.000701558
3	chr12:56590261:G:A	56590261	NA,A	NA,G	NA,1	NA,inf	NA,inf	NA,1.09734	0.000401977	0.000844767
3	chr12:57184089:C:T	57184089	T,NA	C,NA	1,NA	inf,NA	inf,NA	1.27022,NA	0.000399488	0.000780114
3	chr12:56451512:T:C	56451512	NA,C	NA,T	NA,1	NA,-inf	NA,inf	NA,0.884839	0.000399152	0.000774763
3	chr12:56594026:C:G	56594026	NA,G	NA,C	NA,1	NA,-inf	NA,inf	NA,0.873933	0.000399144	0.000781423
3	chr12:57055922:T:C	57055922	C,C	T,T	1,1	inf,inf	inf,inf	1.02685,0.975134	0.000398452	0.000695258
3	chr12:57065426:C:T	57065426	T,T	C,C	1,1	inf,inf	inf,inf	1.05921,0.931442	0.000397683	0.000693588
3	chr12:56862615:T:A	56862615	A,A	T,T	1,1	-inf,inf	inf,inf	0.470399,1.52058	0.000392765	0.000753009
3	chr12:57132516:G:A	57132516	A,NA	G,NA	1,NA	inf,NA	inf,NA	0.699075,NA	0.000391006	0.00072284
3	chr12:56811899:G:A	56811899	NA,A	NA,G	NA,1	NA,inf	NA,inf	NA,1.11829	0.000389893	0.00083074
3	chr12:56970050:C:G	56970050	NA,G	NA,C	NA,1	NA,-inf	NA,inf	NA,0.854659	0.000389248	0.000760974
3	chr12:56713384:C:G	56713384	NA,G	NA,C	NA,1	NA,-inf	NA,inf	NA,0.857119	0.000388415	0.000760375
3	chr12:56881215:C:T	56881215	NA,T	NA,C	NA,1	NA,-inf	NA,inf	NA,0.820311	0.000387711	0.000753685
3	chr12:56916095:G:A	56916095	NA,A	NA,G	NA,1	NA,-inf	NA,inf	NA,0.818699	0.00038718	0.000752302
3	chr12:57121830:TTTAA:T	57121830	NA,T	NA,TTTAA	NA,1	NA,inf	NA,inf	NA,0.823807	0.000387154	0.00075123
3	chr12:56577437:A:G	56577437	NA,G	NA,A	NA,1	NA,inf	NA,inf	NA,0.840745	0.000386694	0.000753778
3	chr12:56696161:C:G	56696161	NA,G	NA,C	NA,1	NA,inf	NA,inf	NA,0.825679	0.000386152	0.000748313
3	chr12:56539637:A:C	56539637	NA,C	NA,A	NA,1	NA,inf	NA,inf	NA,0.824117	0.00038536	0.000747898
3	chr12:56989713:C:T	56989713	NA,T	NA,C	NA,1	NA,-inf	NA,inf	NA,0.81522	0.000382887	0.000744294
3	chr12:57066236:G:C	57066236	C,C	G,G	1,1	inf,inf	inf,inf	1.45998,0.441089	0.000382744	0.000680001
3	chr12:56278735:A:G	56278735	NA,G	NA,A	NA,1	NA,-inf	NA,inf	NA,0.811924	0.00038078	0.000742354
3	chr12:56844935:C:A	56844935	NA,A	NA,C	NA,1	NA,-inf	NA,inf	NA,0.838746	0.000379856	0.000741858
3	chr12:56561846:C:T	56561846	NA,T	NA,C	NA,1	NA,inf	NA,inf	NA,0.834421	0.000379585	0.00073756
3	chr12:56868174:G:A	56868174	A,A	G,G	1,1	-inf,inf	inf,inf	0.428128,1.54531	0.000379581	0.000727801
3	chr12:56389624:TA:T	56389624	T,NA	TA,NA	1,NA	-inf,NA	inf,NA	0.652704,NA	0.000377465	0.000731348
3	chr12:56990966:T:G	56990966	NA,G	NA,T	NA,1	NA,-inf	NA,inf	NA,0.802654	0.000375052	0.00072908
3	chr12:57054265:CTA:C	57054265	C,NA	CTA,NA	1,NA	inf,NA	inf,NA	2.03931,NA	0.000374194	0.000731368
3	chr12:56283266:C:T	56283266	T,T	C,C	1,1	-inf,inf	inf,inf	1.16196,0.568934	0.000373538	0.000726291
3	chr12:56992050:G:A	56992050	NA,A	NA,G	NA,1	NA,-inf	NA,inf	NA,0.798997	0.00037282	0.000724739
3	chr12:56989198:C:T	56989198	NA,T	NA,C	NA,1	NA,-inf	NA,inf	NA,0.798321	0.000372415	0.000723948
3	chr12:56812697:G:A	56812697	NA,A	NA,G	NA,1	NA,inf	NA,inf	NA,1.08789	0.000371269	0.000793514
3	chr12:57038792:C:T	57038792	NA,T	NA,C	NA,1	NA,-inf	NA,inf	NA,0.793431	0.000370326	0.000722234
3	chr12:57202866:C:T	57202866	NA,T	NA,C	NA,1	NA,inf	NA,inf	NA,0.822373	0.000369984	0.000719976
3	chr12:56717001:G:A	56717001	NA,A	NA,G	NA,1	NA,-inf	NA,inf	NA,0.813752	0.000369965	0.00072301
3	chr12:56434213:G:A	56434213	NA,A	NA,G	NA,1	NA,inf	NA,inf	NA,0.772161	0.00036936	0.000716522
3	chr12:57027870:TAAAG:T	57027870	NA,T	NA,TAAAG	NA,1	NA,-inf	NA,inf	NA,0.791772	0.000369331	0.000720289
3	chr12:57252006:T:A	57252006	A,A	T,T	1,1	inf,inf	inf,inf	2.16834,0.688459	0.000368503	0.000709433
3	chr12:56498718:G:A	56498718	NA,A	NA,G	NA,1	NA,inf	NA,inf	NA,0.854608	0.000368263	0.000722423
3	chr12:57138168:C:T	57138168	NA,T	NA,C	NA,1	NA,-inf	NA,inf	NA,0.78738	0.000368096	0.000717638
3	chr12:56607934:G:A	56607934	NA,A	NA,G	NA,1	NA,-inf	NA,inf	NA,0.827751	0.000367096	0.00071944
3	chr12:56456229:A:G	56456229	NA,G	NA,A	NA,1	NA,-inf	NA,inf	NA,0.827768	0.000366683	0.000712713
3	chr12:57188174:C:A	57188174	NA,A	NA,C	NA,1	NA,inf	NA,inf	NA,0.819272	0.000365955	0.000709666
3	chr12:56989189:A:G	56989189	NA,G	NA,A	NA,1	NA,-inf	NA,inf	NA,0.787286	0.000365794	0.0007111
3	chr12:56587911:C:T	56587911	NA,T	NA,C	NA,1	NA,inf	NA,inf	NA,0.807745	0.000364745	0.000708323
3	chr12:56892581:C:G	56892581	G,G	C,C	1,1	-inf,inf	inf,inf	0.563289,1.38986	0.000360906	0.000691676
3	chr12:56734464:G:A	56734464	NA,A	NA,G	NA,1	NA,inf	NA,inf	NA,1.11722	0.000360696	0.00078453
3	chr12:56515335:T:C	56515335	C,NA	T,NA	1,NA	-inf,NA	inf,NA	1.60574,NA	0.000358551	0.000698342
3	chr12:57022718:G:A	57022718	NA,A	NA,G	NA,1	NA,-inf	NA,inf	NA,0.813458	0.000357617	0.000700339
3	chr12:57095926:T:C	57095926	C,C	T,T	1,1	-inf,-inf	inf,inf	0.108118,1.95866	0.000357596	0.000697188
3	chr12:56897910:A:C	56897910	C,C	A,A	1,1	-inf,inf	inf,inf	0.547235,1.42282	0.000356615	0.000683509
3	chr12:57035547:A:G	57035547	G,G	A,A	1,1	inf,inf	inf,inf	0.919671,1.04683	0.000355593	0.000622674
3	chr12:57241474:C:T	57241474	NA,T	NA,C	NA,1	NA,-inf	NA,inf	NA,0.819572	0.000353163	0.000686585
3	chr12:56333047:G:A	56333047	NA,A	NA,G	NA,1	NA,-inf	NA,inf	NA,0.757376	0.000351972	0.000686558
3	chr12:56899327:C:T	56899327	NA,T	NA,C	NA,1	NA,inf	NA,inf	NA,0.770093	0.000351079	0.000679319
3	chr12:56652972:C:CT	56652972	NA,CT	NA,C	NA,1	NA,-inf	NA,inf	NA,0.798905	0.000350479	0.000686739
3	chr12:57029413:T:C	57029413	C,C	T,T	1,1	inf,inf	inf,inf	0.926701,1.02744	0.000350163	0.000613134
3	chr12:56790128:G:A	56790128	NA,A	NA,G	NA,1	NA,inf	NA,inf	NA,0.763492	0.000349448	0.000676835
3	chr12:56421868:C:T	56421868	NA,T	NA,C	NA,1	NA,-inf	NA,inf	NA,0.737896	0.000349162	0.000681287
3	chr12:57053027:A:T	57053027	T,T	A,A	1,1	inf,inf	inf,inf	1.00396,0.930852	0.000348752	0.000609842
3	chr12:56587191:C:T	56587191	NA,T	NA,C	NA,1	NA,-inf	NA,inf	NA,0.765197	0.000348555	0.000679836
3	chr12:56846240:CA:C	56846240	C,C	CA,CA	1,1	-inf,-inf	inf,inf	0.748254,2.00364	0.000348025	0.000686492
3	chr12:56338841:A:C	56338841	NA,C	NA,A	NA,1	NA,-inf	NA,inf	NA,0.760382	0.000346526	0.0006745
3	chr12:56803690:G:A	56803690	NA,A	NA,G	NA,1	NA,inf	NA,inf	NA,1.03763	0.00034603	0.000736694
3	chr12:57181327:C:G	57181327	NA,G	NA,C	NA,1	NA,inf	NA,inf	NA,0.775039	0.000345714	0.000671409
3	chr12:56707124:C:A	56707124	NA,A	NA,C	NA,1	NA,inf	NA,inf	NA,0.749698	0.000345387	0.000670366
3	chr12:57186452:C:T	57186452	NA,T	NA,C	NA,1	NA,inf	NA,inf	NA,0.770103	0.000342969	0.000666083
3	chr12:56866019:A:G	56866019	NA,G	NA,A	NA,1	NA,inf	NA,inf	NA,0.75494	0.000342923	0.000664951
3	chr12:56799365:C:A	56799365	NA,A	NA,C	NA,1	NA,inf	NA,inf	NA,1.03061	0.000342847	0.000729415
3	chr12:57187943:C:T	57187943	NA,T	NA,C	NA,1	NA,inf	NA,inf	NA,0.776971	0.000342169	0.000663637
3	chr12:57012039:C:T	57012039	NA,T	NA,C	NA,1	NA,inf	NA,inf	NA,0.758012	0.000340677	0.000660012
3	chr12:56733319:A:G	56733319	NA,G	NA,A	NA,1	NA,inf	NA,inf	NA,0.769063	0.000340368	0.000654923
3	chr12:56998415:A:C	56998415	NA,C	NA,A	NA,1	NA,-inf	NA,inf	NA,0.751254	0.000339858	0.000662577
3	chr12:57033189:A:C	57033189	C,NA	A,NA	1,NA	inf,NA	inf,NA	1.14968,NA	0.000338711	0.000652988
3	chr12:56455623:A:G	56455623	NA,G	NA,A	NA,1	NA,-inf	NA,inf	NA,0.773817	0.000336788	0.000654607
3	chr12:56805017:C:T	56805017	NA,T	NA,C	NA,1	NA,inf	NA,inf	NA,0.747643	0.000335647	0.000646126
3	chr12:56692174:G:T	56692174	NA,T	NA,G	NA,1	NA,-inf	NA,inf	NA,0.752075	0.000334155	0.000652715
3	chr12:57163820:T:C	57163820	NA,C	NA,T	NA,1	NA,inf	NA,inf	NA,0.755423	0.000333187	0.00064538
3	chr12:57022523:A:G	57022523	NA,G	NA,A	NA,1	NA,-inf	NA,inf	NA,0.767592	0.000332822	0.00065157
3	chr12:56802174:G:C	56802174	NA,C	NA,G	NA,1	NA,inf	NA,inf	NA,0.741677	0.000332572	0.000640231
3	chr12:56824362:A:G	56824362	NA,G	NA,A	NA,1	NA,inf	NA,inf	NA,0.723509	0.000332254	0.000644259
3	chr12:56260406:G:A	56260406	NA,A	NA,G	NA,1	NA,inf	NA,inf	NA,0.736601	0.000332235	0.00064658
3	chr12:56703463:C:T	56703463	NA,T	NA,C	NA,1	NA,inf	NA,inf	NA,0.731968	0.000331179	0.000639501
3	chr12:56756051:G:A	56756051	NA,A	NA,G	NA,1	NA,inf	NA,inf	NA,0.725359	0.000329193	0.000638328
3	chr12:56413475:C:T	56413475	NA,T	NA,C	NA,1	NA,-inf	NA,inf	NA,0.668853	0.000329012	0.00062884
3	chr12:56889007:C:T	56889007	T,T	C,C	1,1	-inf,inf	inf,inf	0.585369,1.34454	0.000328611	0.000630075
3	chr12:56439924:T:C	56439924	C,NA	T,NA	1,NA	inf,NA	inf,NA	1.37113,NA	0.000328435	0.000634536
3	chr12:57087689:G:A	57087689	NA,A	NA,G	NA,1	NA,-inf	NA,inf	NA,0.61035	0.000328379	0.000623229
3	chr12:57034944:T:C	57034944	C,C	T,T	1,1	inf,inf	inf,inf	1.38452,0.45614	0.000327666	0.000583766
3	chr12:57182545:C:T	57182545	NA,T	NA,C	NA,1	NA,inf	NA,inf	NA,0.740216	0.000327135	0.000635361
3	chr12:56744543:T:A	56744543	NA,A	NA,T	NA,1	NA,inf	NA,inf	NA,0.721223	0.000327078	0.000634261
3	chr12:57131595:C:T	57131595	NA,T	NA,C	NA,1	NA,inf	NA,inf	NA,0.724131	0.000326202	0.000633823
3	chr12:56473178:C:T	56473178	T,T	C,C	1,1	inf,-inf	inf,inf	0.9254,0.215465	0.000325504	0.000627649
3	chr12:56747202:TGA:T	56747202	NA,T	NA,TGA	NA,1	NA,inf	NA,inf	NA,0.734774	0.000325487	0.000631761
3	chr12:57108477:T:C	57108477	NA,C	NA,T	NA,1	NA,inf	NA,inf	NA,0.720532	0.000323824	0.000629297
3	chr12:56264489:G:A	56264489	NA,A	NA,G	NA,1	NA,inf	NA,inf	NA,0.719542	0.000323126	0.000629043
3	chr12:56639896:T:A	56639896	A,A	T,T	1,1	-inf,-inf	inf,inf	12.2095,0.833277	0.000322206	0.00130042
3	chr12:57044740:A:G	57044740	NA,G	NA,A	NA,1	NA,-inf	NA,inf	NA,0.746462	0.000322134	0.000630563
3	chr12:56887050:CAT:C	56887050	C,C	CAT,CAT	1,1	-inf,inf	inf,inf	0.577053,1.34149	0.000321934	0.000617294
3	chr12:56902640:G:A	56902640	A,A	G,G	1,1	inf,-inf	inf,inf	0.532301,1.38251	0.000321505	0.000616364
3	chr12:56600755:C:T	56600755	NA,T	NA,C	NA,1	NA,-inf	NA,inf	NA,0.743075	0.000321285	0.000629397
3	chr12:56887618:G:A	56887618	A,A	G,G	1,1	-inf,inf	inf,inf	0.572498,1.3448	0.000321123	0.000615735
3	chr12:56459120:T:C	56459120	NA,C	NA,T	NA,1	NA,-inf	NA,inf	NA,0.742591	0.000320482	0.000623117
3	chr12:56650595:T:C	56650595	NA,C	NA,T	NA,1	NA,inf	NA,inf	NA,0.71741	0.000319845	0.000620261
3	chr12:56683123:G:A	56683123	NA,A	NA,G	NA,1	NA,-inf	NA,inf	NA,0.740303	0.000319699	0.000626296
3	chr12:57146781:T:G	57146781	NA,G	NA,T	NA,1	NA,inf	NA,inf	NA,0.712962	0.000319482	0.000621608
3	chr12:56654954:G:C	56654954	NA,C	NA,G	NA,1	NA,inf	NA,inf	NA,1.04687	0.000318919	0.00071637
3	chr12:56889425:A:G	56889425	G,G	A,A	1,1	-inf,inf	inf,inf	0.580619,1.33087	0.000316852	0.00060758
3	chr12:56588090:G:A	56588090	NA,A	NA,G	NA,1	NA,inf	NA,inf	NA,0.709318	0.000316378	0.00061958
3	chr12:56555002:C:A	56555002	A,A	C,C	1,1	-inf,-inf	inf,inf	0.377282,1.1186	0.000315765	0.000611842
3	chr12:57146848:A:G	57146848	NA,G	NA,A	NA,1	NA,inf	NA,inf	NA,0.729386	0.000315449	0.000617724
3	chr12:56796759:G:A	56796759	A,A	G,G	1,1	-inf,-inf	inf,inf	6.76543,0.809666	0.000313052	0.000606252
3	chr12:56815131:T:C	56815131	NA,C	NA,T	NA,1	NA,inf	NA,inf	NA,0.701361	0.000312638	0.000603922
3	chr12:56862158:CACACACACACACAT:C	56862158	NA,C	NA,CACACACACACACAT	NA,1	NA,inf	NA,inf	NA,0.733972	0.00031205	0.000615118
3	chr12:56775098:T:C	56775098	NA,C	NA,T	NA,1	NA,-inf	NA,inf	NA,0.727128	0.000312047	0.000611063
3	chr12:56893209:T:A	56893209	A,A	T,T	1,1	-inf,inf	inf,inf	0.562226,1.34094	0.00031199	0.000598268
3	chr12:56682582:C:T	56682582	NA,T	NA,C	NA,1	NA,-inf	NA,inf	NA,0.721119	0.000311029	0.000609128
3	chr12:57087194:G:T	57087194	T,T	G,G	1,1	inf,inf	inf,inf	0.553648,1.12317	0.000310712	0.000550649
3	chr12:56720061:G:C	56720061	NA,C	NA,G	NA,1	NA,-inf	NA,inf	NA,0.720767	0.00031003	0.000607051
3	chr12:57020445:A:T	57020445	NA,T	NA,A	NA,1	NA,-inf	NA,inf	NA,0.686819	0.000309565	0.000604315
3	chr12:56798008:C:T	56798008	T,T	C,C	1,1	-inf,-inf	inf,inf	6.67318,0.883262	0.000309518	0.000600504
3	chr12:56386089:G:A	56386089	NA,A	NA,G	NA,1	NA,-inf	NA,inf	NA,0.661728	0.000309228	0.000601745
3	chr12:56946584:TACTG:T	56946584	NA,T	NA,TACTG	NA,1	NA,-inf	NA,inf	NA,0.709378	0.000309072	0.00060407
3	chr12:56485565:C:G	56485565	NA,G	NA,C	NA,1	NA,-inf	NA,inf	NA,0.633647	0.000308801	0.000594453
3	chr12:57085986:G:C	57085986	NA,C	NA,G	NA,1	NA,-inf	NA,inf	NA,0.678148	0.00030812	0.000601309
3	chr12:57229736:G:A	57229736	NA,A	NA,G	NA,1	NA,-inf	NA,inf	NA,0.666026	0.000307979	0.000601428
3	chr12:56890939:A:G	56890939	G,G	A,A	1,1	-inf,inf	inf,inf	0.567549,1.30053	0.000307917	0.0005904
3	chr12:57227566:A:G	57227566	NA,G	NA,A	NA,1	NA,-inf	NA,inf	NA,0.664247	0.000307732	0.000600859
3	chr12:56703659:T:C	56703659	NA,C	NA,T	NA,1	NA,-inf	NA,inf	NA,0.647489	0.000307569	0.000596818
3	chr12:57103392:T:G	57103392	NA,G	NA,T	NA,1	NA,-inf	NA,inf	NA,0.672602	0.000305414	0.000595958
3	chr12:57074115:T:C	57074115	C,C	T,T	1,1	inf,inf	inf,inf	1.07515,0.737427	0.00030444	0.000533003
3	chr12:56583200:C:T	56583200	NA,T	NA,C	NA,1	NA,inf	NA,inf	NA,0.697158	0.000304301	0.000591512
3	chr12:56885817:T:C	56885817	C,C	T,T	1,1	-inf,inf	inf,inf	0.555854,1.33394	0.000304152	0.000583272
3	chr12:57032063:C:T	57032063	NA,T	NA,C	NA,1	NA,-inf	NA,inf	NA,0.548074	0.000303549	0.0005742
3	chr12:56412057:C:G	56412057	NA,G	NA,C	NA,1	NA,inf	NA,inf	NA,0.664912	0.000302804	0.00058719
3	chr12:56426164:C:T	56426164	NA,T	NA,C	NA,1	NA,-inf	NA,inf	NA,0.676646	0.000301836	0.00058376
3	chr12:56376703:T:G	56376703	NA,G	NA,T	NA,1	NA,inf	NA,inf	NA,0.683086	0.000300876	0.000586102
3	chr12:56907614:C:T	56907614	T,T	C,C	1,1	inf,-inf	inf,inf	0.525541,1.35346	0.000300749	0.00057674
3	chr12:56440539:C:A	56440539	NA,A	NA,C	NA,1	NA,inf	NA,inf	NA,0.666725	0.000300243	0.00058281
3	chr12:56652973:C:CACTGCAACCTCTGCCTCCCAGGTTCAAGTGAAAT	56652973	NA,CACTGCAACCTCTGCCTCCCAGGTTCAAGTGAAAT	NA,C	NA,1	NA,-inf	NA,inf	NA,0.697547	0.000299402	0.000586292
3	chr12:56428857:G:C	56428857	NA,C	NA,G	NA,1	NA,-inf	NA,inf	NA,0.670173	0.000298684	0.000577708
3	chr12:57046293:C:T	57046293	T,T	C,C	1,1	inf,-inf	inf,inf	1.43359,0.891373	0.000297382	0.000554546
3	chr12:56450516:GAA:G	56450516	G,NA	GAA,NA	1,NA	-inf,NA	inf,NA	0.511604,NA	0.000297283	0.000576717
3	chr12:56573897:A:G	56573897	NA,G	NA,A	NA,1	NA,inf	NA,inf	NA,0.678884	0.000297001	0.00057924
3	chr12:56728133:C:A	56728133	NA,A	NA,C	NA,1	NA,inf	NA,inf	NA,0.963769	0.00029575	0.000633568
3	chr12:56264384:C:G	56264384	G,NA	C,NA	1,NA	-inf,NA	inf,NA	1.00629,NA	0.000295365	0.000575057
3	chr12:57115319:C:T	57115319	T,T	C,C	1,1	-inf,inf	inf,inf	0.587041,0.50789	0.000294416	0.000546284
3	chr12:57112918:G:A	57112918	NA,A	NA,G	NA,1	NA,inf	NA,inf	NA,0.655767	0.000292914	0.000569174
3	chr12:56799255:A:G	56799255	G,G	A,A	1,1	-inf,-inf	inf,inf	6.72357,0.820379	0.000292012	0.000566034
3	chr12:56784175:C:T	56784175	NA,T	NA,C	NA,1	NA,-inf	NA,inf	NA,0.694562	0.000291646	0.00056896
3	chr12:56703651:G:T	56703651	NA,T	NA,G	NA,1	NA,-inf	NA,inf	NA,0.615458	0.000291388	0.000565537
3	chr12:56303765:C:T	56303765	NA,T	NA,C	NA,1	NA,inf	NA,inf	NA,0.654797	0.000290968	0.000566297
3	chr12:57214650:G:A	57214650	A,A	G,G	1,1	inf,inf	inf,inf	1.67285,0.0763196	0.000290609	0.000562064
3	chr12:56864920:T:C	56864920	NA,C	NA,T	NA,1	NA,inf	NA,inf	NA,0.632185	0.000289934	0.000563657
3	chr12:57184796:C:T	57184796	NA,T	NA,C	NA,1	NA,inf	NA,inf	NA,0.66523	0.000289682	0.000561367
3	chr12:57232167:G:A	57232167	NA,A	NA,G	NA,1	NA,-inf	NA,inf	NA,0.623176	0.000289621	0.000566543
3	chr12:56810766:C:T	56810766	T,NA	C,NA	1,NA	-inf,NA	inf,NA	0.416447,NA	0.000289076	0.000559979
3	chr12:56745504:C:A	56745504	NA,A	NA,C	NA,1	NA,-inf	NA,inf	NA,0.674375	0.000288733	0.000565241
3	chr12:56734622:T:C	56734622	NA,C	NA,T	NA,1	NA,-inf	NA,inf	NA,0.674124	0.000288598	0.000564974
3	chr12:56791195:G:A	56791195	NA,A	NA,G	NA,1	NA,inf	NA,inf	NA,0.902656	0.000288588	0.000607927
3	chr12:57213700:A:G	57213700	NA,G	NA,A	NA,1	NA,inf	NA,inf	NA,0.663217	0.000288255	0.000560871
3	chr12:56777435:G:A	56777435	NA,A	NA,G	NA,1	NA,inf	NA,inf	NA,0.646934	0.000287377	0.000555386
3	chr12:56837713:C:T	56837713	T,T	C,C	1,1	-inf,-inf	inf,inf	6.52699,0.0981357	0.000286753	0.000548278
3	chr12:56562897:C:T	56562897	NA,T	NA,C	NA,1	NA,inf	NA,inf	NA,0.638556	0.0002865	0.000556584
3	chr12:56796506:A:G	56796506	G,G	A,A	1,1	-inf,-inf	inf,inf	6.68687,0.826961	0.000286192	0.00055487
3	chr12:57190554:C:A	57190554	NA,A	NA,C	NA,1	NA,inf	NA,inf	NA,0.65517	0.000285797	0.000555312
3	chr12:56787071:C:T	56787071	T,T	C,C	1,1	-inf,-inf	inf,inf	6.82474,0.75104	0.000285384	0.000552518
3	chr12:56799227:G:A	56799227	A,A	G,G	1,1	-inf,-inf	inf,inf	6.72885,0.803139	0.000285244	0.000552796
3	chr12:56467250:T:C	56467250	C,C	T,T	1,1	inf,-inf	inf,inf	0.896915,0.143757	0.000285135	0.00054958
3	chr12:57185874:C:T	57185874	NA,T	NA,C	NA,1	NA,inf	NA,inf	NA,0.629886	0.000284519	0.000552809
3	chr12:57140985:C:T	57140985	NA,T	NA,C	NA,1	NA,inf	NA,inf	NA,0.645257	0.000284199	0.000550083
3	chr12:57217502:A:G	57217502	G,G	A,A	1,1	inf,inf	inf,inf	1.1694,0.760175	0.000284163	0.000549415
3	chr12:57118687:C:G	57118687	G,G	C,C	1,1	-inf,inf	inf,inf	0.372508,0.910353	0.000281979	0.000524928
3	chr12:57224836:G:A	57224836	A,A	G,G	1,1	inf,inf	inf,inf	1.26416,0.854632	0.000281646	0.000540999
3	chr12:56790641:C:T	56790641	T,T	C,C	1,1	-inf,-inf	inf,inf	6.73642,0.792619	0.000281609	0.000545675
3	chr12:56960061:C:G	56960061	G,NA	C,NA	1,NA	inf,NA	inf,NA	1.83084,NA	0.000281187	0.000549246
3	chr12:56608115:G:GT	56608115	NA,GT	NA,G	NA,1	NA,-inf	NA,inf	NA,0.629079	0.000281081	0.000548377
3	chr12:56683329:C:T	56683329	NA,T	NA,C	NA,1	NA,inf	NA,inf	NA,0.624122	0.000281028	0.000544869
3	chr12:56320060:G:A	56320060	A,NA	G,NA	1,NA	-inf,NA	inf,NA	1.47119,NA	0.000280258	0.000544388
3	chr12:56468523:T:C	56468523	NA,C	NA,T	NA,1	NA,inf	NA,inf	NA,0.616218	0.000280154	0.000543683
3	chr12:56795981:T:C	56795981	C,C	T,T	1,1	-inf,-inf	inf,inf	6.6612,0.825766	0.000279716	0.000542358
3	chr12:56384970:G:A	56384970	A,NA	G,NA	1,NA	inf,NA	inf,NA	1.36684,NA	0.00027889	0.000543899
3	chr12:57173146:G:A	57173146	NA,A	NA,G	NA,1	NA,inf	NA,inf	NA,0.63783	0.000277516	0.000537958
3	chr12:56560326:G:A	56560326	NA,A	NA,G	NA,1	NA,inf	NA,inf	NA,0.617163	0.000277161	0.000538557
3	chr12:56800015:G:A	56800015	A,A	G,G	1,1	-inf,-inf	inf,inf	6.62797,0.837267	0.000277077	0.000537373
3	chr12:56890843:TTGAAAC:T	56890843	T,T	TTGAAAC,TTGAAAC	1,1	-inf,inf	inf,inf	0.565323,1.24612	0.000277038	0.000531368
3	chr12:56937020:T:C	56937020	NA,C	NA,T	NA,1	NA,-inf	NA,inf	NA,0.613151	0.000276497	0.000538221
3	chr12:56799229:A:T	56799229	T,T	A,A	1,1	-inf,-inf	inf,inf	6.69564,0.800472	0.000276474	0.000535851
3	chr12:57017632:ATGGTGGCTCACGCC:A	57017632	A,A	ATGGTGGCTCACGCC,ATGGTGGCTCACGCC	1,1	inf,inf	inf,inf	0.9379,0.855698	0.000276287	0.000484635
3	chr12:56798777:C:T	56798777	T,T	C,C	1,1	-inf,-inf	inf,inf	6.67765,0.80912	0.00027616	0.000535331
3	chr12:56800286:G:A	56800286	A,A	G,G	1,1	-inf,-inf	inf,inf	6.65029,0.822428	0.000275836	0.000534841
3	chr12:56880864:A:G	56880864	G,G	A,A	1,1	-inf,inf	inf,inf	0.527093,1.2817	0.000275274	0.000527978
3	chr12:56537208:G:A	56537208	A,A	G,G	1,1	-inf,-inf	inf,inf	0.54269,0.826178	0.000275154	0.000531121
3	chr12:56401944:T:C	56401944	NA,C	NA,T	NA,1	NA,-inf	NA,inf	NA,0.5841	0.000273891	0.000532955
3	chr12:57213906:A:G	57213906	NA,G	NA,A	NA,1	NA,-inf	NA,inf	NA,0.617379	0.000273481	0.000532921
3	chr12:56945841:G:A	56945841	NA,A	NA,G	NA,1	NA,-inf	NA,inf	NA,0.606211	0.000273393	0.000532176
3	chr12:57222278:G:A	57222278	A,A	G,G	1,1	inf,inf	inf,inf	1.31151,0.804427	0.000272621	0.000523654
3	chr12:56530129:A:C	56530129	NA,C	NA,A	NA,1	NA,-inf	NA,inf	NA,0.606343	0.000272414	0.00053066
3	chr12:57020556:A:T	57020556	T,T	A,A	1,1	inf,inf	inf,inf	0.873957,0.939262	0.000270982	0.000476473
3	chr12:57054235:G:GT	57054235	NA,GT	NA,G	NA,1	NA,-inf	NA,inf	NA,0.606203	0.000270717	0.000527507
3	chr12:56420537:G:A	56420537	A,NA	G,NA	1,NA	-inf,NA	inf,NA	0.821158,NA	0.000270643	0.000525639
3	chr12:56790632:G:A	56790632	A,A	G,G	1,1	-inf,-inf	inf,inf	6.69187,0.789996	0.000270289	0.000523812
3	chr12:56922686:G:C	56922686	NA,C	NA,G	NA,1	NA,inf	NA,inf	NA,0.582898	0.000269721	0.000521528
3	chr12:56545075:C:T	56545075	NA,T	NA,C	NA,1	NA,-inf	NA,inf	NA,0.597539	0.000267971	0.000522264
3	chr12:56906619:G:T	56906619	NA,T	NA,G	NA,1	NA,inf	NA,inf	NA,0.600873	0.00026792	0.000517737
3	chr12:56488385:T:G	56488385	NA,G	NA,T	NA,1	NA,-inf	NA,inf	NA,0.57523	0.000267779	0.000521134
3	chr12:56826400:G:A	56826400	A,NA	G,NA	1,NA	-inf,NA	inf,NA	0.634925,NA	0.000266393	0.000523862
3	chr12:57105435:T:C	57105435	NA,C	NA,T	NA,1	NA,inf	NA,inf	NA,0.581247	0.000266159	0.000516568
3	chr12:56703641:C:A	56703641	NA,A	NA,C	NA,1	NA,-inf	NA,inf	NA,0.556504	0.000265967	0.000516408
3	chr12:56298926:C:T	56298926	T,T	C,C	1,1	inf,inf	inf,inf	2.02949,0.00705806	0.000265671	0.000521904
3	chr12:56460264:A:G	56460264	NA,G	NA,A	NA,1	NA,inf	NA,inf	NA,0.619321	0.000265472	0.000518009
3	chr12:56996254:T:C	56996254	C,C	T,T	1,1	inf,inf	inf,inf	1.19201,0.27265	0.000265452	0.000466918
3	chr12:57087414:G:C	57087414	NA,C	NA,G	NA,1	NA,-inf	NA,inf	NA,0.580707	0.000263774	0.000514706
3	chr12:56422434:G:A	56422434	NA,A	NA,G	NA,1	NA,-inf	NA,inf	NA,0.511915	0.000261953	0.000500523
3	chr12:56989811:A:G	56989811	NA,G	NA,A	NA,1	NA,-inf	NA,inf	NA,0.578907	0.000261865	0.000509378
3	chr12:57218758:A:G	57218758	NA,G	NA,A	NA,1	NA,-inf	NA,inf	NA,0.549049	0.000261848	0.000510611
3	chr12:56795037:C:T	56795037	T,T	C,C	1,1	-inf,-inf	inf,inf	6.73636,0.743476	0.000261774	0.000506963
3	chr12:57074908:T:C	57074908	C,NA	T,NA	1,NA	-inf,NA	inf,NA	1.39781,NA	0.000261696	0.00049322
3	chr12:56261623:T:C	56261623	NA,C	NA,T	NA,1	NA,inf	NA,inf	NA,0.580165	0.00026148	0.000508927
3	chr12:56942861:A:C	56942861	NA,C	NA,A	NA,1	NA,inf	NA,inf	NA,0.589347	0.000261372	0.000504535
3	chr12:56563871:G:T	56563871	NA,T	NA,G	NA,1	NA,inf	NA,inf	NA,0.611934	0.000261212	0.000512858
3	chr12:56961691:C:A	56961691	NA,A	NA,C	NA,1	NA,-inf	NA,inf	NA,0.574611	0.000260868	0.000507758
3	chr12:57034427:C:G	57034427	NA,G	NA,C	NA,1	NA,inf	NA,inf	NA,0.58381	0.000260545	0.000503555
3	chr12:56914895:G:C	56914895	NA,C	NA,G	NA,1	NA,-inf	NA,inf	NA,0.526057	0.000260456	0.000503336
3	chr12:56414052:G:A	56414052	NA,A	NA,G	NA,1	NA,inf	NA,inf	NA,0.594364	0.000260435	0.000507065
3	chr12:57175009:G:A	57175009	NA,A	NA,G	NA,1	NA,inf	NA,inf	NA,0.593724	0.000260348	0.000504736
3	chr12:56540705:A:G	56540705	NA,G	NA,A	NA,1	NA,-inf	NA,inf	NA,0.576188	0.000259633	0.00050599
3	chr12:56569578:G:A	56569578	NA,A	NA,G	NA,1	NA,inf	NA,inf	NA,0.553021	0.000259568	0.000502625
3	chr12:56790245:C:A	56790245	A,A	C,C	1,1	-inf,-inf	inf,inf	6.64623,0.787715	0.000259488	0.000502959
3	chr12:57150157:G:A	57150157	NA,A	NA,G	NA,1	NA,inf	NA,inf	NA,0.595252	0.00025888	0.00050216
3	chr12:56625399:G:A	56625399	NA,A	NA,G	NA,1	NA,-inf	NA,inf	NA,0.563383	0.00025873	0.000505073
3	chr12:56412690:GC:G	56412690	NA,G	NA,GC	NA,1	NA,inf	NA,inf	NA,0.591812	0.000258559	0.000503661
3	chr12:57122248:A:G	57122248	NA,G	NA,A	NA,1	NA,inf	NA,inf	NA,0.572712	0.000258446	0.000501061
3	chr12:56724579:C:T	56724579	NA,T	NA,C	NA,1	NA,inf	NA,inf	NA,0.843016	0.000258385	0.000546147
3	chr12:57037618:C:T	57037618	T,NA	C,NA	1,NA	inf,NA	inf,NA	1.37839,NA	0.000258274	0.000484842
3	chr12:57215662:A:G	57215662	NA,G	NA,A	NA,1	NA,inf	NA,inf	NA,0.585346	0.000257378	0.000500934
3	chr12:57119076:C:G	57119076	NA,G	NA,C	NA,1	NA,inf	NA,inf	NA,0.578632	0.000257285	0.000502843
3	chr12:56392914:G:A	56392914	NA,A	NA,G	NA,1	NA,-inf	NA,inf	NA,0.611195	0.000256855	0.000509507
3	chr12:56632920:C:T	56632920	NA,T	NA,C	NA,1	NA,inf	NA,inf	NA,0.586158	0.000256753	0.000495881
3	chr12:56515156:G:A	56515156	NA,A	NA,G	NA,1	NA,-inf	NA,inf	NA,0.546604	0.000256654	0.000501351
3	chr12:56742598:C:A	56742598	NA,A	NA,C	NA,1	NA,inf	NA,inf	NA,0.564084	0.000256489	0.000495903
3	chr12:56402826:G:A	56402826	NA,A	NA,G	NA,1	NA,inf	NA,inf	NA,0.560615	0.000256463	0.000497789
3	chr12:56679033:G:C	56679033	NA,C	NA,G	NA,1	NA,-inf	NA,inf	NA,0.556716	0.000255993	0.000499619
3	chr12:56533667:T:C	56533667	NA,C	NA,T	NA,1	NA,-inf	NA,inf	NA,0.562496	0.00025526	0.00049722
3	chr12:56421933:T:C	56421933	NA,C	NA,T	NA,1	NA,-inf	NA,inf	NA,0.493641	0.000254135	0.000486645
3	chr12:56844374:A:G	56844374	G,G	A,A	1,1	inf,inf	inf,inf	4.26796,1.59517	0.000253366	0.00052634
3	chr12:57088942:C:T	57088942	T,T	C,C	1,1	inf,inf	inf,inf	0.512214,1.05392	0.000252781	0.000449653
3	chr12:57064176:T:C	57064176	C,C	T,T	1,1	inf,-inf	inf,inf	1.50001,0.719329	0.00025269	0.000470206
3	chr12:56923519:T:A	56923519	NA,A	NA,T	NA,1	NA,-inf	NA,inf	NA,0.559882	0.000252674	0.000492364
3	chr12:57083273:T:C	57083273	C,C	T,T	1,1	inf,inf	inf,inf	0.543248,1.00362	0.000252575	0.000448543
3	chr12:56747295:G:A	56747295	NA,A	NA,G	NA,1	NA,inf	NA,inf	NA,0.824935	0.000252558	0.000533
3	chr12:56744019:C:T	56744019	NA,T	NA,C	NA,1	NA,inf	NA,inf	NA,0.822854	0.000251913	0.000531539
3	chr12:56745951:A:C	56745951	NA,C	NA,A	NA,1	NA,inf	NA,inf	NA,0.822649	0.000251855	0.000531408
3	chr12:56466236:G:A	56466236	A,A	G,G	1,1	inf,-inf	inf,inf	0.854781,0.188426	0.000250997	0.00048425
3	chr12:56906205:C:T	56906205	NA,T	NA,C	NA,1	NA,-inf	NA,inf	NA,0.546504	0.00025071	0.000488516
3	chr12:56908624:G:A	56908624	NA,A	NA,G	NA,1	NA,-inf	NA,inf	NA,0.556685	0.000250563	0.000490054
3	chr12:56556601:C:A	56556601	NA,A	NA,C	NA,1	NA,inf	NA,inf	NA,0.545836	0.000250112	0.000485777
3	chr12:56281565:C:T	56281565	NA,T	NA,C	NA,1	NA,inf	NA,inf	NA,0.548272	0.000249929	0.000486253
3	chr12:56457961:C:T	56457961	NA,T	NA,C	NA,1	NA,inf	NA,inf	NA,0.583356	0.000249804	0.000488261
3	chr12:56269233:C:T	56269233	NA,T	NA,C	NA,1	NA,inf	NA,inf	NA,0.547751	0.000249739	0.000485884
3	chr12:57075028:G:A	57075028	A,A	G,G	1,1	inf,-inf	inf,inf	1.5046,0.707112	0.000249319	0.000463828
3	chr12:56538519:A:G	56538519	NA,G	NA,A	NA,1	NA,inf	NA,inf	NA,0.526607	0.000249248	0.000482516
3	chr12:57087395:G:A	57087395	NA,A	NA,G	NA,1	NA,-inf	NA,inf	NA,0.558998	0.000249043	0.000485848
3	chr12:56817467:G:A	56817467	NA,A	NA,G	NA,1	NA,inf	NA,inf	NA,0.548984	0.000248575	0.000479306
3	chr12:57192371:C:A	57192371	A,A	C,C	1,1	inf,-inf	inf,inf	0.714966,1.18863	0.000248013	0.000486699
3	chr12:56400277:G:A	56400277	A,NA	G,NA	1,NA	inf,NA	inf,NA	1.28206,NA	0.000247822	0.000483347
3	chr12:56909334:A:G	56909334	NA,G	NA,A	NA,1	NA,inf	NA,inf	NA,0.648653	0.000247548	0.000502443
3	chr12:56784545:T:C	56784545	C,C	T,T	1,1	-inf,-inf	inf,inf	6.71257,0.717968	0.000246928	0.00047871
3	chr12:56561134:A:G	56561134	NA,G	NA,A	NA,1	NA,inf	NA,inf	NA,0.570085	0.000246054	0.000482845
3	chr12:56584854:G:A	56584854	NA,A	NA,G	NA,1	NA,inf	NA,inf	NA,0.552331	0.000245549	0.000477413
3	chr12:56438974:G:A	56438974	NA,A	NA,G	NA,1	NA,-inf	NA,inf	NA,0.482147	0.000245382	0.000469926
3	chr12:56533039:A:G	56533039	NA,G	NA,A	NA,1	NA,inf	NA,inf	NA,0.52976	0.000244108	0.000474312
3	chr12:56873432:C:T	56873432	T,T	C,C	1,1	-inf,inf	inf,inf	0.363594,1.35474	0.000243973	0.000467861
3	chr12:56450873:T:C	56450873	NA,C	NA,T	NA,1	NA,inf	NA,inf	NA,0.521576	0.000243792	0.000473722
3	chr12:56451941:C:G	56451941	NA,G	NA,C	NA,1	NA,inf	NA,inf	NA,0.521362	0.000243715	0.000473573
3	chr12:56431004:T:C	56431004	NA,C	NA,T	NA,1	NA,-inf	NA,inf	NA,0.466103	0.000243595	0.000466806
3	chr12:56778557:A:G	56778557	G,G	A,A	1,1	-inf,-inf	inf,inf	6.82359,0.655302	0.000243573	0.000471605
3	chr12:56408860:TC:T	56408860	NA,T	NA,TC	NA,1	NA,inf	NA,inf	NA,0.533386	0.000243193	0.000472643
3	chr12:56807331:A:C	56807331	C,NA	A,NA	1,NA	inf,NA	inf,NA	2.18918,NA	0.000242802	0.000466565
3	chr12:57165351:T:G	57165351	NA,G	NA,T	NA,1	NA,inf	NA,inf	NA,0.544112	0.000242767	0.00047066
3	chr12:57122641:T:C	57122641	NA,C	NA,T	NA,1	NA,inf	NA,inf	NA,0.610696	0.000242481	0.000478536
3	chr12:56428906:C:T	56428906	NA,T	NA,C	NA,1	NA,-inf	NA,inf	NA,0.462377	0.000242243	0.000464249
3	chr12:56997074:AAC:A	56997074	A,A	AAC,AAC	1,1	inf,inf	inf,inf	1.1965,0.0595138	0.000242196	0.000428631
3	chr12:56559242:C:T	56559242	NA,T	NA,C	NA,1	NA,-inf	NA,inf	NA,0.526787	0.000241828	0.000471362
3	chr12:56570563:C:T	56570563	T,NA	C,NA	1,NA	inf,NA	inf,NA	1.48179,NA	0.00024174	0.000471161
3	chr12:57257471:A:G	57257471	NA,G	NA,A	NA,1	NA,-inf	NA,inf	NA,0.54789	0.000241485	0.000470046
3	chr12:56987363:G:C	56987363	NA,C	NA,G	NA,1	NA,inf	NA,inf	NA,0.530532	0.000241359	0.000467126
3	chr12:56344728:C:T	56344728	NA,T	NA,C	NA,1	NA,inf	NA,inf	NA,0.525247	0.00024133	0.000469563
3	chr12:56793851:A:T	56793851	T,T	A,A	1,1	-inf,-inf	inf,inf	6.60061,0.765756	0.000241305	0.000467679
3	chr12:56929878:T:TA	56929878	NA,TA	NA,T	NA,1	NA,inf	NA,inf	NA,0.53389	0.000241005	0.000467107
3	chr12:56814461:G:A	56814461	A,A	G,G	1,1	-inf,-inf	inf,inf	6.65417,0.729031	0.000240888	0.00046645
3	chr12:57157232:G:C	57157232	NA,C	NA,G	NA,1	NA,inf	NA,inf	NA,0.538415	0.000240746	0.000466789
3	chr12:56587586:C:G	56587586	NA,G	NA,C	NA,1	NA,inf	NA,inf	NA,0.513872	0.000240684	0.000467246
3	chr12:56584996:T:C	56584996	NA,C	NA,T	NA,1	NA,inf	NA,inf	NA,0.523009	0.000240633	0.000470564
3	chr12:57067785:C:T	57067785	NA,T	NA,C	NA,1	NA,-inf	NA,inf	NA,0.511374	0.000240607	0.00046857
3	chr12:56842674:C:T	56842674	NA,T	NA,C	NA,1	NA,-inf	NA,inf	NA,0.529755	0.000240587	0.000469714
3	chr12:56746481:A:C	56746481	NA,C	NA,A	NA,1	NA,inf	NA,inf	NA,0.78447	0.000240572	0.000505778
3	chr12:56565121:A:G	56565121	NA,G	NA,A	NA,1	NA,-inf	NA,inf	NA,0.522275	0.000240408	0.000468562
3	chr12:56815681:C:T	56815681	T,T	C,C	1,1	-inf,-inf	inf,inf	6.66167,0.722621	0.000239768	0.000464245
3	chr12:56967184:A:G	56967184	G,NA	A,NA	1,NA	inf,NA	inf,NA	0.941039,NA	0.0002393	0.000461901
3	chr12:56841143:C:G	56841143	G,NA	C,NA	1,NA	-inf,NA	inf,NA	0.584289,NA	0.000239071	0.000470149
3	chr12:56795699:T:C	56795699	C,C	T,T	1,1	-inf,-inf	inf,inf	6.64834,0.729197	0.000238514	0.000461957
3	chr12:56394266:C:T	56394266	NA,T	NA,C	NA,1	NA,inf	NA,inf	NA,0.515297	0.000238228	0.00046335
3	chr12:56655479:C:T	56655479	NA,T	NA,C	NA,1	NA,inf	NA,inf	NA,0.511687	0.000237992	0.000460375
3	chr12:56845572:TC:T	56845572	NA,T	NA,TC	NA,1	NA,-inf	NA,inf	NA,0.519688	0.000237363	0.00046339
3	chr12:57099126:AGGAAGGGAGGT:A	57099126	NA,A	NA,AGGAAGGGAGGT	NA,1	NA,inf	NA,inf	NA,0.511582	0.00023731	0.000461107
3	chr12:57192718:G:A	57192718	A,NA	G,NA	1,NA	-inf,NA	inf,NA	0.712582,NA	0.000237206	0.000461087
3	chr12:56842027:CTT:C	56842027	NA,C	NA,CTT	NA,1	NA,-inf	NA,inf	NA,0.516708	0.000236367	0.00046144
3	chr12:56357183:C:T	56357183	NA,T	NA,C	NA,1	NA,-inf	NA,inf	NA,0.500703	0.000236236	0.000459898
3	chr12:56520230:C:T	56520230	NA,T	NA,C	NA,1	NA,-inf	NA,inf	NA,0.508325	0.000235916	0.000460841
3	chr12:56500582:C:T	56500582	NA,T	NA,C	NA,1	NA,-inf	NA,inf	NA,0.506419	0.000235761	0.0004593
3	chr12:56621232:T:C	56621232	NA,C	NA,T	NA,1	NA,inf	NA,inf	NA,0.504667	0.000235559	0.000455669
3	chr12:56945804:T:C	56945804	NA,C	NA,T	NA,1	NA,-inf	NA,inf	NA,0.499943	0.000235359	0.0004592
3	chr12:57255641:T:C	57255641	NA,C	NA,T	NA,1	NA,-inf	NA,inf	NA,0.528691	0.000235116	0.000457648
3	chr12:56528455:TC:T	56528455	NA,T	NA,TC	NA,1	NA,-inf	NA,inf	NA,0.447281	0.000234239	0.0004483
3	chr12:56297816:T:C	56297816	C,C	T,T	1,1	inf,-inf	inf,inf	2.0206,0.0448251	0.000234237	0.000460063
3	chr12:56979990:C:A	56979990	NA,A	NA,C	NA,1	NA,inf	NA,inf	NA,0.512779	0.000234178	0.000453702
3	chr12:57084925:A:G	57084925	G,G	A,A	1,1	inf,inf	inf,inf	0.968531,0.598326	0.000234048	0.000416778
3	chr12:56470155:G:A	56470155	NA,A	NA,G	NA,1	NA,-inf	NA,inf	NA,0.443736	0.000233829	0.000447512
3	chr12:56429234:T:C	56429234	NA,C	NA,T	NA,1	NA,inf	NA,inf	NA,0.500429	0.000233634	0.000454355
3	chr12:57037528:T:G	57037528	NA,G	NA,T	NA,1	NA,inf	NA,inf	NA,0.505977	0.000233452	0.000453873
3	chr12:57242307:G:A	57242307	NA,A	NA,G	NA,1	NA,inf	NA,inf	NA,0.505116	0.000233354	0.000452146
3	chr12:56790221:C:T	56790221	T,T	C,C	1,1	-inf,-inf	inf,inf	6.65029,0.709713	0.000232663	0.000450471
3	chr12:56584610:G:C	56584610	C,C	G,G	1,1	inf,-inf	inf,inf	1.22651,1.16838	0.000232579	0.00046843
3	chr12:57167160:T:C	57167160	NA,C	NA,T	NA,1	NA,inf	NA,inf	NA,0.513215	0.000232476	0.000450788
3	chr12:57062511:T:C	57062511	C,NA	T,NA	1,NA	inf,NA	inf,NA	1.35063,NA	0.000232235	0.000436753
3	chr12:56778101:T:C	56778101	NA,C	NA,T	NA,1	NA,-inf	NA,inf	NA,0.51363	0.000231569	0.000452541
3	chr12:56456441:A:G	56456441	NA,G	NA,A	NA,1	NA,-inf	NA,inf	NA,0.472143	0.00023146	0.00045171
3	chr12:57147010:A:G	57147010	NA,G	NA,A	NA,1	NA,-inf	NA,inf	NA,0.486406	0.000231409	0.000450998
3	chr12:56331135:G:A	56331135	A,A	G,G	1,1	inf,-inf	inf,inf	1.95145,0.128034	0.000231334	0.000454412
3	chr12:57198709:C:T	57198709	NA,T	NA,C	NA,1	NA,inf	NA,inf	NA,0.50825	0.000231243	0.000448464
3	chr12:57158696:C:T	57158696	NA,T	NA,C	NA,1	NA,inf	NA,inf	NA,0.50463	0.000231133	0.000449233
3	chr12:56789697:C:A	56789697	NA,A	NA,C	NA,1	NA,inf	NA,inf	NA,0.723782	0.000231109	0.000479621
3	chr12:57165515:G:A	57165515	NA,A	NA,G	NA,1	NA,inf	NA,inf	NA,0.502131	0.000230939	0.000450377
3	chr12:56802199:C:G	56802199	G,G	C,C	1,1	-inf,-inf	inf,inf	6.58016,0.746764	0.000230732	0.000447186
3	chr12:57102172:C:T	57102172	NA,T	NA,C	NA,1	NA,-inf	NA,inf	NA,0.385949	0.000230331	0.000438887
3	chr12:56547765:C:T	56547765	T,T	C,C	1,1	-inf,-inf	inf,inf	0.553922,0.601706	0.000230318	0.000446354
3	chr12:56682211:C:T	56682211	T,NA	C,NA	1,NA	inf,NA	inf,NA	2.46228,NA	0.000228782	0.00044365
3	chr12:56389789:G:T	56389789	NA,T	NA,G	NA,1	NA,inf	NA,inf	NA,0.483416	0.000227844	0.00044316
3	chr12:56309298:C:T	56309298	NA,T	NA,C	NA,1	NA,inf	NA,inf	NA,0.47516	0.000227692	0.000442858
3	chr12:56559710:G:A	56559710	NA,A	NA,G	NA,1	NA,-inf	NA,inf	NA,0.481399	0.000226908	0.000442238
3	chr12:57072028:C:T	57072028	NA,T	NA,C	NA,1	NA,inf	NA,inf	NA,0.491958	0.00022682	0.000440708
3	chr12:56474882:C:T	56474882	NA,T	NA,C	NA,1	NA,-inf	NA,inf	NA,0.438389	0.00022653	0.000435599
3	chr12:56933347:C:T	56933347	NA,T	NA,C	NA,1	NA,-inf	NA,inf	NA,0.466511	0.000226193	0.000440017
3	chr12:57051458:C:T	57051458	NA,T	NA,C	NA,1	NA,inf	NA,inf	NA,0.478756	0.000225802	0.000438699
3	chr12:56904460:C:CT	56904460	NA,CT	NA,C	NA,1	NA,-inf	NA,inf	NA,0.463882	0.000225496	0.000439938
3	chr12:56357596:C:T	56357596	NA,T	NA,C	NA,1	NA,inf	NA,inf	NA,0.492129	0.000225226	0.000439064
3	chr12:57113809:G:A	57113809	NA,A	NA,G	NA,1	NA,-inf	NA,inf	NA,0.458135	0.000224901	0.000439029
3	chr12:56637403:A:AT	56637403	NA,AT	NA,A	NA,1	NA,inf	NA,inf	NA,0.475592	0.000224883	0.000436501
3	chr12:56879915:AC:A	56879915	NA,A	NA,AC	NA,1	NA,-inf	NA,inf	NA,0.469671	0.000224837	0.000438053
3	chr12:56832957:G:A	56832957	A,A	G,G	1,1	-inf,-inf	inf,inf	6.27263,0.0857635	0.000224783	0.000430075
3	chr12:56937920:C:T	56937920	T,NA	C,NA	1,NA	-inf,NA	inf,NA	1.68344,NA	0.000224643	0.000435141
3	chr12:56809521:C:T	56809521	T,T	C,C	1,1	-inf,-inf	inf,inf	6.59643,0.7146	0.000224626	0.000435003
3	chr12:57101503:T:G	57101503	NA,G	NA,T	NA,1	NA,inf	NA,inf	NA,0.472034	0.00022457	0.000436389
3	chr12:56383140:T:C	56383140	NA,C	NA,T	NA,1	NA,-inf	NA,inf	NA,0.462519	0.000224527	0.000437291
3	chr12:56971905:C:A	56971905	NA,A	NA,C	NA,1	NA,inf	NA,inf	NA,0.480344	0.000224478	0.000435037
3	chr12:56464533:G:A	56464533	A,A	G,G	1,1	-inf,inf	inf,inf	0.851418,0.186348	0.000224144	0.000435222
3	chr12:56426964:A:C	56426964	NA,C	NA,A	NA,1	NA,-inf	NA,inf	NA,0.405856	0.000224023	0.000429856
3	chr12:56305682:G:A	56305682	NA,A	NA,G	NA,1	NA,inf	NA,inf	NA,0.484725	0.000223848	0.000436864
3	chr12:56524476:G:A	56524476	NA,A	NA,G	NA,1	NA,inf	NA,inf	NA,0.467572	0.000223275	0.000433984
3	chr12:56930258:C:T	56930258	NA,T	NA,C	NA,1	NA,-inf	NA,inf	NA,0.472225	0.000223246	0.000434901
3	chr12:57053916:C:T	57053916	NA,T	NA,C	NA,1	NA,-inf	NA,inf	NA,0.425409	0.000223145	0.00043151
3	chr12:56997689:A:G	56997689	G,G	A,A	1,1	inf,inf	inf,inf	1.14166,0.0927714	0.000223118	0.000395099
3	chr12:56996897:C:T	56996897	T,T	C,C	1,1	inf,inf	inf,inf	1.15849,0.0388312	0.000222998	0.000395552
3	chr12:56524187:A:C	56524187	NA,C	NA,A	NA,1	NA,inf	NA,inf	NA,0.465629	0.000222744	0.000432958
3	chr12:56544764:TTTTC:T	56544764	NA,T	NA,TTTTC	NA,1	NA,inf	NA,inf	NA,0.522496	0.000222446	0.000436015
3	chr12:57099944:T:G	57099944	G,G	T,T	1,1	inf,-inf	inf,inf	0.0170794,1.75755	0.000222338	0.000434174
3	chr12:56568841:T:C	56568841	NA,C	NA,T	NA,1	NA,inf	NA,inf	NA,0.470441	0.000222278	0.000431606
3	chr12:57116851:G:A	57116851	NA,A	NA,G	NA,1	NA,inf	NA,inf	NA,0.473616	0.000222046	0.000431383
3	chr12:57226471:G:A	57226471	A,A	G,G	1,1	inf,inf	inf,inf	1.2056,0.783318	0.000221857	0.000426408
3	chr12:56928757:T:C	56928757	NA,C	NA,T	NA,1	NA,inf	NA,inf	NA,0.601538	0.000221508	0.000446791
3	chr12:57245407:C:T	57245407	NA,T	NA,C	NA,1	NA,-inf	NA,inf	NA,0.486179	0.000221493	0.000431128
3	chr12:56524814:G:T	56524814	NA,T	NA,G	NA,1	NA,inf	NA,inf	NA,0.464883	0.000221297	0.000429951
3	chr12:56579219:C:T	56579219	NA,T	NA,C	NA,1	NA,-inf	NA,inf	NA,0.472808	0.000221237	0.00043079
3	chr12:57102181:G:A	57102181	NA,A	NA,G	NA,1	NA,inf	NA,inf	NA,0.460533	0.000220961	0.000429448
3	chr12:56791119:G:A	56791119	A,A	G,G	1,1	-inf,-inf	inf,inf	6.72273,0.776905	0.000220533	0.000428163
3	chr12:57030568:G:GGGCAA	57030568	NA,GGGCAA	NA,G	NA,1	NA,-inf	NA,inf	NA,0.449142	0.000220308	0.000428742
3	chr12:56331730:T:C	56331730	NA,C	NA,T	NA,1	NA,inf	NA,inf	NA,0.473273	0.000220297	0.000429963
3	chr12:57041338:G:A	57041338	A,A	G,G	1,1	inf,inf	inf,inf	1.01984,0.788949	0.000219774	0.000392023
3	chr12:56341406:C:G	56341406	NA,G	NA,C	NA,1	NA,inf	NA,inf	NA,0.456462	0.000219383	0.000426966
3	chr12:56375254:G:T	56375254	NA,T	NA,G	NA,1	NA,inf	NA,inf	NA,0.44535	0.000219103	0.000426073
3	chr12:56526812:C:T	56526812	NA,T	NA,C	NA,1	NA,-inf	NA,inf	NA,0.454181	0.000218639	0.0004261
3	chr12:56525971:A:G	56525971	NA,G	NA,A	NA,1	NA,inf	NA,inf	NA,0.452135	0.00021863	0.000424968
3	chr12:56547362:C:A	56547362	A,A	C,C	1,1	-inf,-inf	inf,inf	0.5442,0.587701	0.000218518	0.000423483
3	chr12:56331486:C:T	56331486	NA,T	NA,C	NA,1	NA,inf	NA,inf	NA,0.466075	0.000218278	0.000425956
3	chr12:56792184:T:C	56792184	C,C	T,T	1,1	-inf,-inf	inf,inf	6.3925,0.773081	0.000218254	0.000423295
3	chr12:56534491:G:A	56534491	NA,A	NA,G	NA,1	NA,-inf	NA,inf	NA,0.45229	0.000218111	0.000425994
3	chr12:57224635:G:C	57224635	C,NA	G,NA	1,NA	inf,NA	inf,NA	0.889197,NA	0.000217919	0.00042525
3	chr12:56761919:A:G	56761919	NA,G	NA,A	NA,1	NA,-inf	NA,inf	NA,0.473582	0.000217562	0.000425259
3	chr12:56294056:G:T	56294056	NA,T	NA,G	NA,1	NA,inf	NA,inf	NA,0.465535	0.000217381	0.000423565
3	chr12:56365267:G:A	56365267	NA,A	NA,G	NA,1	NA,-inf	NA,inf	NA,0.433618	0.00021692	0.000422275
3	chr12:56764900:T:C	56764900	NA,C	NA,T	NA,1	NA,-inf	NA,inf	NA,0.471607	0.000216667	0.000423587
3	chr12:56802431:A:G	56802431	NA,G	NA,A	NA,1	NA,inf	NA,inf	NA,0.457228	0.000216604	0.000417665
3	chr12:56847010:T:G	56847010	NA,G	NA,T	NA,1	NA,inf	NA,inf	NA,0.446813	0.00021648	0.000419838
3	chr12:57096375:A:G	57096375	NA,G	NA,A	NA,1	NA,inf	NA,inf	NA,0.444931	0.000215843	0.000419706
3	chr12:56548151:A:G	56548151	NA,G	NA,A	NA,1	NA,-inf	NA,inf	NA,0.443213	0.000215379	0.000419719
3	chr12:56448426:C:T	56448426	T,NA	C,NA	1,NA	inf,NA	inf,NA	0.942045,NA	0.000215322	0.000418595
3	chr12:56274390:A:G	56274390	NA,G	NA,A	NA,1	NA,-inf	NA,inf	NA,0.469275	0.000215091	0.000419675
3	chr12:57074451:T:C	57074451	NA,C	NA,T	NA,1	NA,inf	NA,inf	NA,0.528389	0.000214964	0.000423754
3	chr12:57008736:A:C	57008736	NA,C	NA,A	NA,1	NA,-inf	NA,inf	NA,0.429402	0.000214836	0.000418225
3	chr12:56666041:C:CCA	56666041	NA,CCA	NA,C	NA,1	NA,inf	NA,inf	NA,0.664413	0.000214643	0.000444142
3	chr12:56970165:A:ACC	56970165	NA,ACC	NA,A	NA,1	NA,-inf	NA,inf	NA,0.432718	0.000214637	0.000418617
3	chr12:56735387:C:T	56735387	NA,T	NA,C	NA,1	NA,inf	NA,inf	NA,0.686086	0.000214494	0.000446876
3	chr12:56444657:C:T	56444657	NA,T	NA,C	NA,1	NA,-inf	NA,inf	NA,0.413853	0.000214376	0.000417968
3	chr12:57058793:G:T	57058793	NA,T	NA,G	NA,1	NA,inf	NA,inf	NA,0.42308	0.000214213	0.000416092
3	chr12:56543906:G:T	56543906	NA,T	NA,G	NA,1	NA,inf	NA,inf	NA,0.431873	0.000214176	0.000416293
3	chr12:56504003:T:C	56504003	NA,C	NA,T	NA,1	NA,-inf	NA,inf	NA,0.415408	0.000213785	0.000414654
3	chr12:57138886:T:C	57138886	NA,C	NA,T	NA,1	NA,-inf	NA,inf	NA,0.441793	0.000213082	0.000415697
3	chr12:56301614:G:A	56301614	NA,A	NA,G	NA,1	NA,inf	NA,inf	NA,0.437815	0.000212981	0.000414704
3	chr12:56609023:A:ACCACCACG	56609023	NA,ACCACCACG	NA,A	NA,1	NA,inf	NA,inf	NA,0.639548	0.000212086	0.00043607
3	chr12:56903977:T:C	56903977	NA,C	NA,T	NA,1	NA,-inf	NA,inf	NA,0.463995	0.00021195	0.000413982
3	chr12:56782402:G:A	56782402	A,A	G,G	1,1	-inf,-inf	inf,inf	11.9664,0.579993	0.000211755	0.000789659
3	chr12:57048275:C:G	57048275	NA,G	NA,C	NA,1	NA,inf	NA,inf	NA,0.430647	0.000211754	0.000411719
3	chr12:56529266:T:C	56529266	NA,C	NA,T	NA,1	NA,-inf	NA,inf	NA,0.429697	0.00021165	0.000413315
3	chr12:56603849:C:G	56603849	NA,G	NA,C	NA,1	NA,inf	NA,inf	NA,0.429531	0.000211361	0.000410357
3	chr12:57091105:CTT:C	57091105	NA,C	NA,CTT	NA,1	NA,inf	NA,inf	NA,0.428909	0.000211211	0.000410728
3	chr12:57042544:A:C	57042544	NA,C	NA,A	NA,1	NA,inf	NA,inf	NA,0.428266	0.00021109	0.000410428
3	chr12:57161245:G:A	57161245	A,A	G,G	1,1	inf,inf	inf,inf	0.0715316,1.81621	0.000211033	0.000438272
3	chr12:56566749:C:T	56566749	NA,T	NA,C	NA,1	NA,-inf	NA,inf	NA,0.399495	0.000211002	0.000409449
3	chr12:56891516:T:C	56891516	NA,C	NA,T	NA,1	NA,-inf	NA,inf	NA,0.436023	0.000210865	0.000412343
3	chr12:56864892:C:T	56864892	NA,T	NA,C	NA,1	NA,-inf	NA,inf	NA,0.458535	0.00021071	0.000411528
3	chr12:56863736:T:C	56863736	NA,C	NA,T	NA,1	NA,-inf	NA,inf	NA,0.458535	0.00021071	0.000411528
3	chr12:56528025:G:A	56528025	NA,A	NA,G	NA,1	NA,inf	NA,inf	NA,0.423271	0.000210435	0.000409035
3	chr12:56840485:G:A	56840485	A,NA	G,NA	1,NA	inf,NA	inf,NA	0.364255,NA	0.000210304	0.000395211
3	chr12:56521019:T:C	56521019	NA,C	NA,T	NA,1	NA,inf	NA,inf	NA,0.42508	0.00020953	0.000406928
3	chr12:56543416:CAG:C	56543416	C,C	CAG,CAG	1,1	-inf,-inf	inf,inf	0.486287,0.672133	0.000209392	0.000405738
3	chr12:57033516:C:T	57033516	T,NA	C,NA	1,NA	inf,NA	inf,NA	0.435026,NA	0.000209369	0.000408729
3	chr12:57176397:G:A	57176397	NA,A	NA,G	NA,1	NA,-inf	NA,inf	NA,0.356961	0.000209252	0.000406603
3	chr12:56459624:T:G	56459624	NA,G	NA,T	NA,1	NA,inf	NA,inf	NA,0.41152	0.00020902	0.000406407
3	chr12:56616658:A:G	56616658	NA,G	NA,A	NA,1	NA,inf	NA,inf	NA,0.625281	0.000208993	0.000429093
3	chr12:56984107:C:T	56984107	NA,T	NA,C	NA,1	NA,-inf	NA,inf	NA,0.414981	0.000208809	0.000407186
3	chr12:56529811:A:G	56529811	NA,G	NA,A	NA,1	NA,-inf	NA,inf	NA,0.418394	0.00020852	0.000407175
3	chr12:56536320:C:T	56536320	NA,T	NA,C	NA,1	NA,inf	NA,inf	NA,0.416581	0.000208403	0.000405134
3	chr12:57092495:G:A	57092495	A,A	G,G	1,1	inf,-inf	inf,inf	1.59483,0.496973	0.000208264	0.000386144
3	chr12:56466793:G:A	56466793	A,A	G,G	1,1	inf,-inf	inf,inf	0.798893,0.124257	0.000207989	0.000401068
3	chr12:56857923:T:A	56857923	NA,A	NA,T	NA,1	NA,-inf	NA,inf	NA,0.410719	0.000207776	0.000405878
3	chr12:56555387:A:C	56555387	NA,C	NA,A	NA,1	NA,inf	NA,inf	NA,0.412144	0.000207714	0.000403329
3	chr12:56963685:G:A	56963685	NA,A	NA,G	NA,1	NA,-inf	NA,inf	NA,0.370576	0.000207206	0.000400826
3	chr12:56531734:G:A	56531734	NA,A	NA,G	NA,1	NA,inf	NA,inf	NA,0.403254	0.000206963	0.000401682
3	chr12:56582868:C:T	56582868	NA,T	NA,C	NA,1	NA,inf	NA,inf	NA,0.410062	0.000206801	0.000400464
3	chr12:56591381:G:A	56591381	NA,A	NA,G	NA,1	NA,inf	NA,inf	NA,0.422964	0.000206712	0.000400322
3	chr12:56368751:T:G	56368751	NA,G	NA,T	NA,1	NA,-inf	NA,inf	NA,0.399392	0.000206647	0.000402334
3	chr12:57050203:C:T	57050203	NA,T	NA,C	NA,1	NA,-inf	NA,inf	NA,0.400239	0.000206442	0.000401962
3	chr12:56560325:C:T	56560325	T,T	C,C	1,1	-inf,-inf	inf,inf	0.0758569,1.24021	0.000206434	0.000402663
3	chr12:57065849:AC:A	57065849	NA,A	NA,AC	NA,1	NA,-inf	NA,inf	NA,0.398921	0.000206086	0.000401268
3	chr12:56431455:CCTCT:C	56431455	NA,C	NA,CCTCT	NA,1	NA,-inf	NA,inf	NA,0.393992	0.000206052	0.000402178
3	chr12:57064891:C:A	57064891	NA,A	NA,C	NA,1	NA,-inf	NA,inf	NA,0.398236	0.000205902	0.000400909
3	chr12:56606188:C:T	56606188	NA,T	NA,C	NA,1	NA,inf	NA,inf	NA,0.612483	0.000205892	0.000422234
3	chr12:56866616:C:T	56866616	NA,T	NA,C	NA,1	NA,-inf	NA,inf	NA,0.403827	0.000205739	0.000400207
3	chr12:56886490:T:C	56886490	NA,C	NA,T	NA,1	NA,-inf	NA,inf	NA,0.412995	0.000205727	0.000402083
3	chr12:56409234:T:C	56409234	NA,C	NA,T	NA,1	NA,-inf	NA,inf	NA,0.421422	0.00020563	0.000398819
3	chr12:56549068:G:A	56549068	NA,A	NA,G	NA,1	NA,inf	NA,inf	NA,0.396983	0.0002046	0.000397717
3	chr12:57185637:C:T	57185637	T,NA	C,NA	1,NA	inf,NA	inf,NA	0.597527,NA	0.000204349	0.000398747
3	chr12:56853152:G:A	56853152	NA,A	NA,G	NA,1	NA,inf	NA,inf	NA,0.406376	0.000204305	0.000395255
3	chr12:56993373:C:T	56993373	NA,T	NA,C	NA,1	NA,-inf	NA,inf	NA,0.399652	0.000204243	0.000397605
3	chr12:56966163:C:T	56966163	NA,T	NA,C	NA,1	NA,-inf	NA,inf	NA,0.360246	0.000204231	0.000395161
3	chr12:56536070:G:A	56536070	NA,A	NA,G	NA,1	NA,inf	NA,inf	NA,0.397992	0.000203988	0.000396231
3	chr12:56696842:T:A	56696842	NA,A	NA,T	NA,1	NA,inf	NA,inf	NA,0.402323	0.000203831	0.0003953
3	chr12:56610180:T:A	56610180	NA,A	NA,T	NA,1	NA,inf	NA,inf	NA,0.602432	0.00020358	0.000417275
3	chr12:57012450:A:G	57012450	NA,G	NA,A	NA,1	NA,-inf	NA,inf	NA,0.290076	0.000203553	0.000388327
3	chr12:56810376:G:T	56810376	T,T	G,G	1,1	-inf,-inf	inf,inf	6.4861,0.710004	0.000203521	0.000394486
3	chr12:56715244:A:G	56715244	G,NA	A,NA	1,NA	inf,NA	inf,NA	2.47774,NA	0.000203519	0.000392899
3	chr12:56524393:C:T	56524393	NA,T	NA,C	NA,1	NA,-inf	NA,inf	NA,0.385331	0.000203417	0.0003963
3	chr12:56483325:T:C	56483325	C,C	T,T	1,1	-inf,-inf	inf,inf	0.860103,0.349948	0.000203124	0.000392841
3	chr12:56482588:C:A	56482588	A,A	C,C	1,1	-inf,-inf	inf,inf	0.8731,0.323346	0.000203	0.000392712
3	chr12:57038233:C:T	57038233	T,NA	C,NA	1,NA	-inf,NA	inf,NA	1.23682,NA	0.000202949	0.000392673
3	chr12:57060096:T:C	57060096	NA,C	NA,T	NA,1	NA,-inf	NA,inf	NA,0.387168	0.000202896	0.000394849
3	chr12:56954878:T:G	56954878	NA,G	NA,T	NA,1	NA,inf	NA,inf	NA,0.403141	0.000202786	0.000393191
3	chr12:56388136:C:T	56388136	T,NA	C,NA	1,NA	-inf,NA	inf,NA	0.658639,NA	0.000202581	0.000392898
3	chr12:56929739:A:G	56929739	G,G	A,A	1,1	inf,-inf	inf,inf	0.366069,1.22602	0.000202251	0.000385235
3	chr12:56605545:T:C	56605545	NA,C	NA,T	NA,1	NA,inf	NA,inf	NA,0.595023	0.000201923	0.000413627
3	chr12:57211632:C:T	57211632	NA,T	NA,C	NA,1	NA,-inf	NA,inf	NA,0.377749	0.000201391	0.000391919
3	chr12:56841120:G:A	56841120	A,NA	G,NA	1,NA	-inf,NA	inf,NA	1.56501,NA	0.000201206	0.000390432
3	chr12:56607867:G:A	56607867	NA,A	NA,G	NA,1	NA,inf	NA,inf	NA,0.591375	0.000201152	0.000411917
3	chr12:56454623:G:T	56454623	T,NA	G,NA	1,NA	-inf,NA	inf,NA	0.488325,NA	0.000200991	0.000389666
3	chr12:56471272:G:C	56471272	C,C	G,G	1,1	inf,-inf	inf,inf	0.737442,0.254087	0.000200926	0.000388287
3	chr12:56555225:T:C	56555225	NA,C	NA,T	NA,1	NA,inf	NA,inf	NA,0.385876	0.000200741	0.000389843
3	chr12:57035471:A:C	57035471	C,NA	A,NA	1,NA	-inf,NA	inf,NA	1.22728,NA	0.00020068	0.000388301
3	chr12:57077987:CAGG:C	57077987	NA,C	NA,CAGG	NA,1	NA,-inf	NA,inf	NA,0.388296	0.000200641	0.000390899
3	chr12:57015484:A:G	57015484	NA,G	NA,A	NA,1	NA,inf	NA,inf	NA,0.388959	0.000200607	0.000390075
3	chr12:56482735:C:T	56482735	NA,T	NA,C	NA,1	NA,inf	NA,inf	NA,0.425969	0.000200044	0.000390794
3	chr12:56931519:G:A	56931519	NA,A	NA,G	NA,1	NA,-inf	NA,inf	NA,0.40183	0.000199791	0.000389875
3	chr12:56623037:C:T	56623037	NA,T	NA,C	NA,1	NA,-inf	NA,inf	NA,0.380313	0.000199712	0.00038945
3	chr12:56953512:G:A	56953512	NA,A	NA,G	NA,1	NA,-inf	NA,inf	NA,0.343204	0.000199686	0.000386424
3	chr12:57004276:G:A	57004276	NA,A	NA,G	NA,1	NA,-inf	NA,inf	NA,0.373899	0.000199686	0.000388691
3	chr12:56449098:C:A	56449098	NA,A	NA,C	NA,1	NA,inf	NA,inf	NA,0.411848	0.000199684	0.000389363
3	chr12:57154386:G:A	57154386	NA,A	NA,G	NA,1	NA,-inf	NA,inf	NA,0.36762	0.000199255	0.000387719
3	chr12:56344878:C:T	56344878	NA,T	NA,C	NA,1	NA,inf	NA,inf	NA,0.385199	0.000199247	0.000387862
3	chr12:56925192:T:C	56925192	NA,C	NA,T	NA,1	NA,-inf	NA,inf	NA,0.366501	0.000199201	0.000387977
3	chr12:56959963:G:A	56959963	NA,A	NA,G	NA,1	NA,-inf	NA,inf	NA,0.341197	0.00019916	0.000385416
3	chr12:56541415:G:T	56541415	NA,T	NA,G	NA,1	NA,inf	NA,inf	NA,0.375624	0.000199071	0.000386989
3	chr12:56410258:G:T	56410258	NA,T	NA,G	NA,1	NA,-inf	NA,inf	NA,0.361826	0.000198936	0.000386942
3	chr12:56826053:A:G	56826053	NA,G	NA,A	NA,1	NA,-inf	NA,inf	NA,0.360384	0.000198913	0.000388973
3	chr12:56924989:G:T	56924989	NA,T	NA,G	NA,1	NA,-inf	NA,inf	NA,0.365212	0.000198873	0.000387337
3	chr12:56839307:G:A	56839307	NA,A	NA,G	NA,1	NA,-inf	NA,inf	NA,0.38808	0.000198852	0.000387857
3	chr12:56738575:C:T	56738575	NA,T	NA,C	NA,1	NA,inf	NA,inf	NA,0.607502	0.000198487	0.000410158
3	chr12:57183973:G:A	57183973	NA,A	NA,G	NA,1	NA,-inf	NA,inf	NA,0.31646	0.000198056	0.000384843
3	chr12:56627839:AAG:A	56627839	NA,A	NA,AAG	NA,1	NA,inf	NA,inf	NA,0.366	0.000198046	0.000384946
3	chr12:57183939:G:A	57183939	NA,A	NA,G	NA,1	NA,-inf	NA,inf	NA,0.316264	0.000198004	0.000384742
3	chr12:56550056:T:C	56550056	C,C	T,T	1,1	-inf,-inf	inf,inf	0.4671,0.670592	0.000197899	0.000383475
3	chr12:56834001:C:A	56834001	NA,A	NA,C	NA,1	NA,-inf	NA,inf	NA,0.384455	0.000197864	0.000385971
3	chr12:56819039:T:G	56819039	G,G	T,T	1,1	-inf,-inf	inf,inf	3.92051,1.2419	0.000197863	0.000400245
3	chr12:57049152:G:A	57049152	A,NA	G,NA	1,NA	-inf,NA	inf,NA	1.21473,NA	0.000197853	0.000382842
3	chr12:56832666:C:G	56832666	NA,G	NA,C	NA,1	NA,-inf	NA,inf	NA,0.384299	0.000197826	0.000385896
3	chr12:56858833:A:T	56858833	NA,T	NA,A	NA,1	NA,-inf	NA,inf	NA,0.378997	0.000197422	0.000384848
3	chr12:56420958:C:T	56420958	NA,T	NA,C	NA,1	NA,inf	NA,inf	NA,0.374821	0.00019742	0.000383863
3	chr12:57008058:A:G	57008058	NA,G	NA,A	NA,1	NA,inf	NA,inf	NA,0.376291	0.00019738	0.000383822
3	chr12:56575762:C:T	56575762	NA,T	NA,C	NA,1	NA,-inf	NA,inf	NA,0.363645	0.000196958	0.000383428
3	chr12:56434190:C:T	56434190	NA,T	NA,C	NA,1	NA,-inf	NA,inf	NA,0.375609	0.000196672	0.000381429
3	chr12:56858078:T:G	56858078	NA,G	NA,T	NA,1	NA,inf	NA,inf	NA,0.377413	0.000196668	0.000380953
3	chr12:57083054:T:C	57083054	NA,C	NA,T	NA,1	NA,inf	NA,inf	NA,0.38851	0.000196382	0.000380264
3	chr12:57148012:G:A	57148012	A,NA	G,NA	1,NA	-inf,NA	inf,NA	1.44609,NA	0.000196355	0.000380171
3	chr12:56647269:C:T	56647269	NA,T	NA,C	NA,1	NA,inf	NA,inf	NA,0.577035	0.000195988	0.000402031
3	chr12:56410784:G:A	56410784	NA,A	NA,G	NA,1	NA,-inf	NA,inf	NA,0.348748	0.000195654	0.000380562
3	chr12:56711033:A:G	56711033	NA,G	NA,A	NA,1	NA,inf	NA,inf	NA,0.408733	0.000195575	0.000383245
3	chr12:56853303:G:A	56853303	NA,A	NA,G	NA,1	NA,-inf	NA,inf	NA,0.359958	0.000195489	0.000381108
3	chr12:56657839:C:A	56657839	NA,A	NA,C	NA,1	NA,inf	NA,inf	NA,0.575856	0.000195292	0.000400655
3	chr12:56508743:TGAGGCAG:T	56508743	NA,T	NA,TGAGGCAG	NA,1	NA,-inf	NA,inf	NA,0.345285	0.000195236	0.000378809
3	chr12:57009556:G:A	57009556	A,A	G,G	1,1	inf,inf	inf,inf	0.989197,0.562839	0.000195192	0.000350368
3	chr12:56279548:C:T	56279548	NA,T	NA,C	NA,1	NA,inf	NA,inf	NA,0.364713	0.000194985	0.000379526
3	chr12:57168137:T:G	57168137	G,G	T,T	1,1	inf,-inf	inf,inf	1.14606,0.241684	0.000194672	0.000376242
3	chr12:56465645:A:G	56465645	NA,G	NA,A	NA,1	NA,-inf	NA,inf	NA,0.336825	0.000194614	0.000378809
3	chr12:56468822:A:G	56468822	NA,G	NA,A	NA,1	NA,-inf	NA,inf	NA,0.344354	0.000194545	0.000379172
3	chr12:56614400:T:C	56614400	NA,C	NA,T	NA,1	NA,inf	NA,inf	NA,0.565643	0.000194396	0.000397879
3	chr12:56417111:G:A	56417111	NA,A	NA,G	NA,1	NA,-inf	NA,inf	NA,0.371768	0.000194395	0.00037876
3	chr12:56300215:C:T	56300215	NA,T	NA,C	NA,1	NA,inf	NA,inf	NA,0.363693	0.000194359	0.000378329
3	chr12:56613828:T:G	56613828	NA,G	NA,T	NA,1	NA,inf	NA,inf	NA,0.564522	0.000194258	0.000397521
3	chr12:57238578:G:A	57238578	NA,A	NA,G	NA,1	NA,inf	NA,inf	NA,0.365993	0.000194114	0.000376589
3	chr12:56464708:C:G	56464708	NA,G	NA,C	NA,1	NA,-inf	NA,inf	NA,0.336522	0.00019396	0.000377164
3	chr12:56361673:G:C	56361673	NA,C	NA,G	NA,1	NA,inf	NA,inf	NA,0.356643	0.000193821	0.0003772
3	chr12:56597571:CACACACACACAGCGCGCGCTCTGAGGCTG:C	56597571	NA,C	NA,CACACACACACAGCGCGCGCTCTGAGGCTG	NA,1	NA,inf	NA,inf	NA,0.482644	0.000193812	0.000387711
3	chr12:57164147:G:A	57164147	NA,A	NA,G	NA,1	NA,-inf	NA,inf	NA,0.332957	0.000193697	0.000375287
3	chr12:57176442:G:A	57176442	NA,A	NA,G	NA,1	NA,-inf	NA,inf	NA,0.309243	0.000193649	0.000375547
3	chr12:56410162:A:G	56410162	NA,G	NA,A	NA,1	NA,-inf	NA,inf	NA,0.340223	0.000193565	0.000376506
3	chr12:56631637:A:G	56631637	NA,G	NA,A	NA,1	NA,-inf	NA,inf	NA,0.361508	0.000193526	0.000377815
```
