## Supplementary material for "Characterization of shared and ancestry-specific signals driving complex traits using multi-ancestry fine-mapping": susiex_nc3.cs80.snp

```
BP	SNP	PIP(CS1)	LogBF(CS1,Pop1)	LogBF(CS1,Pop2)	PIP(CS2)	LogBF(CS2,Pop1)	LogBF(CS2,Pop2)	PIP(CS3)	LogBF(CS3,Pop1)	LogBF(CS3,Pop2)
56259510	chr12:56259510:G:A	5.50769e-15	-2.08013	-1.41179	1.79036e-05	-2.0539	-1.4141	1.88909e-05	-2.05522	-1.41444
56260390	chr12:56260390:T:C	5.54432e-14	-3.34252e-10	-1.18271	0.000170414	-3.34252e-10	-1.21478	0.00017982	-3.34252e-10	-1.21638
56260406	chr12:56260406:G:A	1.0093e-13	-3.34252e-10	-0.583635	0.000314449	-3.34252e-10	-0.602188	0.000332235	-3.34252e-10	-0.602495
56261446	chr12:56261446:C:T	2.2493e-14	-2.08486	-4.01236e-10	7.02072e-05	-2.10156	-4.01236e-10	7.41979e-05	-2.1016	-4.01236e-10
56261623	chr12:56261623:T:C	7.96401e-14	-3.34252e-10	-0.820548	0.000247511	-3.34252e-10	-0.841555	0.00026148	-3.34252e-10	-0.84198
56262481	chr12:56262481:G:A	5.41178e-15	-2.09337	-1.41611	1.83318e-05	-2.02745	-1.41693	1.93414e-05	-2.02908	-1.41701
56263041	chr12:56263041:C:G	9.24615e-13	-3.34252e-10	1.63131	0.00273387	-3.34252e-10	1.56046	0.00291833	-3.34252e-10	1.57043
56263432	chr12:56263432:A:C	7.4876e-15	-2.09516	-1.08966	2.59613e-05	-2.0103	-1.08611	2.74478e-05	-2.01209	-1.08396
56264104	chr12:56264104:A:G	5.39344e-15	-2.0968	-1.41608	1.85474e-05	-2.01577	-1.41691	1.95665e-05	-2.01753	-1.41699
56264384	chr12:56264384:C:G	8.41038e-14	-0.766014	-4.01236e-10	0.000279774	-0.719028	-4.01236e-10	0.000295365	-0.720126	-4.01236e-10
56264489	chr12:56264489:G:A	9.81237e-14	-3.34252e-10	-0.611836	0.000306015	-3.34252e-10	-0.629375	0.000323126	-3.34252e-10	-0.630296
56264992	chr12:56264992:C:T	2.49348e-14	-1.9818	-4.01236e-10	0.000107935	-1.67148	-4.01236e-10	0.000114279	-1.6697	-4.01236e-10
56265075	chr12:56265075:T:G	6.12278e-15	-1.97148	-1.41456	2.28174e-05	-1.80837	-1.41712	2.44419e-05	-1.79495	-1.41709
56265536	chr12:56265536:C:T	7.17416e-15	-2.09645	-1.13113	2.49839e-05	-2.0069	-1.12788	2.64093e-05	-2.00871	-1.12591
56267121	chr12:56267121:G:T	5.42861e-15	-2.09985	-1.40654	1.89689e-05	-2.00034	-1.40987	1.99994e-05	-2.00225	-1.41039
56268942	chr12:56268942:G:A	4.60389e-14	-3.34252e-10	-1.36858	0.000143884	-3.34252e-10	-1.384	0.000152209	-3.34252e-10	-1.38309
56269233	chr12:56269233:C:T	7.58713e-14	-3.34252e-10	-0.869026	0.000236204	-3.34252e-10	-0.888315	0.000249739	-3.34252e-10	-0.887924
56270257	chr12:56270257:G:A	2.30375e-14	-2.06094	-4.01236e-10	7.47577e-05	-2.03876	-4.01236e-10	7.90992e-05	-2.03764	-4.01236e-10
56270416	chr12:56270416:T:C	2.67311e-12	-3.34252e-10	2.69293	0.007819	-3.34252e-10	2.6113	0.00834657	-3.34252e-10	2.62127
56270447	chr12:56270447:C:T	5.48449e-15	-2.08975	-1.40639	1.82899e-05	-2.03692	-1.40975	1.92909e-05	-2.03843	-1.41027
56271104	chr12:56271104:C:T	1.00905e-14	-1.48585	-1.40062	2.19795e-05	-1.87109	-1.39181	2.30865e-05	-1.87911	-1.38998
56271521	chr12:56271521:TCTC:T	4.38845e-14	-3.34252e-10	-1.4165	0.000139527	-3.34252e-10	-1.41475	0.000147461	-3.34252e-10	-1.41477
56272076	chr12:56272076:C:A	4.38737e-14	-3.34252e-10	-1.41675	0.00013927	-3.34252e-10	-1.41659	0.000147163	-3.34252e-10	-1.4168
56272730	chr12:56272730:G:A	2.34593e-13	0.259786	-4.01236e-10	0.000525784	-0.0881191	-4.01236e-10	0.000553105	-0.0927907	-4.01236e-10
56274110	chr12:56274110:C:T	5.71471e-15	-2.0834	-1.37162	1.86489e-05	-2.04856	-1.37866	1.96586e-05	-2.04993	-1.37989
56274390	chr12:56274390:A:G	6.77285e-14	-3.34252e-10	-0.982558	0.000204628	-3.34252e-10	-1.03181	0.000215091	-3.34252e-10	-1.03728
56276015	chr12:56276015:G:A	2.27788e-14	-2.07223	-4.01236e-10	7.088e-05	-2.09202	-4.01236e-10	7.49162e-05	-2.09197	-4.01236e-10
56276327	chr12:56276327:ATATTGAGT:A	2.65559e-14	-1.91881	-4.01236e-10	8.63241e-05	-1.8949	-4.01236e-10	9.11721e-05	-1.89559	-4.01236e-10
56277363	chr12:56277363:G:A	5.56558e-15	-2.09186	-1.3896	1.87388e-05	-2.02706	-1.39535	1.97529e-05	-2.02873	-1.39631
56278322	chr12:56278322:T:A	5.46436e-15	-2.09298	-1.40684	1.84336e-05	-2.02872	-1.41012	1.94409e-05	-2.03033	-1.41063
56278735	chr12:56278735:A:G	1.09716e-13	-3.34252e-10	-0.500172	0.000361711	-3.34252e-10	-0.462164	0.00038078	-3.34252e-10	-0.466116
56278881	chr12:56278881:C:T	4.46573e-14	-3.34252e-10	-1.39905	0.000141193	-3.34252e-10	-1.40288	0.00014928	-3.34252e-10	-1.40251
56279481	chr12:56279481:A:G	4.39533e-14	-3.34252e-10	-1.41494	0.00013991	-3.34252e-10	-1.41201	0.000147874	-3.34252e-10	-1.41198
56279548	chr12:56279548:C:T	5.85366e-14	-3.34252e-10	-1.12841	0.000184577	-3.34252e-10	-1.13495	0.000194985	-3.34252e-10	-1.13542
56279652	chr12:56279652:A:G	4.65045e-14	-3.34252e-10	-1.35852	0.000145276	-3.34252e-10	-1.37437	0.000153523	-3.34252e-10	-1.37449
56280982	chr12:56280982:G:A	7.92321e-15	-1.78483	-1.34344	1.9771e-05	-2.08895	-1.27984	2.08613e-05	-2.08944	-1.281
56281445	chr12:56281445:C:T	2.63117e-13	-3.34252e-10	0.374533	0.000922377	-3.34252e-10	0.473943	0.000907135	-3.34252e-10	0.401952
56281565	chr12:56281565:C:T	7.59306e-14	-3.34252e-10	-0.868246	0.000236383	-3.34252e-10	-0.887555	0.000249929	-3.34252e-10	-0.887164
56283155	chr12:56283155:C:A	4.94631e-14	-3.34252e-10	-1.29684	0.000156415	-3.34252e-10	-1.3005	0.000165185	-3.34252e-10	-1.30127
56283266	chr12:56283266:C:T	5.30724e-14	-0.371056	-0.855352	0.000352884	0.253229	-0.7401	0.000373538	0.233831	-0.71915
56283477	chr12:56283477:G:A	5.56771e-15	-2.08994	-1.39114	1.85426e-05	-2.0364	-1.39654	1.95501e-05	-2.03793	-1.39743
56284195	chr12:56284195:T:A	5.55341e-15	-2.07648	-1.40717	1.7863e-05	-2.05988	-1.4104	1.88467e-05	-2.06111	-1.41089
56284557	chr12:56284557:C:T	6.83825e-15	-1.85848	-1.41705	2.56262e-05	-1.69323	-1.41617	2.70261e-05	-1.69573	-1.4158
56284665	chr12:56284665:G:C	2.07923e-14	-1.51261	-0.650876	5.35265e-05	-1.76888	-0.60395	5.63735e-05	-1.76497	-0.611372
56285118	chr12:56285118:T:C	5.08142e-14	-3.34252e-10	-1.26989	0.000161396	-3.34252e-10	-1.26915	0.000170192	-3.34252e-10	-1.27141
56285967	chr12:56285967:A:G	5.73764e-15	-2.07421	-1.3768	1.83078e-05	-2.06223	-1.38345	1.93042e-05	-2.06342	-1.3846
56286747	chr12:56286747:T:C	5.77042e-15	-2.06855	-1.37678	1.81952e-05	-2.06843	-1.38342	1.91874e-05	-2.06951	-1.38457
56286852	chr12:56286852:A:G	5.47999e-15	-2.09011	-1.40685	1.82889e-05	-2.03658	-1.41013	1.929e-05	-2.03811	-1.41064
56288018	chr12:56288018:C:G	5.1921e-14	-3.34252e-10	-1.24834	0.00016438	-3.34252e-10	-1.25083	0.000173614	-3.34252e-10	-1.25151
56288090	chr12:56288090:C:G	2.33966e-14	-2.04547	-4.01236e-10	8.19883e-05	-1.94643	-4.01236e-10	8.65088e-05	-1.94809	-4.01236e-10
56288587	chr12:56288587:C:T	8.26674e-15	-1.76159	-1.32423	2.02362e-05	-2.09256	-1.25298	2.13505e-05	-2.09297	-1.25429
56288702	chr12:56288702:A:G	5.1671e-14	-3.34252e-10	-1.25317	0.000163594	-3.34252e-10	-1.25562	0.000172785	-3.34252e-10	-1.25629
56289032	chr12:56289032:T:C	2.70435e-14	-1.55835	-0.342273	7.06936e-05	-1.80853	-0.28613	7.42669e-05	-1.80489	-0.295788
56290191	chr12:56290191:C:T	5.49936e-15	-2.08683	-1.4066	1.81576e-05	-2.044	-1.40992	1.9153e-05	-2.04544	-1.41044
56290373	chr12:56290373:G:A	5.84743e-14	-3.34252e-10	-1.12948	0.000178657	-3.34252e-10	-1.16754	0.000189276	-3.34252e-10	-1.16514
56290873	chr12:56290873:CA:C	5.48522e-15	-2.08989	-1.40612	1.82919e-05	-2.03703	-1.40952	1.92929e-05	-2.03855	-1.41005
56290956	chr12:56290956:CCAAA:C	4.38639e-14	-3.34252e-10	-1.41697	0.000139268	-3.34252e-10	-1.41661	0.000147149	-3.34252e-10	-1.41689
56291014	chr12:56291014:C:T	5.74206e-15	-2.0733	-1.37695	1.82851e-05	-2.06334	-1.38358	1.92807e-05	-2.06451	-1.38473
56291128	chr12:56291128:T:C	2.34056e-14	-2.04509	-4.01236e-10	0.000104813	-1.70083	-4.01236e-10	0.000113038	-1.68062	-4.01236e-10
56293129	chr12:56293129:A:T	8.69518e-14	-0.732711	-4.01236e-10	0.000133704	-1.45738	-4.01236e-10	0.000140546	-1.46281	-4.01236e-10
56293213	chr12:56293213:C:T	5.47759e-15	-2.0906	-1.4068	1.83205e-05	-2.03491	-1.41008	1.9323e-05	-2.03645	-1.4106
56293675	chr12:56293675:T:C	5.7006e-15	-2.0903	-1.36719	1.89744e-05	-2.03537	-1.37455	1.99971e-05	-2.0369	-1.37585
56293788	chr12:56293788:G:T	5.47908e-15	-2.09059	-1.40654	1.83244e-05	-2.03491	-1.40987	1.9327e-05	-2.03645	-1.41039
56294021	chr12:56294021:C:T	1.20175e-14	-1.32493	-1.38677	1.90373e-05	-2.06588	-1.34073	2.01067e-05	-2.06622	-1.34106
56294056	chr12:56294056:G:T	6.78618e-14	-3.34252e-10	-0.980592	0.000206228	-3.34252e-10	-1.02403	0.000217381	-3.34252e-10	-1.02669
56294479	chr12:56294479:A:G	1.518e-14	-1.77899	-0.699101	4.43426e-05	-1.90042	-0.660648	4.65977e-05	-1.89811	-0.66868
56295238	chr12:56295238:C:A	4.71919e-14	-3.34252e-10	-1.34384	0.000148577	-3.34252e-10	-1.35191	0.000157154	-3.34252e-10	-1.35111
56296064	chr12:56296064:G:A	7.71286e-15	-1.73917	-1.416	1.72177e-05	-2.10145	-1.40562	1.81844e-05	-2.10149	-1.40628
56296878	chr12:56296878:G:A	5.71168e-15	-2.08462	-1.37093	1.86962e-05	-2.04666	-1.37803	1.97079e-05	-2.04805	-1.37927
56297816	chr12:56297816:T:C	1.6904e-13	1.33648	-1.40441	0.000225879	0.480585	-1.4136	0.000234237	0.461883	-1.41389
56298926	chr12:56298926:C:T	1.7063e-13	1.35836	-1.41693	0.000256301	0.609175	-1.41583	0.000265671	0.589601	-1.41568
56299100	chr12:56299100:TC:T	1.56471e-14	-1.23967	-1.20811	3.63499e-05	-1.58871	-1.17111	3.8487e-05	-1.59265	-1.16537
56299736	chr12:56299736:C:A	5.48346e-15	-2.08975	-1.40658	1.82888e-05	-2.03682	-1.4099	1.92898e-05	-2.03834	-1.41042
56300215	chr12:56300215:C:T	5.89149e-14	-3.34252e-10	-1.12197	0.000184006	-3.34252e-10	-1.13804	0.000194359	-3.34252e-10	-1.13863
56300588	chr12:56300588:C:G	4.40319e-14	-3.34252e-10	-1.41315	0.000140265	-3.34252e-10	-1.40948	0.000148255	-3.34252e-10	-1.40941
56300601	chr12:56300601:T:G	4.39137e-14	-3.34252e-10	-1.41584	0.00014002	-3.34252e-10	-1.41122	0.000147976	-3.34252e-10	-1.41129
56301033	chr12:56301033:A:G	5.73339e-15	-2.08042	-1.37134	1.85618e-05	-2.0535	-1.3784	1.95681e-05	-2.05481	-1.37963
56301290	chr12:56301290:T:C	4.96431e-12	3.31196	-4.01236e-10	0.00556801	2.27178	-4.01236e-10	0.00584978	2.26582	-4.01236e-10
56301614	chr12:56301614:G:A	6.38836e-14	-3.34252e-10	-1.041	0.000201766	-3.34252e-10	-1.0459	0.000212981	-3.34252e-10	-1.04713
56301676	chr12:56301676:G:GT	5.48884e-15	-2.08864	-1.40671	1.82384e-05	-2.03947	-1.41001	1.92374e-05	-2.04096	-1.41053
56302170	chr12:56302170:C:T	5.50054e-15	-2.08668	-1.40654	1.81683e-05	-2.04346	-1.40987	1.91643e-05	-2.0449	-1.41039
56302190	chr12:56302190:C:T	5.63073e-14	-3.34252e-10	-1.16724	0.00017666	-3.34252e-10	-1.17878	0.000186746	-3.34252e-10	-1.17859
56302602	chr12:56302602:G:A	2.30589e-14	-2.06001	-4.01236e-10	7.58736e-05	-2.02394	-4.01236e-10	8.02862e-05	-2.02274	-4.01236e-10
56302958	chr12:56302958:T:C	5.80824e-15	-2.0785	-1.36028	1.87005e-05	-2.05626	-1.3682	1.97119e-05	-2.05752	-1.36959
56303326	chr12:56303326:G:A	8.33845e-15	-1.71943	-1.35776	1.92238e-05	-2.09815	-1.29872	2.02886e-05	-2.09841	-1.29987
56303765	chr12:56303765:C:T	8.81779e-14	-3.34252e-10	-0.718709	0.000275409	-3.34252e-10	-0.734753	0.000290968	-3.34252e-10	-0.735125
56304680	chr12:56304680:G:A	4.60167e-14	-3.34252e-10	-1.36906	0.000145338	-3.34252e-10	-1.37395	0.000153621	-3.34252e-10	-1.37385
56305176	chr12:56305176:G:A	5.49639e-15	-2.08876	-1.40521	1.8262e-05	-2.03944	-1.40874	1.92614e-05	-2.04093	-1.40931
56305645	chr12:56305645:G:A	1.79834e-14	-2.04052	-0.268101	6.26723e-05	-2.02391	-0.191181	6.35024e-05	-2.02216	-0.235101
56305682	chr12:56305682:G:A	6.71689e-14	-3.34252e-10	-0.990855	0.000213064	-3.34252e-10	-0.991417	0.000223848	-3.34252e-10	-0.997372
56306209	chr12:56306209:A:C	5.80131e-15	-2.04112	-1.39886	1.75285e-05	-2.0857	-1.40348	1.84976e-05	-2.08647	-1.40422
56306512	chr12:56306512:C:A	4.49719e-14	-3.34252e-10	-1.39203	0.000141962	-3.34252e-10	-1.39745	0.000150108	-3.34252e-10	-1.39698
56306917	chr12:56306917:G:A	2.54397e-14	-1.96175	-4.01236e-10	8.16066e-05	-1.9511	-4.01236e-10	8.61486e-05	-1.95227	-4.01236e-10
56307025	chr12:56307025:G:A	8.13055e-15	-1.75583	-1.34661	1.95888e-05	-2.09388	-1.28417	2.06722e-05	-2.09426	-1.28529
56307595	chr12:56307595:G:C	5.47293e-15	-2.09171	-1.40654	1.83733e-05	-2.03224	-1.40987	1.9378e-05	-2.03381	-1.41039
56308088	chr12:56308088:T:C	8.16323e-15	-1.7843	-1.31413	2.05543e-05	-2.08911	-1.24083	2.16894e-05	-2.08959	-1.24193
56308392	chr12:56308392:C:T	8.10286e-15	-1.79666	-1.30919	2.07858e-05	-2.0855	-1.23324	2.1927e-05	-2.08605	-1.23457
56309060	chr12:56309060:G:A	2.27103e-14	-2.07525	-4.01236e-10	7.42063e-05	-2.04616	-4.01236e-10	7.85063e-05	-2.04516	-4.01236e-10
56309298	chr12:56309298:C:T	6.91159e-14	-3.34252e-10	-0.962281	0.000215215	-3.34252e-10	-0.981373	0.000227692	-3.34252e-10	-0.980345
56309938	chr12:56309938:G:A	2.21703e-14	-2.09931	-4.01236e-10	7.09734e-05	-2.09071	-4.01236e-10	7.50189e-05	-2.0906	-4.01236e-10
56310265	chr12:56310265:G:C	2.35464e-14	-2.03909	-4.01236e-10	7.67514e-05	-2.01244	-4.01236e-10	8.1226e-05	-2.0111	-4.01236e-10
56312173	chr12:56312173:C:T	5.5461e-14	-3.34252e-10	-1.18239	0.000173541	-3.34252e-10	-1.1966	0.000183311	-3.34252e-10	-1.19715
56312394	chr12:56312394:AT:A	7.80401e-15	-1.85579	-1.28764	2.17058e-05	-2.06907	-1.20637	2.28911e-05	-2.06983	-1.20776
56313138	chr12:56313138:A:C	5.47709e-15	-2.08778	-1.40971	1.81663e-05	-2.041	-1.41245	1.91637e-05	-2.04246	-1.41286
56313457	chr12:56313457:T:A	4.46131e-14	-3.34252e-10	-1.40004	0.000142562	-3.34252e-10	-1.39323	0.000150661	-3.34252e-10	-1.39331
56313485	chr12:56313485:CATCTCAAAAAAATAATAATAATTTTGTTTAA:C	2.29166e-14	-2.0662	-4.01236e-10	7.51932e-05	-2.03295	-4.01236e-10	7.95601e-05	-2.03183	-4.01236e-10
56313601	chr12:56313601:TTTTTC:T	1.24127e-13	-0.376761	-4.01236e-10	0.00132407	0.835451	-4.01236e-10	0.0014151	0.846619	-4.01236e-10
56314593	chr12:56314593:T:C	9.84668e-14	-0.608346	-4.01236e-10	0.000972052	0.526399	-4.01236e-10	0.00103836	0.537061	-4.01236e-10
56314792	chr12:56314792:G:A	5.47573e-15	-2.09096	-1.40678	1.83368e-05	-2.03403	-1.41007	1.93401e-05	-2.03557	-1.41058
56317587	chr12:56317587:C:T	5.21465e-14	-3.34252e-10	-1.24401	0.000160049	-3.34252e-10	-1.27753	0.000168608	-3.34252e-10	-1.28076
56320060	chr12:56320060:G:A	1.95099e-13	0.0754409	-4.01236e-10	0.000264203	-0.776291	-4.01236e-10	0.000280258	-0.772628	-4.01236e-10
56320376	chr12:56320376:G:C	5.82331e-14	-3.34252e-10	-1.13361	0.000178425	-3.34252e-10	-1.16884	0.000188138	-3.34252e-10	-1.17116
56321101	chr12:56321101:G:A	4.77227e-14	-3.34252e-10	-1.33266	0.000154658	-3.34252e-10	-1.3118	0.000163438	-3.34252e-10	-1.3119
56321800	chr12:56321800:G:A	5.4779e-15	-2.09305	-1.4043	1.84834e-05	-2.02817	-1.40797	1.94916e-05	-2.02979	-1.40857
56321815	chr12:56321815:C:T	6.83401e-13	-3.34252e-10	1.32902	0.00226779	-3.34252e-10	1.37355	0.00238272	-3.34252e-10	1.36766
56323682	chr12:56323682:C:T	7.86182e-15	-1.78214	-1.3539	1.94834e-05	-2.08928	-1.29417	2.05632e-05	-2.08976	-1.29508
56324021	chr12:56324021:G:A	5.46785e-15	-2.09274	-1.40644	1.84301e-05	-2.02923	-1.40979	1.94373e-05	-2.03083	-1.41031
56324638	chr12:56324638:T:C	5.50214e-15	-2.08629	-1.40664	1.81391e-05	-2.04499	-1.40995	1.91339e-05	-2.04641	-1.41047
56325231	chr12:56325231:G:A	3.37291e-14	-1.6797	-4.01236e-10	8.47966e-05	-1.91276	-4.01236e-10	8.98052e-05	-1.9107	-4.01236e-10
56325508	chr12:56325508:C:T	2.58339e-14	-1.94638	-4.01236e-10	7.79609e-05	-1.9968	-4.01236e-10	8.24279e-05	-1.99642	-4.01236e-10
56325666	chr12:56325666:G:A	5.44242e-15	-2.09217	-1.41167	1.8305e-05	-2.03187	-1.41396	1.93095e-05	-2.03345	-1.4143
56325842	chr12:56325842:G:A	4.74398e-14	-3.34252e-10	-1.3386	0.000151933	-3.34252e-10	-1.32957	0.000160406	-3.34252e-10	-1.33063
56328276	chr12:56328276:T:G	1.25762e-14	-1.28007	-1.38618	1.92486e-05	-2.0561	-1.33948	2.03239e-05	-2.05651	-1.34004
56329046	chr12:56329046:C:T	8.03966e-15	-1.77563	-1.33805	1.9886e-05	-2.09056	-1.27243	2.09835e-05	-2.09101	-1.27359
56329802	chr12:56329802:A:G	5.6696e-15	-2.09195	-1.37099	1.8999e-05	-2.03058	-1.37805	2.00233e-05	-2.03215	-1.37929
56330777	chr12:56330777:C:T	5.33973e-14	-3.34252e-10	-1.22031	0.000175407	-3.34252e-10	-1.1859	0.000185311	-3.34252e-10	-1.18631
56331036	chr12:56331036:G:C	4.60289e-14	-3.34252e-10	-1.3688	0.000145274	-3.34252e-10	-1.37439	0.00015358	-3.34252e-10	-1.37412
56331135	chr12:56331135:G:A	1.55739e-13	1.19939	-1.34928	0.00022313	0.431876	-1.37713	0.000231334	0.412799	-1.37728
56331337	chr12:56331337:A:G	5.46098e-15	-2.09459	-1.40585	1.85441e-05	-2.02356	-1.4093	1.9556e-05	-2.02522	-1.40984
56331486	chr12:56331486:C:T	6.54833e-14	-3.34252e-10	-1.01627	0.000207724	-3.34252e-10	-1.0168	0.000218278	-3.34252e-10	-1.02257
56331506	chr12:56331506:GTA:G	4.80054e-14	-3.34252e-10	-1.32675	0.000151236	-3.34252e-10	-1.33417	0.000159881	-3.34252e-10	-1.33391
56331720	chr12:56331720:T:G	5.40025e-15	-2.10024	-1.41138	1.89897e-05	-1.99541	-1.41371	2.00239e-05	-1.99732	-1.41409
56331730	chr12:56331730:T:C	6.60972e-14	-3.34252e-10	-1.00694	0.000209712	-3.34252e-10	-1.00728	0.000220297	-3.34252e-10	-1.01336
56332197	chr12:56332197:GA:G	5.47515e-15	-2.09131	-1.40654	1.83631e-05	-2.0328	-1.40987	1.93675e-05	-2.03435	-1.41039
56332464	chr12:56332464:G:A	2.34681e-14	-2.04242	-4.01236e-10	7.81278e-05	-1.99466	-4.01236e-10	8.24686e-05	-1.99592	-4.01236e-10
56332556	chr12:56332556:C:T	5.63024e-15	-2.08071	-1.3892	1.82821e-05	-2.05248	-1.39461	1.92786e-05	-2.05379	-1.39555
56332565	chr12:56332565:A:G	5.52488e-15	-2.09111	-1.39769	1.84953e-05	-2.03318	-1.40232	1.95025e-05	-2.03473	-1.40306
56332734	chr12:56332734:G:A	7.7284e-15	-1.79713	-1.35603	1.94951e-05	-2.08604	-1.2968	2.05697e-05	-2.08658	-1.29794
56333047	chr12:56333047:G:A	9.98908e-14	-3.34252e-10	-0.593988	0.000334703	-3.34252e-10	-0.539767	0.000351972	-3.34252e-10	-0.544787
56333458	chr12:56333458:T:C	9.92188e-15	-2.00963	-0.893697	2.87697e-05	-2.04112	-0.952568	3.01382e-05	-2.04205	-0.960499
56333921	chr12:56333921:G:A	5.44326e-15	-2.09715	-1.40654	1.87191e-05	-2.0136	-1.40987	1.97391e-05	-2.01535	-1.41039
56334353	chr12:56334353:T:C	5.44565e-15	-2.09605	-1.4072	1.86213e-05	-2.01829	-1.41041	1.9637e-05	-2.02001	-1.41091
56334404	chr12:56334404:A:C	4.61091e-14	-3.34252e-10	-1.36706	0.000145627	-3.34252e-10	-1.37196	0.000153923	-3.34252e-10	-1.37189
56334550	chr12:56334550:TC:T	4.38737e-14	-3.34252e-10	-1.41675	0.000139474	-3.34252e-10	-1.41513	0.00014741	-3.34252e-10	-1.41512
56335047	chr12:56335047:C:T	4.38857e-14	-3.34252e-10	-1.41648	0.000139555	-3.34252e-10	-1.41455	0.000147495	-3.34252e-10	-1.41454
56335327	chr12:56335327:G:A	2.66025e-14	-1.91706	-4.01236e-10	8.84001e-05	-1.87114	-4.01236e-10	9.32491e-05	-1.87307	-4.01236e-10
56335767	chr12:56335767:T:G	5.22463e-14	-3.34252e-10	-1.2421	0.000163985	-3.34252e-10	-1.25324	0.000173432	-3.34252e-10	-1.25256
56336643	chr12:56336643:T:TA	5.51405e-15	-2.09399	-1.39678	1.86563e-05	-2.02531	-1.40151	1.96702e-05	-2.02695	-1.40228
56337271	chr12:56337271:C:G	4.67056e-14	-3.34252e-10	-1.3542	0.00015093	-3.34252e-10	-1.3362	0.000159502	-3.34252e-10	-1.33628
56338841	chr12:56338841:A:C	9.89616e-14	-3.34252e-10	-0.603333	0.000328088	-3.34252e-10	-0.55973	0.000346526	-3.34252e-10	-0.560382
56339010	chr12:56339010:G:A	5.06367e-14	-3.34252e-10	-1.27339	0.000158305	-3.34252e-10	-1.28849	0.000167535	-3.34252e-10	-1.28715
56339747	chr12:56339747:G:A	5.56832e-15	-2.09109	-1.38988	1.8616e-05	-2.03353	-1.39546	1.96271e-05	-2.03507	-1.39635
56340989	chr12:56340989:G:A	4.4125e-14	-3.34252e-10	-1.41104	0.000139635	-3.34252e-10	-1.41398	0.000147565	-3.34252e-10	-1.41407
56341180	chr12:56341180:G:A	2.62469e-13	-3.34252e-10	0.372069	0.000920045	-3.34252e-10	0.471412	0.000904888	-3.34252e-10	0.399472
56341406	chr12:56341406:C:G	6.66098e-14	-3.34252e-10	-0.999214	0.000207628	-3.34252e-10	-1.01726	0.000219383	-3.34252e-10	-1.01752
56341465	chr12:56341465:A:G	8.864e-15	-1.86783	-1.14823	2.4586e-05	-2.08964	-1.06119	2.59182e-05	-2.08945	-1.06394
56342206	chr12:56342206:G:T	5.45554e-15	-2.09405	-1.40738	1.84907e-05	-2.02518	-1.41056	1.95007e-05	-2.02683	-1.41106
56343467	chr12:56343467:C:A	2.74225e-14	-1.8867	-4.01236e-10	8.3873e-05	-1.92371	-4.01236e-10	8.87632e-05	-1.92237	-4.01236e-10
56343472	chr12:56343472:C:A	2.57457e-14	-1.9498	-4.01236e-10	7.5205e-05	-2.03279	-4.01236e-10	7.93185e-05	-2.03487	-4.01236e-10
56343473	chr12:56343473:A:G	2.60917e-14	-1.93645	-4.01236e-10	7.58744e-05	-2.02393	-4.01236e-10	8.00146e-05	-2.02613	-4.01236e-10
56343681	chr12:56343681:T:A	4.44543e-14	-3.34252e-10	-1.4036	0.000141073	-3.34252e-10	-1.40374	0.000148932	-3.34252e-10	-1.40485
56344189	chr12:56344189:A:G	8.27436e-15	-1.71643	-1.36848	1.88938e-05	-2.09868	-1.31549	1.99472e-05	-2.09892	-1.31632
56344728	chr12:56344728:C:T	7.34747e-14	-3.34252e-10	-0.901124	0.000228288	-3.34252e-10	-0.922402	0.00024133	-3.34252e-10	-0.922172
56344878	chr12:56344878:C:T	5.976e-14	-3.34252e-10	-1.10773	0.000188653	-3.34252e-10	-1.1131	0.000199247	-3.34252e-10	-1.11379
56345015	chr12:56345015:AAAC:A	4.39087e-14	-3.34252e-10	-1.41595	0.000139353	-3.34252e-10	-1.416	0.000147235	-3.34252e-10	-1.41631
56345031	chr12:56345031:G:A	4.40001e-14	-3.34252e-10	-1.41387	0.00013966	-3.34252e-10	-1.4138	0.000147693	-3.34252e-10	-1.41321
56345266	chr12:56345266:G:C	4.4019e-14	-3.34252e-10	-1.41344	0.000139697	-3.34252e-10	-1.41353	0.000147561	-3.34252e-10	-1.4141
56345773	chr12:56345773:A:G	5.82965e-15	-2.08102	-1.35409	1.88815e-05	-2.05242	-1.36241	1.99001e-05	-2.05373	-1.36388
56346229	chr12:56346229:GAGA:G	5.47152e-15	-2.09197	-1.40654	1.83892e-05	-2.03138	-1.40987	1.93947e-05	-2.03295	-1.41039
56346898	chr12:56346898:C:G	5.9886e-15	-2.09085	-1.31735	1.99187e-05	-2.03336	-1.32799	2.09803e-05	-2.0349	-1.32986
56347007	chr12:56347007:G:A	2.32595e-14	-2.05135	-4.01236e-10	7.80647e-05	-1.99547	-4.01236e-10	8.24004e-05	-1.99675	-4.01236e-10
56347400	chr12:56347400:AG:A	4.10799e-14	-1.48255	-4.01236e-10	0.000109881	-1.65361	-4.01236e-10	0.000115829	-1.65622	-4.01236e-10
56347405	chr12:56347405:A:G	4.09048e-14	-1.48682	-4.01236e-10	0.000109483	-1.65724	-4.01236e-10	0.000115411	-1.65984	-4.01236e-10
56347406	chr12:56347406:GTTT:G	4.03521e-14	-1.50042	-4.01236e-10	0.000108164	-1.66936	-4.01236e-10	0.000114024	-1.67193	-4.01236e-10
56347444	chr12:56347444:G:A	5.58511e-15	-2.08368	-1.39428	1.82848e-05	-2.04766	-1.39928	1.92827e-05	-2.04903	-1.4001
56348081	chr12:56348081:T:C	1.50503e-14	-1.12735	-1.35932	2.07298e-05	-2.01984	-1.3016	2.18873e-05	-2.02035	-1.30209
56349213	chr12:56349213:T:C	4.65165e-14	-3.34252e-10	-1.35826	0.00015174	-3.34252e-10	-1.33084	0.000160077	-3.34252e-10	-1.33268
56349260	chr12:56349260:G:A	7.89767e-14	-0.828913	-4.01236e-10	0.00071036	0.212761	-4.01236e-10	0.000758506	0.223012	-4.01236e-10
56349914	chr12:56349914:T:C	1.47391e-14	-1.14856	-1.35901	2.07544e-05	-2.01869	-1.30156	2.19142e-05	-2.01921	-1.30199
56350638	chr12:56350638:G:A	5.60205e-15	-2.07212	-1.40281	1.78385e-05	-2.06489	-1.40676	1.88199e-05	-2.06603	-1.40739
56351662	chr12:56351662:AGATTT:A	2.2737e-14	-2.07407	-4.01236e-10	7.49867e-05	-2.0357	-4.01236e-10	7.91742e-05	-2.03669	-4.01236e-10
56352004	chr12:56352004:T:C	5.64636e-15	-2.05361	-1.41344	1.74112e-05	-2.0806	-1.41529	1.8381e-05	-2.08147	-1.41555
56352774	chr12:56352774:C:T	5.60427e-15	-2.07244	-1.4021	1.78545e-05	-2.0646	-1.40616	1.88363e-05	-2.06575	-1.40681
56355710	chr12:56355710:A:G	4.40921e-14	-3.34252e-10	-1.41178	0.000140608	-3.34252e-10	-1.40703	0.000148639	-3.34252e-10	-1.40682
56356420	chr12:56356420:C:T	5.59041e-15	-2.0742	-1.40281	1.78828e-05	-2.06241	-1.40676	1.8866e-05	-2.06359	-1.40739
56356953	chr12:56356953:C:T	5.60304e-15	-2.07184	-1.40292	1.78322e-05	-2.06513	-1.40688	1.88134e-05	-2.06627	-1.4075
56357183	chr12:56357183:C:T	6.92534e-14	-3.34252e-10	-0.960293	0.000223715	-3.34252e-10	-0.942637	0.000236236	-3.34252e-10	-0.943509
56357596	chr12:56357596:C:T	7.05218e-14	-3.34252e-10	-0.942143	0.000213886	-3.34252e-10	-0.987565	0.000225226	-3.34252e-10	-0.991236
56358031	chr12:56358031:G:C	4.62972e-14	-3.34252e-10	-1.36298	0.000148628	-3.34252e-10	-1.35157	0.000155624	-3.34252e-10	-1.36089
56358078	chr12:56358078:C:T	1.56535e-14	-1.0597	-1.38768	2.05622e-05	-1.98576	-1.34379	2.1711e-05	-1.98636	-1.34416
56358370	chr12:56358370:C:T	5.57684e-15	-2.06482	-1.41463	1.75163e-05	-2.07375	-1.41613	1.84905e-05	-2.07476	-1.41632
56359090	chr12:56359090:A:G	5.59634e-15	-2.0731	-1.40285	1.78606e-05	-2.06361	-1.4068	1.88429e-05	-2.06477	-1.40743
56360038	chr12:56360038:C:A	5.56353e-15	-2.08374	-1.3981	1.81955e-05	-2.04928	-1.40255	1.91888e-05	-2.05064	-1.40337
56360209	chr12:56360209:C:T	4.75072e-14	-3.34252e-10	-1.33718	0.000149719	-3.34252e-10	-1.34425	0.000158291	-3.34252e-10	-1.34391
56360353	chr12:56360353:T:G	1.43917e-14	-1.1144	-1.41701	1.88152e-05	-2.00946	-1.40889	1.98706e-05	-2.01001	-1.40909
56360682	chr12:56360682:C:T	1.14088e-14	-1.42416	-1.33952	2.21962e-05	-1.99184	-1.26126	2.34065e-05	-1.99101	-1.26432
56360748	chr12:56360748:T:C	5.00611e-14	-3.34252e-10	-1.28482	0.00015743	-3.34252e-10	-1.29403	0.00016646	-3.34252e-10	-1.29358
56361274	chr12:56361274:A:G	1.38907e-14	-1.48865	-1.0782	2.762e-05	-2.0983	-0.936169	2.90997e-05	-2.09841	-0.939199
56361336	chr12:56361336:T:C	4.60754e-14	-3.34252e-10	-1.36779	0.000150057	-3.34252e-10	-1.342	0.000158286	-3.34252e-10	-1.34393
56361516	chr12:56361516:A:C	5.53454e-14	-3.34252e-10	-1.18447	0.000171673	-3.34252e-10	-1.20742	0.000180655	-3.34252e-10	-1.21175
56361673	chr12:56361673:G:C	5.82577e-14	-3.34252e-10	-1.13319	0.000183414	-3.34252e-10	-1.14126	0.000193821	-3.34252e-10	-1.1414
56364131	chr12:56364131:G:T	2.48374e-14	-1.98571	-4.01236e-10	7.02007e-05	-2.10165	-4.01236e-10	7.419e-05	-2.10171	-4.01236e-10
56364299	chr12:56364299:A:G	1.02479e-14	-1.64434	-1.22666	2.22515e-05	-2.07995	-1.17065	2.35445e-05	-2.0801	-1.16935
56364820	chr12:56364820:G:A	4.76504e-14	-3.34252e-10	-1.33418	0.000153909	-3.34252e-10	-1.31665	0.00016271	-3.34252e-10	-1.31637
56365180	chr12:56365180:G:A	3.92901e-13	-3.34252e-10	0.775492	0.00116906	-3.34252e-10	0.710948	0.00124219	-3.34252e-10	0.71629
56365267	chr12:56365267:G:A	6.36383e-14	-3.34252e-10	-1.04485	0.000205399	-3.34252e-10	-1.02806	0.00021692	-3.34252e-10	-1.02881
56365634	chr12:56365634:T:C	4.94642e-14	-3.34252e-10	-1.29682	0.000159726	-3.34252e-10	-1.27955	0.000168838	-3.34252e-10	-1.2794
56365640	chr12:56365640:T:G	4.79942e-14	-3.34252e-10	-1.32698	0.000158153	-3.34252e-10	-1.28945	0.000167336	-3.34252e-10	-1.28833
56365663	chr12:56365663:T:C	1.00114e-14	-1.65975	-1.23459	2.1977e-05	-2.08326	-1.17975	2.32548e-05	-2.0834	-1.17843
56365809	chr12:56365809:A:C	4.74837e-14	-3.34252e-10	-1.33768	0.00015616	-3.34252e-10	-1.30213	0.000165208	-3.34252e-10	-1.30113
56366086	chr12:56366086:A:G	4.7171e-14	-1.34429	-4.01236e-10	0.000107491	-1.67561	-4.01236e-10	0.000114017	-1.67199	-4.01236e-10
56366284	chr12:56366284:A:G	7.6979e-15	-1.89929	-1.25783	2.10134e-05	-2.10178	-1.20607	2.22322e-05	-2.10177	-1.20502
56367007	chr12:56367007:C:A	2.77208e-13	-3.34252e-10	0.426704	0.000903395	-3.34252e-10	0.45315	0.000953146	-3.34252e-10	0.451429
56368047	chr12:56368047:T:A	4.86795e-14	-3.34252e-10	-1.31281	0.000155635	-3.34252e-10	-1.3055	0.000163706	-3.34252e-10	-1.31027
56368050	chr12:56368050:A:T	1.59854e-13	-3.34252e-10	-0.123804	0.000512122	-3.34252e-10	-0.114448	0.000534161	-3.34252e-10	-0.127642
56368323	chr12:56368323:T:C	6.49427e-15	-2.05191	-1.27524	3.09106e-05	-1.68809	-1.23383	3.27056e-05	-1.68801	-1.23278
56368647	chr12:56368647:A:G	4.52234e-14	-3.34252e-10	-1.38645	0.000144806	-3.34252e-10	-1.37762	0.000152783	-3.34252e-10	-1.37932
56368751	chr12:56368751:T:G	6.07123e-14	-3.34252e-10	-1.09192	0.000195727	-3.34252e-10	-1.07629	0.000206647	-3.34252e-10	-1.07733
56369481	chr12:56369481:T:C	4.5526e-14	-3.34252e-10	-1.37978	0.00014826	-3.34252e-10	-1.35405	0.000156809	-3.34252e-10	-1.35331
56369660	chr12:56369660:C:T	6.74822e-15	-1.87425	-1.41453	1.72771e-05	-2.09834	-1.40529	1.82658e-05	-2.09828	-1.40503
56370011	chr12:56370011:A:G	4.54346e-14	-3.34252e-10	-1.38179	0.000145563	-3.34252e-10	-1.3724	0.000153568	-3.34252e-10	-1.3742
56370758	chr12:56370758:T:C	7.04148e-15	-1.98244	-1.26381	2.1137e-05	-2.08835	-1.21364	2.2369e-05	-2.08831	-1.21236
56371413	chr12:56371413:A:G	4.72606e-14	-3.34252e-10	-1.34239	0.000155252	-3.34252e-10	-1.30796	0.000164247	-3.34252e-10	-1.30697
56371615	chr12:56371615:T:C	4.55938e-14	-3.34252e-10	-1.37829	0.000148568	-3.34252e-10	-1.35197	0.000157129	-3.34252e-10	-1.35127
56373072	chr12:56373072:A:C	4.81383e-14	-3.34252e-10	-1.32399	0.000158711	-3.34252e-10	-1.28593	0.000167921	-3.34252e-10	-1.28484
56374019	chr12:56374019:G:T	4.83451e-14	-3.34252e-10	-1.3197	0.000152883	-3.34252e-10	-1.32334	0.000161596	-3.34252e-10	-1.32324
56374705	chr12:56374705:C:T	2.27276e-14	-2.07449	-4.01236e-10	7.64031e-05	-2.01699	-4.01236e-10	8.06711e-05	-2.01796	-4.01236e-10
56374854	chr12:56374854:C:T	8.29969e-15	-1.75075	-1.3311	1.93328e-05	-2.0975	-1.2937	2.04493e-05	-2.09757	-1.29282
56375254	chr12:56375254:G:T	6.64249e-14	-3.34252e-10	-1.00199	0.000207015	-3.34252e-10	-1.02022	0.000219103	-3.34252e-10	-1.0188
56375430	chr12:56375430:G:A	4.42922e-14	-3.34252e-10	-1.40726	0.000139927	-3.34252e-10	-1.41189	0.000147808	-3.34252e-10	-1.41243
56375888	chr12:56375888:A:G	4.73875e-14	-1.33971	-4.01236e-10	0.000160741	-1.27321	-4.01236e-10	0.000170109	-1.2719	-4.01236e-10
56376703	chr12:56376703:T:G	8.89935e-14	-3.34252e-10	-0.709502	0.000285312	-3.34252e-10	-0.699428	0.000300876	-3.34252e-10	-0.701641
56376874	chr12:56376874:A:G	1.04532e-14	-1.62519	-1.22596	2.22813e-05	-2.07599	-1.17327	2.35971e-05	-2.07614	-1.17108
56377259	chr12:56377259:A:G	1.06385e-14	-1.60291	-1.23068	2.22964e-05	-2.07049	-1.17809	2.36091e-05	-2.07067	-1.17604
56377792	chr12:56377792:A:C	4.48115e-14	-3.34252e-10	-1.3956	0.000144972	-3.34252e-10	-1.37647	0.000153349	-3.34252e-10	-1.37563
56378580	chr12:56378580:T:C	7.90776e-15	-1.96739	-1.16283	2.36073e-05	-2.09004	-1.10141	2.50064e-05	-2.09	-1.0992
56380240	chr12:56380240:G:T	4.19948e-13	0.842065	-4.01236e-10	0.000411382	-0.333489	-4.01236e-10	0.000430827	-0.342631	-4.01236e-10
56380420	chr12:56380420:G:A	5.77121e-14	-3.34252e-10	-1.1426	0.00017626	-3.34252e-10	-1.18105	0.000186651	-3.34252e-10	-1.1791
56380656	chr12:56380656:G:A	2.71273e-14	-1.89753	-4.01236e-10	8.6443e-05	-1.89352	-4.01236e-10	9.15487e-05	-1.89147	-4.01236e-10
56381552	chr12:56381552:C:T	4.62692e-14	-3.34252e-10	-1.36359	0.00014601	-3.34252e-10	-1.36933	0.000154874	-3.34252e-10	-1.36573
56382356	chr12:56382356:G:T	5.71647e-14	-3.34252e-10	-1.15213	0.000177441	-3.34252e-10	-1.17437	0.000187681	-3.34252e-10	-1.1736
56382989	chr12:56382989:G:A	2.58861e-14	-1.94436	-4.01236e-10	7.07092e-05	-2.09443	-4.01236e-10	7.47721e-05	-2.09389	-4.01236e-10
56383138	chr12:56383138:G:A	2.47069e-14	-1.99098	-4.01236e-10	7.88211e-05	-1.98583	-4.01236e-10	8.34688e-05	-1.98387	-4.01236e-10
56383140	chr12:56383140:T:C	6.6086e-14	-3.34252e-10	-1.00711	0.000212812	-3.34252e-10	-0.992603	0.000224527	-3.34252e-10	-0.994343
56383321	chr12:56383321:T:C	7.8027e-15	-1.81399	-1.32961	1.92725e-05	-2.10194	-1.29239	2.03954e-05	-2.10195	-1.29108
56383774	chr12:56383774:C:G	2.40701e-14	-2.0171	-4.01236e-10	7.77526e-05	-1.99948	-4.01236e-10	8.20625e-05	-2.00086	-4.01236e-10
56384391	chr12:56384391:T:C	6.36652e-15	-1.98219	-1.36482	1.97751e-05	-2.03623	-1.33236	2.09939e-05	-2.03597	-1.32814
56384473	chr12:56384473:A:T	2.7021e-14	-1.90145	-4.01236e-10	9.00602e-05	-1.85253	-4.01236e-10	9.51781e-05	-1.85259	-4.01236e-10
56384962	chr12:56384962:C:T	5.64646e-14	-3.34252e-10	-1.16445	0.000172712	-3.34252e-10	-1.20138	0.000182925	-3.34252e-10	-1.19926
56384970	chr12:56384970:G:A	1.65917e-13	-0.0865747	-4.01236e-10	0.000265083	-0.772967	-4.01236e-10	0.00027889	-0.777521	-4.01236e-10
56385105	chr12:56385105:AAAG:A	2.1459e-13	-3.34252e-10	0.170665	0.000673789	-3.34252e-10	0.159907	0.000711053	-3.34252e-10	0.158408
56386039	chr12:56386039:A:C	6.29979e-15	-2.00507	-1.35247	1.99761e-05	-2.04407	-1.3144	2.12034e-05	-2.04395	-1.31023
56386089	chr12:56386089:G:A	8.88203e-14	-3.34252e-10	-0.71145	0.000292608	-3.34252e-10	-0.674177	0.000309228	-3.34252e-10	-0.674261
56386547	chr12:56386547:T:C	4.60572e-14	-3.34252e-10	-1.36818	0.000147505	-3.34252e-10	-1.35915	0.000156533	-3.34252e-10	-1.35507
56388136	chr12:56388136:C:T	4.46882e-14	-1.39836	-4.01236e-10	0.000190356	-1.10412	-4.01236e-10	0.000202581	-1.0972	-4.01236e-10
56388458	chr12:56388458:C:G	4.62661e-14	-3.34252e-10	-1.36365	0.000151211	-3.34252e-10	-1.33434	0.000159928	-3.34252e-10	-1.33361
56389271	chr12:56389271:A:G	8.14705e-15	-1.75581	-1.3446	1.9049e-05	-2.10114	-1.30486	2.02195e-05	-2.10109	-1.3006
56389456	chr12:56389456:C:T	7.93348e-15	-1.83125	-1.29573	4.31855e-05	-1.35892	-1.22859	4.63594e-05	-1.3541	-1.21781
56389596	chr12:56389596:T:C	4.63253e-14	-3.34252e-10	-1.36238	0.000151442	-3.34252e-10	-1.3328	0.00016017	-3.34252e-10	-1.3321
56389624	chr12:56389624:TA:T	4.44652e-14	-1.40336	-4.01236e-10	0.000354016	-0.483668	-4.01236e-10	0.000377465	-0.474861	-4.01236e-10
56389789	chr12:56389789:G:T	6.98451e-14	-3.34252e-10	-0.951786	0.000215365	-3.34252e-10	-0.980674	0.000227844	-3.34252e-10	-0.979678
56391192	chr12:56391192:C:T	2.9598e-14	-1.81036	-4.01236e-10	9.44246e-05	-1.80521	-4.01236e-10	0.000100046	-1.80271	-4.01236e-10
56391675	chr12:56391675:C:A	4.12931e-14	-1.47737	-4.01236e-10	0.000102561	-1.72255	-4.01236e-10	0.000108334	-1.72312	-4.01236e-10
56391871	chr12:56391871:G:A	1.63706e-14	-1.56617	-0.836405	4.7308e-05	-1.7415	-0.754826	5.07494e-05	-1.73899	-0.742447
56392182	chr12:56392182:G:A	4.58506e-14	-3.34252e-10	-1.37268	0.000146719	-3.34252e-10	-1.36449	0.000155693	-3.34252e-10	-1.36045
56392877	chr12:56392877:C:T	4.96384e-14	-3.34252e-10	-1.2933	0.000153608	-3.34252e-10	-1.31861	0.000162577	-3.34252e-10	-1.31718
56392914	chr12:56392914:G:A	7.55711e-14	-3.34252e-10	-0.872992	0.000252717	-3.34252e-10	-0.82074	0.000256855	-3.34252e-10	-0.859826
56393986	chr12:56393986:G:A	6.5086e-15	-1.91239	-1.41255	1.7475e-05	-2.08546	-1.40678	1.847e-05	-2.08508	-1.40711
56394065	chr12:56394065:G:C	2.37443e-14	-2.03072	-4.01236e-10	7.10206e-05	-2.09004	-4.01236e-10	7.50914e-05	-2.08963	-4.01236e-10
56394266	chr12:56394266:C:T	7.31445e-14	-3.34252e-10	-0.905629	0.000225176	-3.34252e-10	-0.936129	0.000238228	-3.34252e-10	-0.93511
56395172	chr12:56395172:T:C	4.40936e-14	-3.34252e-10	-1.41175	0.00014088	-3.34252e-10	-1.4051	0.000148848	-3.34252e-10	-1.40542
56395689	chr12:56395689:T:C	3.05684e-13	0.21467	0.309818	0.00085851	0.0688796	0.333308	0.000907204	0.0778817	0.324147
56395771	chr12:56395771:A:G	4.52433e-14	-3.34252e-10	-1.38601	0.000147048	-3.34252e-10	-1.36225	0.000155476	-3.34252e-10	-1.36185
56396492	chr12:56396492:T:C	8.46886e-15	-1.71768	-1.34399	1.92888e-05	-2.0961	-1.29738	2.03883e-05	-2.09596	-1.29742
56397004	chr12:56397004:CTCTCTGCA:C	8.70181e-15	-1.67718	-1.35735	1.90812e-05	-2.08989	-1.31442	2.01683e-05	-2.08969	-1.31454
56397266	chr12:56397266:C:A	4.42632e-14	-3.34252e-10	-1.40791	0.000141623	-3.34252e-10	-1.39984	0.000149628	-3.34252e-10	-1.40019
56397446	chr12:56397446:G:A	1.55038e-14	-1.04082	-1.41616	3.03209e-05	-1.52454	-1.41663	3.16659e-05	-1.5368	-1.4163
56397487	chr12:56397487:T:C	2.41031e-14	-2.01573	-4.01236e-10	7.15062e-05	-2.08323	-4.01236e-10	7.56116e-05	-2.08273	-4.01236e-10
56398232	chr12:56398232:T:G	8.36952e-15	-1.69043	-1.38304	1.83773e-05	-2.09277	-1.34912	1.94233e-05	-2.0926	-1.34927
56398448	chr12:56398448:T:G	4.6955e-14	-3.34252e-10	-1.34888	0.000153981	-3.34252e-10	-1.31618	0.000162861	-3.34252e-10	-1.31544
56398553	chr12:56398553:G:C	2.44202e-14	-2.00266	-4.01236e-10	7.53057e-05	-2.03145	-4.01236e-10	7.94766e-05	-2.03288	-4.01236e-10
56398842	chr12:56398842:G:A	2.45855e-14	-1.99591	-4.01236e-10	9.83293e-05	-1.76469	-4.01236e-10	0.000104075	-1.76323	-4.01236e-10
56399017	chr12:56399017:T:C	5.19959e-14	-3.34252e-10	-1.2469	0.000167227	-3.34252e-10	-1.23366	0.000176841	-3.34252e-10	-1.23309
56399435	chr12:56399435:TTAATG:T	9.81376e-13	1.69089	-4.01236e-10	0.000697791	0.194909	-4.01236e-10	0.000728932	0.183242	-4.01236e-10
56400277	chr12:56400277:G:A	1.41471e-13	-0.245968	-4.01236e-10	0.000235583	-0.890946	-4.01236e-10	0.000247822	-0.895628	-4.01236e-10
56401382	chr12:56401382:T:C	4.87305e-14	-3.34252e-10	-1.31176	0.000160794	-3.34252e-10	-1.27289	0.000170135	-3.34252e-10	-1.27175
56401402	chr12:56401402:G:A	5.212e-14	-3.34252e-10	-1.24452	0.000170083	-3.34252e-10	-1.21672	0.000179796	-3.34252e-10	-1.21652
56401631	chr12:56401631:T:C	5.90508e-15	-2.00702	-1.41523	1.8677e-05	-2.01753	-1.40819	1.96976e-05	-2.02089	-1.40695
56401944	chr12:56401944:T:C	7.89144e-14	-3.34252e-10	-0.829701	0.000259135	-3.34252e-10	-0.795662	0.000273891	-3.34252e-10	-0.795609
56402452	chr12:56402452:G:C	4.44379e-14	-3.34252e-10	-1.40397	0.000141921	-3.34252e-10	-1.39774	0.000149905	-3.34252e-10	-1.39834
56402826	chr12:56402826:G:A	7.82179e-14	-3.34252e-10	-0.838567	0.000241388	-3.34252e-10	-0.866604	0.000256463	-3.34252e-10	-0.861355
56402835	chr12:56402835:C:T	4.82133e-14	-3.34252e-10	-1.32243	0.000158878	-3.34252e-10	-1.28487	0.000168099	-3.34252e-10	-1.28378
56403097	chr12:56403097:T:C	2.53579e-14	-1.96498	-4.01236e-10	7.34434e-05	-2.0565	-4.01236e-10	7.76805e-05	-2.05573	-4.01236e-10
56403241	chr12:56403241:T:C	4.35096e-14	-1.42508	-4.01236e-10	0.000100354	-1.74431	-4.01236e-10	0.000106409	-1.74105	-4.01236e-10
56404638	chr12:56404638:T:C	4.67542e-14	-3.34252e-10	-1.35316	0.000153343	-3.34252e-10	-1.32033	0.000162164	-3.34252e-10	-1.31973
56405773	chr12:56405773:C:T	7.537e-15	-1.76386	-1.41438	1.7571e-05	-2.08143	-1.40534	1.85811e-05	-2.0811	-1.40509
56405990	chr12:56405990:G:C	4.53117e-14	-3.34252e-10	-1.3845	0.000143117	-3.34252e-10	-1.38935	0.000151295	-3.34252e-10	-1.38911
56406241	chr12:56406241:G:A	4.63249e-14	-3.34252e-10	-1.36239	0.000146071	-3.34252e-10	-1.36892	0.000154682	-3.34252e-10	-1.36697
56406813	chr12:56406813:T:C	4.95058e-14	-3.34252e-10	-1.29597	0.000163724	-3.34252e-10	-1.25483	0.000173329	-3.34252e-10	-1.25315
56408349	chr12:56408349:TG:T	1.15378e-12	2.05618	-0.203444	0.00175484	1.37082	-0.253703	0.00183364	1.36802	-0.262305
56408460	chr12:56408460:C:T	2.21923e-14	-2.09832	-4.01236e-10	7.03625e-05	-2.09935	-4.01236e-10	7.4353e-05	-2.09952	-4.01236e-10
56408570	chr12:56408570:T:C	2.45095e-14	-1.999	-4.01236e-10	7.71189e-05	-2.00766	-4.01236e-10	8.14289e-05	-2.00861	-4.01236e-10
56408646	chr12:56408646:T:C	1.2381e-14	-1.59733	-1.08457	4.97703e-05	-1.41299	-1.0326	5.19674e-05	-1.41505	-1.04267
56408728	chr12:56408728:A:G	1.21283e-14	-2.07899	-0.623531	4.37203e-05	-1.9587	-0.616502	4.69699e-05	-1.96145	-0.597381
56408850	chr12:56408850:G:C	4.4532e-14	-3.34252e-10	-1.40186	0.000140068	-3.34252e-10	-1.41089	0.000147992	-3.34252e-10	-1.41118
56408860	chr12:56408860:TC:T	7.44197e-14	-3.34252e-10	-0.888345	0.000229506	-3.34252e-10	-0.917082	0.000243193	-3.34252e-10	-0.914483
56409234	chr12:56409234:T:C	6.48437e-14	-3.34252e-10	-1.02609	0.000193228	-3.34252e-10	-1.08914	0.00020563	-3.34252e-10	-1.08226
56409854	chr12:56409854:T:C	4.38571e-14	-3.34252e-10	-1.41713	0.000139294	-3.34252e-10	-1.41642	0.000147297	-3.34252e-10	-1.41589
56409863	chr12:56409863:G:A	4.38666e-14	-3.34252e-10	-1.41691	0.000139218	-3.34252e-10	-1.41697	0.00014718	-3.34252e-10	-1.41668
56409977	chr12:56409977:A:G	4.46057e-14	-3.34252e-10	-1.4002	0.000140588	-3.34252e-10	-1.40717	0.000148667	-3.34252e-10	-1.40663
56410162	chr12:56410162:A:G	5.70174e-14	-3.34252e-10	-1.15471	0.000182976	-3.34252e-10	-1.14365	0.000193565	-3.34252e-10	-1.14272
56410258	chr12:56410258:G:T	5.85665e-14	-3.34252e-10	-1.1279	0.000188043	-3.34252e-10	-1.11634	0.000198936	-3.34252e-10	-1.11535
56410526	chr12:56410526:C:T	1.16937e-14	-1.33514	-1.40387	2.02866e-05	-1.94657	-1.39648	2.13417e-05	-1.95547	-1.3922
56410638	chr12:56410638:C:T	4.49278e-14	-3.34252e-10	-1.39301	0.000144353	-3.34252e-10	-1.38075	0.000150832	-3.34252e-10	-1.39217
56410662	chr12:56410662:C:T	1.24225e-14	-1.28144	-1.39712	2.09681e-05	-1.92183	-1.38818	2.20599e-05	-1.93143	-1.38314
56410735	chr12:56410735:G:T	4.5508e-14	-3.34252e-10	-1.38018	0.000145848	-3.34252e-10	-1.37044	0.00015384	-3.34252e-10	-1.37243
56410784	chr12:56410784:G:A	5.76222e-14	-3.34252e-10	-1.14416	0.000184945	-3.34252e-10	-1.13295	0.000195654	-3.34252e-10	-1.13199
56411222	chr12:56411222:T:C	4.51756e-14	-3.34252e-10	-1.38751	0.000145342	-3.34252e-10	-1.37392	0.000151689	-3.34252e-10	-1.38651
56412057	chr12:56412057:C:G	9.20553e-14	-3.34252e-10	-0.675676	0.000284472	-3.34252e-10	-0.702376	0.000302804	-3.34252e-10	-0.695253
56412064	chr12:56412064:C:T	1.19388e-14	-1.33855	-1.37973	2.08616e-05	-1.94727	-1.36783	2.19965e-05	-1.95614	-1.36131
56412514	chr12:56412514:C:A	4.43556e-14	-3.34252e-10	-1.40583	0.000140333	-3.34252e-10	-1.40899	0.000148549	-3.34252e-10	-1.40743
56412690	chr12:56412690:GC:G	7.83141e-14	-3.34252e-10	-0.837338	0.000245165	-3.34252e-10	-0.851078	0.000258559	-3.34252e-10	-0.853215
56412796	chr12:56412796:TAC:T	1.16534e-14	-1.32582	-1.41665	2.36472e-05	-1.77533	-1.41443	2.4659e-05	-1.78933	-1.41387
56413099	chr12:56413099:A:C	1.48289e-13	-3.34252e-10	-0.1989	0.00044239	-3.34252e-10	-0.260818	0.000469577	-3.34252e-10	-0.256506
56413404	chr12:56413404:T:C	1.00989e-14	-1.62135	-1.26429	2.1889e-05	-2.0199	-1.24712	2.31073e-05	-2.0265	-1.24169
56413426	chr12:56413426:G:A	3.18385e-14	-1.73739	-4.01236e-10	8.49708e-05	-1.9107	-4.01236e-10	8.97394e-05	-1.91143	-4.01236e-10
56413475	chr12:56413475:C:T	9.71606e-14	-3.34252e-10	-0.6217	0.000299927	-3.34252e-10	-0.649472	0.000329012	-3.34252e-10	-0.612244
56413592	chr12:56413592:A:G	4.56093e-14	-3.34252e-10	-1.37795	0.000143075	-3.34252e-10	-1.38964	0.000151373	-3.34252e-10	-1.38859
56413925	chr12:56413925:G:T	5.06283e-14	-3.34252e-10	-1.27355	0.000162466	-3.34252e-10	-1.26254	0.000174729	-3.34252e-10	-1.2451
56414052	chr12:56414052:G:A	7.90439e-14	-3.34252e-10	-0.828062	0.000246694	-3.34252e-10	-0.844861	0.000260435	-3.34252e-10	-0.845985
56414057	chr12:56414057:A:T	5.45427e-15	-2.10077	-1.4009	2.05208e-05	-1.94118	-1.3904	2.17354e-05	-1.94176	-1.38764
56414252	chr12:56414252:C:T	4.54021e-14	-3.34252e-10	-1.38251	0.000142356	-3.34252e-10	-1.39468	0.000150644	-3.34252e-10	-1.39342
56414482	chr12:56414482:TCTCCCTTC:T	4.60302e-14	-3.34252e-10	-1.36877	0.000147198	-3.34252e-10	-1.36123	0.000155352	-3.34252e-10	-1.36264
56414666	chr12:56414666:T:C	5.20447e-14	-3.34252e-10	-1.24596	0.000166674	-3.34252e-10	-1.23697	0.000176299	-3.34252e-10	-1.23616
56415378	chr12:56415378:A:G	4.63947e-14	-3.34252e-10	-1.36088	0.000144936	-3.34252e-10	-1.37672	0.000153438	-3.34252e-10	-1.37504
56415480	chr12:56415480:C:T	6.37857e-15	-2.09981	-1.24532	2.23823e-05	-2.07111	-1.17363	2.40296e-05	-2.06983	-1.15922
56415517	chr12:56415517:C:G	4.85345e-14	-3.34252e-10	-1.31579	0.000157738	-3.34252e-10	-1.29208	0.000166525	-3.34252e-10	-1.29319
56415927	chr12:56415927:C:T	4.51997e-14	-3.34252e-10	-1.38697	0.000145422	-3.34252e-10	-1.37337	0.000151767	-3.34252e-10	-1.38599
56416209	chr12:56416209:A:G	4.64732e-14	-3.34252e-10	-1.35919	0.000145138	-3.34252e-10	-1.37532	0.000153657	-3.34252e-10	-1.37362
56416224	chr12:56416224:G:C	1.01996e-14	-1.57144	-1.30428	2.15708e-05	-1.98901	-1.29267	2.27423e-05	-1.9968	-1.28731
56416271	chr12:56416271:T:C	4.5998e-14	-3.34252e-10	-1.36947	0.000148452	-3.34252e-10	-1.35275	0.000154481	-3.34252e-10	-1.36827
56416660	chr12:56416660:G:A	4.40363e-14	-3.34252e-10	-1.41305	0.000139977	-3.34252e-10	-1.41154	0.000147913	-3.34252e-10	-1.41172
56416967	chr12:56416967:G:A	3.83916e-14	-1.55023	-4.01236e-10	8.47635e-05	-1.91315	-4.01236e-10	8.86226e-05	-1.92395	-4.01236e-10
56417111	chr12:56417111:G:A	5.55891e-14	-3.34252e-10	-1.18008	0.000184401	-3.34252e-10	-1.1359	0.000194395	-3.34252e-10	-1.13845
56417212	chr12:56417212:G:A	4.5961e-14	-3.34252e-10	-1.37027	0.000149355	-3.34252e-10	-1.34668	0.000157584	-3.34252e-10	-1.34838
56418487	chr12:56418487:A:T	1.2722e-14	-1.24946	-1.40527	2.0732e-05	-1.92469	-1.39664	2.17936e-05	-1.93414	-1.39258
56418944	chr12:56418944:C:G	2.21683e-14	-2.0994	-4.01236e-10	7.29981e-05	-2.06258	-4.01236e-10	7.71114e-05	-2.06309	-4.01236e-10
56419011	chr12:56419011:TC:T	3.39985e-14	-1.67175	-4.01236e-10	0.000159372	-1.28177	-4.01236e-10	0.000169543	-1.27523	-4.01236e-10
56419012	chr12:56419012:C:T	1.46413e-14	-1.10156	-1.41266	5.61992e-05	-0.916126	-1.40798	5.97507e-05	-0.909641	-1.40852
56419755	chr12:56419755:T:C	1.47719e-14	-1.19945	-1.30589	2.60637e-05	-1.76612	-1.32635	2.72839e-05	-1.77991	-1.32214
56420537	chr12:56420537:G:A	5.91921e-14	-1.11728	-4.01236e-10	0.000255065	-0.81149	-4.01236e-10	0.000270643	-0.807539	-4.01236e-10
56420619	chr12:56420619:A:G	5.24203e-14	-3.34252e-10	-1.23877	0.000169686	-3.34252e-10	-1.21906	0.000178751	-3.34252e-10	-1.22235
56420779	chr12:56420779:G:A	8.55878e-15	-2.10175	-0.949361	2.77639e-05	-2.02567	-1.0036	2.90263e-05	-2.02595	-1.01419
56420872	chr12:56420872:A:G	1.05967e-14	-2.02658	-0.81094	3.26271e-05	-2.02363	-0.844232	3.42071e-05	-2.0234	-0.85251
56420958	chr12:56420958:C:T	5.9435e-14	-3.34252e-10	-1.11318	0.00018648	-3.34252e-10	-1.12469	0.00019742	-3.34252e-10	-1.123
56421314	chr12:56421314:T:C	4.67429e-14	-3.34252e-10	-1.3534	0.000148076	-3.34252e-10	-1.35529	0.000156186	-3.34252e-10	-1.35729
56421497	chr12:56421497:T:C	1.41648e-14	-1.26805	-1.27925	4.22132e-05	-1.29948	-1.3108	4.49756e-05	-1.28864	-1.31358
56421868	chr12:56421868:C:T	9.62083e-14	-3.34252e-10	-0.63155	0.000332241	-3.34252e-10	-0.54715	0.000349162	-3.34252e-10	-0.552804
56421933	chr12:56421933:T:C	7.27112e-14	-3.34252e-10	-0.91157	0.000232569	-3.34252e-10	-0.903824	0.000254135	-3.34252e-10	-0.870474
56422138	chr12:56422138:C:T	9.51204e-15	-1.75769	-1.18781	2.52291e-05	-1.97818	-1.14684	2.70964e-05	-1.97642	-1.13252
56422290	chr12:56422290:A:G	4.69836e-14	-3.34252e-10	-1.34827	0.000148828	-3.34252e-10	-1.35022	0.000156964	-3.34252e-10	-1.35232
56422340	chr12:56422340:C:T	4.4722e-14	-3.34252e-10	-1.3976	0.000143113	-3.34252e-10	-1.38937	0.000151162	-3.34252e-10	-1.38999
56422434	chr12:56422434:G:A	7.52809e-14	-3.34252e-10	-0.876838	0.000238632	-3.34252e-10	-0.878086	0.000261953	-3.34252e-10	-0.840175
56423030	chr12:56423030:C:A	7.24859e-15	-1.90832	-1.30894	1.88545e-05	-2.09937	-1.31689	1.99658e-05	-2.10041	-1.31391
56423057	chr12:56423057:A:G	4.39386e-14	-3.34252e-10	-1.41527	0.000139402	-3.34252e-10	-1.41565	0.000147292	-3.34252e-10	-1.41592
56423194	chr12:56423194:C:T	7.11931e-15	-1.9194	-1.31586	1.87048e-05	-2.10054	-1.32369	1.98118e-05	-2.10128	-1.32079
56424304	chr12:56424304:CA:C	4.39525e-14	-3.34252e-10	-1.41496	0.000139441	-3.34252e-10	-1.41537	0.00014733	-3.34252e-10	-1.41567
56424671	chr12:56424671:A:G	4.38729e-14	-3.34252e-10	-1.41677	0.000139224	-3.34252e-10	-1.41693	0.000147131	-3.34252e-10	-1.41702
56424898	chr12:56424898:T:C	4.39088e-14	-3.34252e-10	-1.41595	0.000139313	-3.34252e-10	-1.41628	0.000147209	-3.34252e-10	-1.41649
56425522	chr12:56425522:T:C	2.78978e-14	-1.86952	-4.01236e-10	0.000108396	-1.66722	-4.01236e-10	0.000114421	-1.66846	-4.01236e-10
56425876	chr12:56425876:A:AT	4.38578e-14	-3.34252e-10	-1.41711	0.000139266	-3.34252e-10	-1.41662	0.000147169	-3.34252e-10	-1.41676
56426067	chr12:56426067:A:T	4.39426e-14	-3.34252e-10	-1.41518	0.000139412	-3.34252e-10	-1.41558	0.000147302	-3.34252e-10	-1.41586
56426164	chr12:56426164:C:T	9.5598e-14	-3.34252e-10	-0.637913	0.000282009	-3.34252e-10	-0.711073	0.000301836	-3.34252e-10	-0.698454
56426297	chr12:56426297:C:T	4.5279e-14	-3.34252e-10	-1.38522	0.000145176	-3.34252e-10	-1.37507	0.00015331	-3.34252e-10	-1.37587
56426633	chr12:56426633:C:T	4.81976e-14	-3.34252e-10	-1.32276	0.000158014	-3.34252e-10	-1.29033	0.000166856	-3.34252e-10	-1.29121
56426964	chr12:56426964:A:C	6.42802e-14	-3.34252e-10	-1.03481	0.000205879	-3.34252e-10	-1.02572	0.000224023	-3.34252e-10	-0.996591
56427033	chr12:56427033:T:C	2.63377e-14	-1.92707	-4.01236e-10	9.99336e-05	-1.7485	-4.01236e-10	0.000105947	-1.7454	-4.01236e-10
56427266	chr12:56427266:G:C	4.46901e-14	-3.34252e-10	-1.39831	0.000141675	-3.34252e-10	-1.39948	0.000149588	-3.34252e-10	-1.40046
56427624	chr12:56427624:T:G	7.3812e-15	-1.80948	-1.38965	2.0024e-05	-1.95798	-1.3981	2.12435e-05	-1.95608	-1.3962
56427801	chr12:56427801:C:T	2.21231e-14	-2.10144	-4.01236e-10	7.04094e-05	-2.09868	-4.01236e-10	7.43958e-05	-2.09894	-4.01236e-10
56428214	chr12:56428214:A:G	9.61405e-15	-1.71133	-1.22351	2.48936e-05	-1.95266	-1.18574	2.67134e-05	-1.95077	-1.17241
56428857	chr12:56428857:G:C	9.45113e-14	-3.34252e-10	-0.649346	0.000279107	-3.34252e-10	-0.721417	0.000298684	-3.34252e-10	-0.708952
56428906	chr12:56428906:C:T	6.94278e-14	-3.34252e-10	-0.957778	0.00022206	-3.34252e-10	-0.950064	0.000242243	-3.34252e-10	-0.918396
56429234	chr12:56429234:T:C	7.06478e-14	-3.34252e-10	-0.940358	0.000220773	-3.34252e-10	-0.955877	0.000233634	-3.34252e-10	-0.954584
56429448	chr12:56429448:T:C	4.58809e-14	-3.34252e-10	-1.37202	0.000147402	-3.34252e-10	-1.35985	0.000155651	-3.34252e-10	-1.36072
56429838	chr12:56429838:C:T	8.63427e-15	-1.84348	-1.19884	2.37356e-05	-2.02422	-1.16182	2.54226e-05	-2.02285	-1.14985
56430408	chr12:56430408:C:T	8.75923e-15	-1.83032	-1.19764	2.3945e-05	-2.01687	-1.16038	2.56486e-05	-2.01544	-1.14841
56430470	chr12:56430470:A:AT	5.88561e-14	-3.34252e-10	-1.12297	0.000182339	-3.34252e-10	-1.14714	0.000193184	-3.34252e-10	-1.1447
56430987	chr12:56430987:C:G	4.44841e-14	-3.34252e-10	-1.40293	0.000141052	-3.34252e-10	-1.40388	0.000148939	-3.34252e-10	-1.4048
56431004	chr12:56431004:T:C	6.97906e-14	-3.34252e-10	-0.952566	0.000223266	-3.34252e-10	-0.944647	0.000243595	-3.34252e-10	-0.912834
56431164	chr12:56431164:GC:G	1.43894e-14	-1.3866	-1.14497	2.88681e-05	-1.93166	-1.05861	3.09109e-05	-1.9341	-1.04313
56431286	chr12:56431286:A:G	8.71545e-15	-1.83831	-1.19466	2.37731e-05	-2.02902	-1.15544	2.54605e-05	-2.02801	-1.1432
56431455	chr12:56431455:CCTCT:C	6.08315e-14	-3.34252e-10	-1.08996	0.000196166	-3.34252e-10	-1.07405	0.000206052	-3.34252e-10	-1.08021
56431527	chr12:56431527:C:T	8.99191e-15	-1.8163	-1.18544	2.44209e-05	-2.01049	-1.14708	2.61671e-05	-2.00902	-1.13481
56431777	chr12:56431777:A:G	5.50396e-14	-3.34252e-10	-1.19001	0.000173063	-3.34252e-10	-1.19936	0.000187637	-3.34252e-10	-1.17383
56431965	chr12:56431965:A:G	8.56327e-15	-1.82339	-1.22719	2.32462e-05	-2.01443	-1.19244	2.48808e-05	-2.013	-1.18125
56431995	chr12:56431995:G:A	8.73338e-15	-1.81268	-1.21823	2.36158e-05	-2.00837	-1.18273	2.52838e-05	-2.00688	-1.1713
56432024	chr12:56432024:C:T	7.75582e-15	-1.88076	-1.26886	2.22568e-05	-1.97796	-1.2724	2.35464e-05	-1.97617	-1.27319
56432026	chr12:56432026:C:G	8.51744e-15	-1.82975	-1.2262	2.31868e-05	-2.01809	-1.19133	2.48172e-05	-2.01668	-1.18012
56432197	chr12:56432197:A:G	8.98035e-15	-1.80766	-1.19537	2.42912e-05	-2.00516	-1.15774	2.60234e-05	-2.00364	-1.1457
56432667	chr12:56432667:G:A	9.44277e-13	1.65235	-4.01236e-10	0.00127803	0.800062	-4.01236e-10	0.00139356	0.83128	-4.01236e-10
56432750	chr12:56432750:T:C	1.08475e-14	-1.88154	-0.932595	3.00804e-05	-2.03186	-0.917278	3.25244e-05	-2.03053	-0.895817
56433673	chr12:56433673:G:A	4.42464e-14	-3.34252e-10	-1.40829	0.00014032	-3.34252e-10	-1.40908	0.000148197	-3.34252e-10	-1.4098
56433969	chr12:56433969:A:G	5.98506e-15	-1.99169	-1.41711	1.75375e-05	-2.07432	-1.41435	1.85281e-05	-2.07506	-1.41399
56434190	chr12:56434190:C:T	6.07022e-14	-3.34252e-10	-1.09209	0.000184793	-3.34252e-10	-1.13377	0.000196672	-3.34252e-10	-1.1268
56434213	chr12:56434213:G:A	1.16528e-13	-3.34252e-10	-0.43993	0.000347289	-3.34252e-10	-0.502852	0.00036936	-3.34252e-10	-0.496566
56434272	chr12:56434272:C:T	3.17268e-14	-1.46107	-0.279839	5.86747e-05	-2.05334	-0.227658	6.28102e-05	-2.05297	-0.215252
56434451	chr12:56434451:A:G	1.1336e-14	-1.88454	-0.885546	3.15314e-05	-2.03418	-0.867849	3.41194e-05	-2.03288	-0.845594
56434509	chr12:56434509:A:G	1.16998e-14	-1.88253	-0.855955	3.25271e-05	-2.03287	-0.838066	3.52187e-05	-2.03156	-0.815203
56434861	chr12:56434861:G:A	4.51705e-14	-3.34252e-10	-1.38762	0.000144794	-3.34252e-10	-1.3777	0.00015292	-3.34252e-10	-1.37842
56435086	chr12:56435086:G:T	1.14254e-14	-1.88035	-0.881871	3.17249e-05	-2.03176	-0.864151	3.43324e-05	-2.03043	-0.841816
56435118	chr12:56435118:A:T	2.21189e-14	-2.10163	-4.01236e-10	9.63873e-05	-1.78464	-4.01236e-10	0.000102149	-1.7819	-4.01236e-10
56435359	chr12:56435359:A:T	4.42359e-14	-3.34252e-10	-1.40853	0.00014029	-3.34252e-10	-1.4093	0.000148168	-3.34252e-10	-1.41
56435755	chr12:56435755:T:C	1.23544e-14	-1.87776	-0.806287	3.4302e-05	-2.03081	-0.787001	3.71757e-05	-2.02949	-0.763198
56435915	chr12:56435915:T:C	8.5897e-15	-2.00058	-1.04692	2.53516e-05	-2.0875	-1.03267	2.73143e-05	-2.08688	-1.01405
56435953	chr12:56435953:C:T	2.04807e-14	-1.78249	-0.396094	5.71682e-05	-1.9279	-0.379109	6.2383e-05	-1.92508	-0.34997
56436326	chr12:56436326:T:C	7.99587e-15	-1.97651	-1.14263	2.31333e-05	-2.08238	-1.12936	2.48608e-05	-2.0817	-1.11335
56436520	chr12:56436520:C:T	2.863e-14	-1.84361	-4.01236e-10	0.000103688	-1.71163	-4.01236e-10	0.000110024	-1.70764	-4.01236e-10
56436903	chr12:56436903:T:C	1.68367e-14	-2.01033	-0.364173	5.66213e-05	-2.0685	-0.248123	6.03129e-05	-2.07149	-0.237299
56437321	chr12:56437321:T:C	1.08408e-14	-1.86915	-0.945594	2.99323e-05	-2.02492	-0.929147	3.23526e-05	-2.02355	-0.908099
56437620	chr12:56437620:A:C	5.32139e-14	-3.34252e-10	-1.22374	0.000176739	-3.34252e-10	-1.17834	0.00018658	-3.34252e-10	-1.17948
56438263	chr12:56438263:A:T	1.44425e-14	-1.51993	-1.00796	3.46887e-05	-1.82505	-0.981542	3.74793e-05	-1.82264	-0.961913
56438625	chr12:56438625:G:A	7.22879e-15	-1.86825	-1.35175	1.84792e-05	-2.09461	-1.34175	1.95484e-05	-2.09634	-1.33911
56438635	chr12:56438635:G:A	4.42578e-14	-3.34252e-10	-1.40803	0.000140492	-3.34252e-10	-1.40786	0.000148596	-3.34252e-10	-1.40711
56438921	chr12:56438921:T:C	4.60314e-14	-3.34252e-10	-1.36874	0.000146741	-3.34252e-10	-1.36434	0.00015618	-3.34252e-10	-1.35733
56438931	chr12:56438931:A:T	4.5702e-14	-3.34252e-10	-1.37592	0.00014446	-3.34252e-10	-1.38001	0.000152761	-3.34252e-10	-1.37947
56438974	chr12:56438974:G:A	7.2747e-14	-3.34252e-10	-0.911078	0.000224598	-3.34252e-10	-0.938696	0.000245382	-3.34252e-10	-0.905521
56439440	chr12:56439440:C:T	6.14093e-15	-2.0924	-1.29069	2.0075e-05	-2.09635	-1.25718	2.12789e-05	-2.09663	-1.254
56439556	chr12:56439556:G:A	5.12049e-14	-3.34252e-10	-1.26223	0.000165434	-3.34252e-10	-1.24444	0.00017435	-3.34252e-10	-1.24728
56439924	chr12:56439924:T:C	1.35797e-13	-0.286902	-4.01236e-10	0.000306202	-0.628767	-4.01236e-10	0.000328435	-0.614	-4.01236e-10
56439967	chr12:56439967:A:T	6.07842e-15	-2.09322	-1.3001	1.9871e-05	-2.09587	-1.26788	2.10604e-05	-2.09616	-1.26479
56440089	chr12:56440089:A:G	6.31954e-15	-2.095	-1.25941	2.08294e-05	-2.09426	-1.22239	2.20853e-05	-2.09459	-1.21884
56440259	chr12:56440259:T:C	9.7542e-15	-1.50346	-1.41691	1.77153e-05	-2.06548	-1.4131	1.87321e-05	-2.06574	-1.41236
56440294	chr12:56440294:A:C	1.01622e-14	-1.49966	-1.37973	1.88677e-05	-2.05647	-1.35909	1.99908e-05	-2.05678	-1.35629
56440367	chr12:56440367:G:A	1.02969e-14	-1.47706	-1.38916	1.87623e-05	-2.05014	-1.37102	1.98725e-05	-2.05047	-1.36853
56440431	chr12:56440431:C:A	4.82874e-14	-3.34252e-10	-1.32089	0.000150832	-3.34252e-10	-1.33685	0.000159703	-3.34252e-10	-1.33503
56440435	chr12:56440435:C:A	4.4601e-14	-3.34252e-10	-1.40031	0.000141194	-3.34252e-10	-1.40288	0.000149277	-3.34252e-10	-1.40253
56440472	chr12:56440472:T:C	1.01528e-14	-1.49258	-1.38774	1.87113e-05	-2.05472	-1.36916	1.98196e-05	-2.05504	-1.36663
56440507	chr12:56440507:C:T	1.02791e-14	-1.48072	-1.38723	1.87908e-05	-2.05109	-1.36855	1.99043e-05	-2.05142	-1.36599
56440539	chr12:56440539:C:A	9.1494e-14	-3.34252e-10	-0.681792	0.000282651	-3.34252e-10	-0.708797	0.000300243	-3.34252e-10	-0.703746
56440889	chr12:56440889:C:T	4.70659e-14	-3.34252e-10	-1.34652	0.000151687	-3.34252e-10	-1.33119	0.000161213	-3.34252e-10	-1.32561
56440911	chr12:56440911:G:A	4.41885e-14	-3.34252e-10	-1.4096	0.000139533	-3.34252e-10	-1.41471	0.000147527	-3.34252e-10	-1.41433
56440990	chr12:56440990:TTG:T	5.69982e-15	-2.09886	-1.35877	1.82658e-05	-2.08867	-1.3593	1.92834e-05	-2.08914	-1.35996
56441160	chr12:56441160:A:T	4.39824e-14	-3.34252e-10	-1.41428	0.000139991	-3.34252e-10	-1.41143	0.000147864	-3.34252e-10	-1.41205
56441199	chr12:56441199:T:A	1.31004e-14	-1.80236	-0.823066	2.98858e-05	-2.08834	-0.867292	3.2256e-05	-2.09044	-0.844193
56441502	chr12:56441502:C:T	4.73201e-14	-3.34252e-10	-1.34113	0.000148071	-3.34252e-10	-1.35532	0.000156749	-3.34252e-10	-1.35369
56441676	chr12:56441676:T:C	2.5985e-14	-1.94055	-4.01236e-10	7.07336e-05	-2.09409	-4.01236e-10	7.50666e-05	-2.08996	-4.01236e-10
56441883	chr12:56441883:A:C	4.73842e-14	-3.34252e-10	-1.33978	0.000149357	-3.34252e-10	-1.34667	0.000158486	-3.34252e-10	-1.34268
56441976	chr12:56441976:C:T	5.46409e-14	-3.34252e-10	-1.19728	0.000177919	-3.34252e-10	-1.17168	0.000187717	-3.34252e-10	-1.17341
56442159	chr12:56442159:A:G	4.38776e-14	-3.34252e-10	-1.41666	0.000139435	-3.34252e-10	-1.41541	0.000147342	-3.34252e-10	-1.41558
56442416	chr12:56442416:AT:A	4.57526e-14	-3.34252e-10	-1.37482	0.000146863	-3.34252e-10	-1.36351	0.000155093	-3.34252e-10	-1.36431
56442587	chr12:56442587:C:T	4.91972e-14	-3.34252e-10	-1.30223	0.000153447	-3.34252e-10	-1.31966	0.000162502	-3.34252e-10	-1.31765
56442712	chr12:56442712:C:G	9.40037e-15	-1.56652	-1.39079	1.82937e-05	-2.07275	-1.3737	1.93797e-05	-2.07301	-1.3711
56442846	chr12:56442846:C:T	9.64941e-15	-1.53903	-1.39214	1.83844e-05	-2.06607	-1.37544	1.94742e-05	-2.06636	-1.37289
56443053	chr12:56443053:G:A	9.01221e-15	-1.60538	-1.39411	1.80642e-05	-2.08108	-1.378	1.91348e-05	-2.0813	-1.37553
56443159	chr12:56443159:A:G	9.63787e-15	-1.54022	-1.39215	1.83785e-05	-2.06637	-1.37545	1.94679e-05	-2.06666	-1.37291
56443190	chr12:56443190:AG:A	3.14981e-14	-1.74814	-4.01236e-10	0.000166602	-1.2374	-4.01236e-10	0.00017657	-1.23462	-4.01236e-10
56443220	chr12:56443220:G:A	4.6154e-14	-0.264772	-1.10131	0.000103729	-0.58713	-1.1241	0.000111122	-0.572172	-1.12554
56443323	chr12:56443323:T:G	9.77659e-15	-1.52927	-1.38881	1.85077e-05	-2.06364	-1.37118	1.96072e-05	-2.06394	-1.3685
56443632	chr12:56443632:C:T	8.91509e-15	-1.93417	-1.07615	2.64625e-05	-2.10097	-0.976317	2.84353e-05	-2.10076	-0.959945
56443854	chr12:56443854:C:G	9.27923e-15	-1.57277	-1.39751	1.80882e-05	-2.07524	-1.38251	1.91558e-05	-2.07551	-1.38022
56443940	chr12:56443940:A:C	9.57505e-15	-1.5398	-1.39911	1.81896e-05	-2.06754	-1.38462	1.92613e-05	-2.06784	-1.3824
56443964	chr12:56443964:T:C	4.9052e-14	-3.34252e-10	-1.30518	0.000156432	-3.34252e-10	-1.30039	0.000163041	-3.34252e-10	-1.31434
56444195	chr12:56444195:C:T	1.42258e-14	-1.75086	-0.792143	3.11805e-05	-2.07559	-0.837622	3.36466e-05	-2.07853	-0.813897
56444256	chr12:56444256:T:C	4.4536e-14	-3.34252e-10	-1.40177	0.000141005	-3.34252e-10	-1.40421	0.000149075	-3.34252e-10	-1.40389
56444353	chr12:56444353:C:A	9.71844e-15	-1.52605	-1.39799	1.82808e-05	-2.06398	-1.38318	1.93585e-05	-2.0643	-1.38091
56444448	chr12:56444448:A:G	4.41663e-14	-3.34252e-10	-1.4101	0.00013972	-3.34252e-10	-1.41337	0.000147694	-3.34252e-10	-1.4132
56444487	chr12:56444487:C:T	4.43468e-14	-3.34252e-10	-1.40602	0.00013984	-3.34252e-10	-1.41251	0.000147872	-3.34252e-10	-1.41199
56444657	chr12:56444657:C:T	6.08353e-14	-3.34252e-10	-1.08989	0.000203636	-3.34252e-10	-1.03668	0.000214376	-3.34252e-10	-1.04061
56445047	chr12:56445047:T:A	4.43369e-14	-3.34252e-10	-1.40625	0.000139818	-3.34252e-10	-1.41267	0.000147847	-3.34252e-10	-1.41216
56445152	chr12:56445152:G:A	7.29685e-15	-1.87945	-1.33118	2.18906e-05	-1.8988	-1.36815	2.32169e-05	-1.89416	-1.3693
56445247	chr12:56445247:G:A	4.39212e-14	-3.34252e-10	-1.41567	0.000139684	-3.34252e-10	-1.41363	0.000147564	-3.34252e-10	-1.41407
56446008	chr12:56446008:T:C	9.28535e-15	-1.56814	-1.40149	1.80094e-05	-2.07419	-1.38792	1.90692e-05	-2.07446	-1.3858
56446073	chr12:56446073:T:G	9.26882e-15	-1.56496	-1.40645	1.7897e-05	-2.07351	-1.39487	1.8945e-05	-2.07378	-1.39301
56446086	chr12:56446086:C:G	8.77213e-15	-1.62778	-1.39871	1.78572e-05	-2.08644	-1.38416	1.8912e-05	-2.08664	-1.3819
56446145	chr12:56446145:C:T	9.22257e-15	-1.57511	-1.4013	1.79857e-05	-2.07576	-1.38767	1.90445e-05	-2.07602	-1.38554
56446722	chr12:56446722:C:T	4.17233e-14	-0.523108	-0.943898	9.56447e-05	-0.820583	-0.971787	0.000102374	-0.806822	-0.97288
56446759	chr12:56446759:G:A	8.58726e-15	-1.89731	-1.15048	2.42383e-05	-2.10161	-1.06346	2.59971e-05	-2.10172	-1.04864
56447197	chr12:56447197:T:G	2.65656e-14	-1.91845	-4.01236e-10	7.03518e-05	-2.0995	-4.01236e-10	7.45337e-05	-2.09709	-4.01236e-10
56447346	chr12:56447346:G:A	4.43185e-14	-3.34252e-10	-1.40666	0.000140913	-3.34252e-10	-1.40487	0.000149475	-3.34252e-10	-1.40121
56447383	chr12:56447383:C:T	4.57517e-14	-3.34252e-10	-1.37484	0.000145706	-3.34252e-10	-1.37142	0.000155054	-3.34252e-10	-1.36456
56447952	chr12:56447952:G:A	4.65609e-14	-3.34252e-10	-1.3573	0.000149122	-3.34252e-10	-1.34825	0.000158645	-3.34252e-10	-1.34167
56448426	chr12:56448426:C:T	7.58202e-14	-0.869701	-4.01236e-10	0.000203316	-1.03825	-4.01236e-10	0.000215322	-1.0362	-4.01236e-10
56448427	chr12:56448427:A:C	4.41157e-14	-3.34252e-10	-1.41125	0.000140472	-3.34252e-10	-1.408	0.000148355	-3.34252e-10	-1.40873
56448721	chr12:56448721:T:TC	4.60421e-14	-3.34252e-10	-1.36851	0.000146654	-3.34252e-10	-1.36494	0.000156145	-3.34252e-10	-1.35756
56449098	chr12:56449098:C:A	6.07578e-14	-3.34252e-10	-1.09117	0.000189716	-3.34252e-10	-1.10748	0.000199684	-3.34252e-10	-1.1116
56450109	chr12:56450109:G:T	1.27411e-14	-1.6595	-0.993731	3.62723e-05	-1.7722	-0.98976	3.84397e-05	-1.76611	-0.993138
56450506	chr12:56450506:C:G	4.49454e-14	-3.34252e-10	-1.39262	0.000143899	-3.34252e-10	-1.3839	0.000151989	-3.34252e-10	-1.38453
56450516	chr12:56450516:GAA:G	3.57286e-14	-1.62211	-4.01236e-10	0.000279517	-0.719946	-4.01236e-10	0.000297283	-0.713654	-4.01236e-10
56450565	chr12:56450565:C:T	8.80183e-15	-1.63028	-1.39282	2.64865e-05	-1.66721	-1.40917	2.81773e-05	-1.66017	-1.40966
56450665	chr12:56450665:T:C	1.94548e-13	-3.34252e-10	0.0726133	0.000661113	-3.34252e-10	0.140915	0.000715267	-3.34252e-10	0.164317
56450775	chr12:56450775:A:G	3.80237e-14	-1.22603	-0.333822	0.000149523	-0.923009	-0.422548	0.000158248	-0.909837	-0.434341
56450873	chr12:56450873:T:C	7.41496e-14	-3.34252e-10	-0.89198	0.000229985	-3.34252e-10	-0.914995	0.000243792	-3.34252e-10	-0.912022
56451512	chr12:56451512:T:C	1.26379e-13	-3.34252e-10	-0.358784	0.000375761	-3.34252e-10	-0.424059	0.000399152	-3.34252e-10	-0.418996
56451519	chr12:56451519:G:A	9.80937e-14	-0.840932	0.22879	0.000160803	-1.52041	0.247584	0.000171233	-1.52	0.25468
56451617	chr12:56451617:C:T	4.57602e-14	-3.34252e-10	-1.37465	0.000143821	-3.34252e-10	-1.38444	0.000152145	-3.34252e-10	-1.3835
56451753	chr12:56451753:C:T	4.39943e-14	-3.34252e-10	-1.414	0.000139606	-3.34252e-10	-1.41419	0.000147538	-3.34252e-10	-1.41425
56451941	chr12:56451941:C:G	7.41251e-14	-3.34252e-10	-0.892312	0.000229914	-3.34252e-10	-0.915306	0.000243715	-3.34252e-10	-0.91234
56452059	chr12:56452059:T:A	3.90169e-14	-1.43017	-0.103899	7.26626e-05	-2.00894	-0.0582459	7.75577e-05	-2.01438	-0.0429345
56452518	chr12:56452518:T:C	5.01475e-14	-3.34252e-10	-1.2831	0.000157403	-3.34252e-10	-1.2942	0.000166509	-3.34252e-10	-1.29329
56452706	chr12:56452706:C:T	6.58897e-14	-1.51961	0.509527	0.000130726	-2.03278	0.552868	0.00014092	-2.03747	0.577326
56453276	chr12:56453276:G:C	4.49511e-14	-3.34252e-10	-1.39249	0.000143425	-3.34252e-10	-1.3872	0.000151366	-3.34252e-10	-1.38864
56454151	chr12:56454151:G:T	4.3957e-14	-3.34252e-10	-1.41485	0.000139888	-3.34252e-10	-1.41217	0.000147817	-3.34252e-10	-1.41237
56454162	chr12:56454162:C:T	5.32607e-14	-3.34252e-10	-1.22287	0.000167468	-3.34252e-10	-1.23222	0.000177174	-3.34252e-10	-1.2312
56454295	chr12:56454295:C:T	2.57159e-14	-1.95095	-4.01236e-10	0.000102037	-1.72768	-4.01236e-10	0.000107576	-1.73014	-4.01236e-10
56454623	chr12:56454623:G:T	3.43584e-14	-1.66122	-4.01236e-10	0.000188713	-1.11278	-4.01236e-10	0.000200991	-1.10508	-4.01236e-10
56454697	chr12:56454697:T:C	9.19238e-15	-1.58304	-1.39666	1.91658e-05	-2.02693	-1.37295	2.03272e-05	-2.02854	-1.36784
56455623	chr12:56455623:A:G	1.0475e-13	-3.34252e-10	-0.54649	0.000317926	-3.34252e-10	-0.591192	0.000336788	-3.34252e-10	-0.588884
56455970	chr12:56455970:T:C	2.21483e-14	-2.10031	-4.01236e-10	7.03394e-05	-2.09968	-4.01236e-10	7.43355e-05	-2.09975	-4.01236e-10
56456228	chr12:56456228:C:T	2.84134e-14	-0.45204	-1.39916	6.22967e-05	-0.815469	-1.40563	6.67548e-05	-0.801366	-1.40595
56456229	chr12:56456229:A:G	1.14246e-13	-3.34252e-10	-0.459712	0.000346157	-3.34252e-10	-0.506118	0.000366683	-3.34252e-10	-0.50384
56456441	chr12:56456441:A:G	6.64483e-14	-3.34252e-10	-1.00164	0.000220301	-3.34252e-10	-0.958015	0.00023146	-3.34252e-10	-0.963934
56457230	chr12:56457230:C:T	3.46097e-13	1.99426	-1.3456	0.000557433	1.30649	-1.33616	0.0006073	1.33584	-1.33515
56457294	chr12:56457294:A:G	6.79827e-15	-2.10014	-1.18125	2.09763e-05	-2.08865	-1.22097	2.20975e-05	-2.08911	-1.22377
56457961	chr12:56457961:C:T	7.48245e-14	-3.34252e-10	-0.88292	0.000238516	-3.34252e-10	-0.878572	0.000249804	-3.34252e-10	-0.887663
56458286	chr12:56458286:A:T	7.26376e-15	-2.0991	-1.11607	2.22221e-05	-2.09098	-1.16094	2.34009e-05	-2.09139	-1.16417
56458313	chr12:56458313:C:T	1.25239e-12	1.93474	-4.01236e-10	0.00195995	1.22767	-4.01236e-10	0.0021326	1.25676	-4.01236e-10
56459120	chr12:56459120:T:C	9.95478e-14	-3.34252e-10	-0.597427	0.000302732	-3.34252e-10	-0.640161	0.000320482	-3.34252e-10	-0.638513
56459546	chr12:56459546:C:T	4.40122e-14	-3.34252e-10	-1.4136	0.000140111	-3.34252e-10	-1.41058	0.000148028	-3.34252e-10	-1.41094
56459624	chr12:56459624:T:G	6.35882e-14	-3.34252e-10	-1.04564	0.000197428	-3.34252e-10	-1.06764	0.00020902	-3.34252e-10	-1.06591
56460069	chr12:56460069:C:G	4.91479e-14	-3.34252e-10	-1.30323	0.000157738	-3.34252e-10	-1.29207	0.000166542	-3.34252e-10	-1.29309
56460221	chr12:56460221:C:A	2.30872e-13	-3.34252e-10	0.243796	0.000744811	-3.34252e-10	0.26012	0.000776106	-3.34252e-10	0.245951
56460264	chr12:56460264:A:G	8.0047e-14	-3.34252e-10	-0.815451	0.000252605	-3.34252e-10	-0.821185	0.000265472	-3.34252e-10	-0.826831
56460380	chr12:56460380:G:A	4.57387e-14	-3.34252e-10	-1.37512	0.000146434	-3.34252e-10	-1.36644	0.000154537	-3.34252e-10	-1.36791
56460853	chr12:56460853:C:T	3.02504e-14	-1.78856	-4.01236e-10	7.20216e-05	-2.07604	-4.01236e-10	7.61528e-05	-2.0756	-4.01236e-10
56461021	chr12:56461021:G:A	5.45832e-15	-2.08719	-1.41374	1.76461e-05	-2.06542	-1.41707	1.86788e-05	-2.06384	-1.41711
56461152	chr12:56461152:A:C	4.64647e-13	0.943212	-4.01236e-10	0.000412621	-0.330481	-4.01236e-10	0.000431692	-0.340628	-4.01236e-10
56462834	chr12:56462834:C:T	1.46332e-14	-1.4066	-1.10817	0.000179224	-0.0844343	-1.07994	0.000189982	-0.0805116	-1.0809
56463260	chr12:56463260:A:G	2.66905e-13	-3.34252e-10	0.388827	0.000887217	-3.34252e-10	0.435079	0.000919714	-3.34252e-10	0.415724
56463292	chr12:56463292:T:C	4.15655e-13	-3.34252e-10	0.83179	0.0014221	-3.34252e-10	0.906881	0.00146363	-3.34252e-10	0.880333
56463638	chr12:56463638:C:T	1.05009e-14	-1.58236	-1.26425	7.11059e-05	-0.775028	-1.31381	7.53164e-05	-0.771242	-1.3154
56464192	chr12:56464192:A:G	4.88161e-14	-3.34252e-10	-1.31	0.000151984	-3.34252e-10	-1.32923	0.000160318	-3.34252e-10	-1.33118
56464533	chr12:56464533:G:A	1.61251e-14	-1.09298	-1.3247	0.000211125	0.312225	-1.31278	0.000224144	0.317016	-1.31307
56464708	chr12:56464708:C:G	5.72273e-14	-3.34252e-10	-1.15103	0.00018324	-3.34252e-10	-1.14222	0.00019396	-3.34252e-10	-1.14069
56464865	chr12:56464865:TTG:T	4.46299e-14	-3.34252e-10	-1.39966	0.000141657	-3.34252e-10	-1.3996	0.000149885	-3.34252e-10	-1.39847
56464872	chr12:56464872:T:G	8.95547e-13	-3.34252e-10	1.59937	0.00277511	-3.34252e-10	1.57543	0.00295117	-3.34252e-10	1.58162
56465002	chr12:56465002:C:T	4.60759e-14	-3.34252e-10	-1.36777	0.000146809	-3.34252e-10	-1.36388	0.000155306	-3.34252e-10	-1.36294
56465545	chr12:56465545:A:G	2.89918e-13	-3.34252e-10	0.471533	0.000976051	-3.34252e-10	0.530504	0.00101092	-3.34252e-10	0.51028
56465561	chr12:56465561:G:A	4.43957e-14	-3.34252e-10	-1.40492	0.000141159	-3.34252e-10	-1.40312	0.000149268	-3.34252e-10	-1.40259
56465645	chr12:56465645:A:G	5.68102e-14	-3.34252e-10	-1.15835	0.000184231	-3.34252e-10	-1.13682	0.000194614	-3.34252e-10	-1.13732
56465653	chr12:56465653:C:G	1.7852e-14	-1.1863	-1.12965	3.71478e-05	-1.58686	-1.15125	3.94085e-05	-1.58839	-1.14596
56465822	chr12:56465822:G:T	1.12409e-14	-1.37417	-1.40434	2.7758e-05	-1.61818	-1.41131	2.93282e-05	-1.61948	-1.41031
56465979	chr12:56465979:G:A	3.10935e-14	-1.76107	-4.01236e-10	7.19763e-05	-2.07667	-4.01236e-10	7.59999e-05	-2.07761	-4.01236e-10
56466198	chr12:56466198:C:A	1.79017e-14	-1.21234	-1.10082	3.74573e-05	-1.60632	-1.12349	3.97487e-05	-1.60783	-1.11793
56466236	chr12:56466236:G:A	1.51207e-14	-1.15938	-1.32262	0.000233311	0.430102	-1.33074	0.000250997	0.453518	-1.33641
56466279	chr12:56466279:A:G	4.99774e-14	-3.34252e-10	-1.28649	0.000161199	-3.34252e-10	-1.27037	0.000169948	-3.34252e-10	-1.27285
56466793	chr12:56466793:G:A	1.31479e-14	-1.24946	-1.37234	0.000193119	0.288007	-1.37771	0.000207989	0.310647	-1.3815
56467250	chr12:56467250:T:C	1.56403e-14	-1.08942	-1.3588	0.00026452	0.586151	-1.36124	0.000285135	0.610035	-1.36541
56467498	chr12:56467498:C:T	2.17622e-13	-3.34252e-10	0.184695	0.000630931	-3.34252e-10	0.0941867	0.000675009	-3.34252e-10	0.106386
56467674	chr12:56467674:A:G	1.59704e-14	-1.02448	-1.40284	0.000404256	1.03003	-1.381	0.000437283	1.05379	-1.38154
56468260	chr12:56468260:A:G	8.82575e-14	-0.717807	-4.01236e-10	0.000149345	-1.34675	-4.01236e-10	0.000157458	-1.34918	-4.01236e-10
56468369	chr12:56468369:C:T	4.46851e-14	-3.34252e-10	-1.39843	0.000140967	-3.34252e-10	-1.40449	0.000149108	-3.34252e-10	-1.40367
56468523	chr12:56468523:T:C	8.49708e-14	-3.34252e-10	-0.755758	0.000263603	-3.34252e-10	-0.778567	0.000280154	-3.34252e-10	-0.772999
56468597	chr12:56468597:G:A	5.31235e-14	-3.34252e-10	-1.22545	0.000167217	-3.34252e-10	-1.23372	0.000177015	-3.34252e-10	-1.2321
56468822	chr12:56468822:A:G	5.69048e-14	-3.34252e-10	-1.15668	0.000184664	-3.34252e-10	-1.13447	0.000194545	-3.34252e-10	-1.13768
56468865	chr12:56468865:T:G	4.45226e-14	-3.34252e-10	-1.40207	0.000141199	-3.34252e-10	-1.40284	0.000149117	-3.34252e-10	-1.40361
56468936	chr12:56468936:C:G	2.56616e-14	-1.95307	-4.01236e-10	7.39768e-05	-2.04926	-4.01236e-10	7.80387e-05	-2.05113	-4.01236e-10
56469102	chr12:56469102:C:T	4.39127e-14	-3.34252e-10	-1.41586	0.000139675	-3.34252e-10	-1.41369	0.000147544	-3.34252e-10	-1.41421
56469579	chr12:56469579:A:G	3.68537e-13	-3.34252e-10	0.711475	0.00105356	-3.34252e-10	0.606915	0.00112761	-3.34252e-10	0.619514
56469637	chr12:56469637:G:A	3.15736e-14	-1.74574	-4.01236e-10	7.20191e-05	-2.07608	-4.01236e-10	7.60435e-05	-2.07703	-4.01236e-10
56469985	chr12:56469985:T:C	8.56958e-13	2.85568	-1.30036	0.00161993	2.32802	-1.29089	0.00176457	2.36235	-1.29502
56469986	chr12:56469986:G:C	1.24306e-14	-1.38502	-1.29289	0.000170171	0.083252	-1.29946	0.000182551	0.104876	-1.30619
56470155	chr12:56470155:G:A	6.98841e-14	-3.34252e-10	-0.951227	0.000213733	-3.34252e-10	-0.988281	0.000233829	-3.34252e-10	-0.953749
56470485	chr12:56470485:C:T	4.50081e-14	-3.34252e-10	-1.39122	0.000143992	-3.34252e-10	-1.38325	0.000152011	-3.34252e-10	-1.38438
56471272	chr12:56471272:G:C	1.33306e-14	-1.34738	-1.26062	0.000187399	0.147366	-1.26714	0.000200926	0.169385	-1.27479
56472186	chr12:56472186:C:T	1.35743e-14	-1.1976	-1.39229	3.20498e-05	-1.48496	-1.40076	3.38426e-05	-1.48669	-1.39993
56472471	chr12:56472471:C:T	4.71704e-14	-3.34252e-10	-1.3443	0.000151325	-3.34252e-10	-1.33358	0.000159774	-3.34252e-10	-1.33458
56473047	chr12:56473047:G:A	4.63703e-14	-3.34252e-10	-1.36141	0.000146954	-3.34252e-10	-1.36289	0.000155079	-3.34252e-10	-1.36441
56473074	chr12:56473074:A:G	4.54124e-14	-3.34252e-10	-1.38228	0.00014545	-3.34252e-10	-1.37318	0.000153523	-3.34252e-10	-1.37449
56473178	chr12:56473178:C:T	1.74053e-14	-1.0429	-1.29839	0.000302243	0.664311	-1.30609	0.000325504	0.689579	-1.31254
56473767	chr12:56473767:A:G	5.31894e-14	-3.34252e-10	-1.22421	0.000169818	-3.34252e-10	-1.21828	0.000180044	-3.34252e-10	-1.21514
56473902	chr12:56473902:G:T	9.90039e-15	-1.53004	-1.37545	3.51073e-05	-1.44303	-1.35157	3.70255e-05	-1.44269	-1.35404
56474099	chr12:56474099:TC:T	1.50142e-14	-1.0991	-1.38997	3.09817e-05	-1.51717	-1.40245	3.26607e-05	-1.51999	-1.40217
56474882	chr12:56474882:C:T	6.5125e-14	-3.34252e-10	-1.02176	0.000209116	-3.34252e-10	-1.01012	0.00022653	-3.34252e-10	-0.98546
56475495	chr12:56475495:T:A	4.23912e-12	3.15405	-4.01236e-10	0.0121673	3.05349	-4.01236e-10	0.0135518	3.10593	-4.01236e-10
56476187	chr12:56476187:TTTGTCACCC:T	7.39937e-15	-1.7988	-1.39787	2.93693e-05	-1.56388	-1.40918	3.09849e-05	-1.56495	-1.40989
56476663	chr12:56476663:G:A	5.00371e-14	-3.34252e-10	-1.2853	0.000161099	-3.34252e-10	-1.27099	0.000169848	-3.34252e-10	-1.27344
56477223	chr12:56477223:C:G	5.11007e-14	-3.34252e-10	-1.26427	0.000163425	-3.34252e-10	-1.25666	0.000172924	-3.34252e-10	-1.25549
56477530	chr12:56477530:G:A	2.99119e-14	-0.404097	-1.39571	0.000477444	1.20363	-1.38819	0.000504269	1.20641	-1.39163
56477643	chr12:56477643:G:T	4.56597e-14	-3.34252e-10	-1.37685	0.000144731	-3.34252e-10	-1.37813	0.000152771	-3.34252e-10	-1.3794
56479385	chr12:56479385:C:T	4.4186e-14	-3.34252e-10	-1.40966	0.000139853	-3.34252e-10	-1.41242	0.000147763	-3.34252e-10	-1.41273
56481269	chr12:56481269:G:A	4.67745e-14	-3.34252e-10	-1.35273	0.000149968	-3.34252e-10	-1.34259	0.000158171	-3.34252e-10	-1.34466
56481657	chr12:56481657:G:A	2.99293e-13	-3.34252e-10	0.503359	0.000932349	-3.34252e-10	0.484697	0.000989901	-3.34252e-10	0.489265
56482588	chr12:56482588:C:A	1.93888e-14	-1.03668	-1.19669	0.00018975	0.0466485	-1.15395	0.000203	0.0493113	-1.14444
56482735	chr12:56482735:C:T	5.92732e-14	-3.34252e-10	-1.11591	0.000190788	-3.34252e-10	-1.10185	0.000200044	-3.34252e-10	-1.1098
56483103	chr12:56483103:C:T	5.21998e-14	-1.24299	-4.01236e-10	0.000101773	-1.73026	-4.01236e-10	0.000107939	-1.72677	-4.01236e-10
56483325	chr12:56483325:T:C	1.9564e-14	-1.05895	-1.16542	0.000189756	0.0130656	-1.12034	0.000203124	0.0156549	-1.11018
56483368	chr12:56483368:C:T	1.86691e-14	-0.909712	-1.36149	3.6131e-05	-1.39692	-1.36894	3.81684e-05	-1.39892	-1.36741
56484336	chr12:56484336:G:A	3.16425e-14	-0.344431	-1.39913	0.000502484	1.25862	-1.39207	0.000530736	1.26121	-1.39528
56484517	chr12:56484517:T:G	2.25348e-14	-2.08301	-4.01236e-10	7.04496e-05	-2.09811	-4.01236e-10	7.44738e-05	-2.09789	-4.01236e-10
56485021	chr12:56485021:A:G	5.15722e-14	-3.34252e-10	-1.25508	0.00016499	-3.34252e-10	-1.24712	0.000174578	-3.34252e-10	-1.24597
56485565	chr12:56485565:C:G	8.91841e-14	-3.34252e-10	-0.707363	0.00028574	-3.34252e-10	-0.697927	0.000308801	-3.34252e-10	-0.675644
56486644	chr12:56486644:C:G	5.06252e-14	-3.34252e-10	-1.27362	0.00015917	-3.34252e-10	-1.28304	0.000168532	-3.34252e-10	-1.28121
56486879	chr12:56486879:G:A	1.64831e-13	-3.34252e-10	-0.0931424	0.000615411	-3.34252e-10	0.0692804	0.000643408	-3.34252e-10	0.0584396
56486888	chr12:56486888:A:G	1.93122e-14	-0.871454	-1.36587	0.000161803	0.0580137	-1.32464	0.000173396	0.0606056	-1.31337
56487267	chr12:56487267:G:C	6.06687e-15	-2.10189	-1.29334	2.06953e-05	-2.08068	-1.24242	2.21841e-05	-2.0792	-1.22976
56487426	chr12:56487426:C:T	5.11704e-14	-3.34252e-10	-1.2629	0.000163653	-3.34252e-10	-1.25526	0.000173166	-3.34252e-10	-1.25409
56487568	chr12:56487568:T:C	4.52994e-14	-3.34252e-10	-1.38477	0.000142927	-3.34252e-10	-1.39068	0.000150749	-3.34252e-10	-1.39272
56487830	chr12:56487830:G:A	2.35586e-14	-2.03858	-4.01236e-10	9.90798e-05	-1.75708	-4.01236e-10	0.000104043	-1.76353	-4.01236e-10
56488385	chr12:56488385:T:G	7.84157e-14	-3.34252e-10	-0.836042	0.000253423	-3.34252e-10	-0.817951	0.000267779	-3.34252e-10	-0.818178
56488675	chr12:56488675:T:TAGAGAGGAGGGTGCTGCCTCG	5.40079e-14	-3.34252e-10	-1.20893	0.000173237	-3.34252e-10	-1.19835	0.000181923	-3.34252e-10	-1.20475
56488744	chr12:56488744:A:C	1.92211e-14	-0.873853	-1.3682	0.000161467	0.0591034	-1.32781	0.000172993	0.0616606	-1.31675
56488926	chr12:56488926:A:T	1.86054e-14	-0.990927	-1.28369	0.000176937	0.0678636	-1.24508	0.000189152	0.0705334	-1.23632
56488990	chr12:56488990:A:G	1.72677e-13	-3.34252e-10	-0.0466449	0.000646718	-3.34252e-10	0.1189	0.000675981	-3.34252e-10	0.107826
56489789	chr12:56489789:G:A	4.8292e-14	-3.34252e-10	-1.3208	0.000155188	-3.34252e-10	-1.30838	0.000163626	-3.34252e-10	-1.31076
56489894	chr12:56489894:G:A	4.14569e-14	-0.600438	-0.872974	4.17956e-05	-1.78076	-0.839455	4.46963e-05	-1.77965	-0.828796
56490320	chr12:56490320:A:G	4.35264e-14	-1.4247	-4.01236e-10	9.86272e-05	-1.76166	-4.01236e-10	0.000104469	-1.75945	-4.01236e-10
56490740	chr12:56490740:G:T	4.56549e-14	-3.34252e-10	-1.37695	0.00014472	-3.34252e-10	-1.37821	0.000152759	-3.34252e-10	-1.37948
56491337	chr12:56491337:A:G	3.23418e-14	-0.308156	-1.41355	0.000409993	1.07507	-1.41194	0.000435189	1.07771	-1.41027
56491455	chr12:56491455:G:A	4.44684e-14	-3.34252e-10	-1.40329	0.000141033	-3.34252e-10	-1.40402	0.000148946	-3.34252e-10	-1.40475
56492032	chr12:56492032:C:G	3.15933e-14	-0.329707	-1.41541	0.000386702	1.01891	-1.41426	0.000410394	1.02149	-1.41271
56492077	chr12:56492077:C:T	3.11427e-14	-0.342369	-1.41712	0.000392626	1.03677	-1.41692	0.000416238	1.03939	-1.41647
56492577	chr12:56492577:A:G	1.70806e-14	-0.981737	-1.37839	0.0001381	-0.08309	-1.34194	0.000147845	-0.08045	-1.33172
56492875	chr12:56492875:C:G	5.21998e-14	-3.34252e-10	-1.24299	0.00017199	-3.34252e-10	-1.20557	0.000181299	-3.34252e-10	-1.20819
56492968	chr12:56492968:G:A	4.4326e-14	-3.34252e-10	-1.40649	0.000141425	-3.34252e-10	-1.40124	0.000149289	-3.34252e-10	-1.40246
56493663	chr12:56493663:G:A	2.00114e-13	-3.34252e-10	0.100823	0.000746453	-3.34252e-10	0.262322	0.000781328	-3.34252e-10	0.252656
56494033	chr12:56494033:G:A	4.96319e-14	-3.34252e-10	-1.29343	0.00015614	-3.34252e-10	-1.30226	0.000165173	-3.34252e-10	-1.30135
56494964	chr12:56494964:T:C	4.72682e-14	-3.34252e-10	-1.34223	0.000149971	-3.34252e-10	-1.34257	0.00015877	-3.34252e-10	-1.34088
56495063	chr12:56495063:G:C	2.45349e-14	-1.99797	-4.01236e-10	8.91508e-05	-1.86268	-4.01236e-10	9.45337e-05	-1.85938	-4.01236e-10
56495118	chr12:56495118:T:A	4.62048e-14	-3.34252e-10	-1.36498	0.000145734	-3.34252e-10	-1.37123	0.000154113	-3.34252e-10	-1.37065
56495133	chr12:56495133:G:A	4.93134e-14	-3.34252e-10	-1.29987	0.000158625	-3.34252e-10	-1.28647	0.000167247	-3.34252e-10	-1.28887
56495321	chr12:56495321:T:C	4.42508e-14	-3.34252e-10	-1.40819	0.000140037	-3.34252e-10	-1.4111	0.000147861	-3.34252e-10	-1.41206
56495507	chr12:56495507:G:A	1.64388e-13	-3.34252e-10	-0.095834	0.00061435	-3.34252e-10	0.0675544	0.000641863	-3.34252e-10	0.0560355
56495760	chr12:56495760:C:T	4.70225e-14	-3.34252e-10	-1.34744	0.00015078	-3.34252e-10	-1.33719	0.000159069	-3.34252e-10	-1.339
56496223	chr12:56496223:G:A	2.82481e-14	-1.12307	-0.733966	4.24067e-05	-1.91864	-0.687066	4.53832e-05	-1.91782	-0.675379
56496227	chr12:56496227:C:A	4.55614e-14	-3.34252e-10	-1.379	0.000144429	-3.34252e-10	-1.38022	0.000152457	-3.34252e-10	-1.38146
56496663	chr12:56496663:GATAT:G	4.90146e-14	-3.34252e-10	-1.30595	0.000154434	-3.34252e-10	-1.31324	0.000163464	-3.34252e-10	-1.31175
56497275	chr12:56497275:T:C	2.88378e-13	-3.34252e-10	0.466207	0.00111142	-3.34252e-10	0.660382	0.0011591	-3.34252e-10	0.647061
56497540	chr12:56497540:T:C	2.62728e-14	-1.92953	-4.01236e-10	7.04994e-05	-2.09741	-4.01236e-10	7.44919e-05	-2.09765	-4.01236e-10
56497641	chr12:56497641:C:G	2.01597e-14	-0.790891	-1.40349	5.60746e-05	-0.931843	-1.39449	5.91286e-05	-0.933544	-1.39508
56497672	chr12:56497672:G:A	4.88138e-14	-3.34252e-10	-1.31005	0.000153511	-3.34252e-10	-1.31924	0.000162384	-3.34252e-10	-1.31838
56497818	chr12:56497818:C:T	1.64803e-14	-0.979331	-1.41657	3.21712e-05	-1.46492	-1.41702	3.39386e-05	-1.46684	-1.41694
56497865	chr12:56497865:G:A	5.39751e-15	-2.10186	-1.41026	3.20051e-05	-1.47252	-1.41459	3.39721e-05	-1.46745	-1.41535
56498075	chr12:56498075:TACA:T	1.35474e-13	-3.34252e-10	-0.289287	0.000432765	-3.34252e-10	-0.282817	0.000458527	-3.34252e-10	-0.28032
56498122	chr12:56498122:C:T	5.37451e-14	-3.34252e-10	-1.21381	0.000172074	-3.34252e-10	-1.20509	0.000182104	-3.34252e-10	-1.20376
56498166	chr12:56498166:C:T	5.01665e-14	-3.34252e-10	-1.28272	0.000161563	-3.34252e-10	-1.26811	0.000170277	-3.34252e-10	-1.27091
56498408	chr12:56498408:T:C	4.93336e-14	-3.34252e-10	-1.29946	0.000158736	-3.34252e-10	-1.28577	0.000167325	-3.34252e-10	-1.2884
56498714	chr12:56498714:A:G	4.86525e-14	-3.34252e-10	-1.31336	0.000156424	-3.34252e-10	-1.30044	0.000164911	-3.34252e-10	-1.30293
56498718	chr12:56498718:G:A	1.07702e-13	-3.34252e-10	-0.518694	0.000354291	-3.34252e-10	-0.482893	0.000368263	-3.34252e-10	-0.499541
56499854	chr12:56499854:ATTGG:A	4.64379e-14	-3.34252e-10	-1.35995	0.000149099	-3.34252e-10	-1.3484	0.000157296	-3.34252e-10	-1.35021
56499859	chr12:56499859:A:C	4.62763e-14	-3.34252e-10	-1.36343	0.000148527	-3.34252e-10	-1.35224	0.000156701	-3.34252e-10	-1.354
56499861	chr12:56499861:GC:G	4.62825e-14	-3.34252e-10	-1.3633	0.000148549	-3.34252e-10	-1.35209	0.000156724	-3.34252e-10	-1.35385
56500301	chr12:56500301:G:C	2.06356e-14	-0.80223	-1.36882	5.75451e-05	-0.947501	-1.35294	6.06484e-05	-0.949187	-1.35406
56500582	chr12:56500582:C:T	6.84214e-14	-3.34252e-10	-0.972379	0.000223592	-3.34252e-10	-0.943189	0.000235761	-3.34252e-10	-0.945522
56500662	chr12:56500662:C:T	4.69995e-14	-3.34252e-10	-1.34793	0.000148925	-3.34252e-10	-1.34957	0.000157138	-3.34252e-10	-1.35121
56500752	chr12:56500752:G:A	5.07208e-14	-3.34252e-10	-1.27173	0.000162209	-3.34252e-10	-1.26413	0.000171612	-3.34252e-10	-1.2631
56500787	chr12:56500787:A:G	3.00015e-14	-1.79682	-4.01236e-10	7.16886e-05	-2.08068	-4.01236e-10	7.58023e-05	-2.08021	-4.01236e-10
56501155	chr12:56501155:C:G	8.78383e-15	-2.1006	-0.924552	2.73475e-05	-2.09354	-0.950847	2.8768e-05	-2.09384	-0.955237
56501719	chr12:56501719:T:C	1.25329e-14	-1.25456	-1.41515	0.000107974	-0.254545	-1.41657	0.00011436	-0.251942	-1.41704
56501762	chr12:56501762:G:A	1.64046e-13	-3.34252e-10	-0.09792	0.00060545	-3.34252e-10	0.0529619	0.000634164	-3.34252e-10	0.0439693
56501845	chr12:56501845:G:A	1.57466e-14	-1.04485	-1.39659	0.000122688	-0.174987	-1.36837	0.000131082	-0.172413	-1.3601
56501858	chr12:56501858:G:A	4.7343e-14	-3.34252e-10	-1.34065	0.000149331	-3.34252e-10	-1.34685	0.000158019	-3.34252e-10	-1.34563
56502155	chr12:56502155:A:C	1.41666e-13	-3.34252e-10	-0.244595	0.000490728	-3.34252e-10	-0.15712	0.000504581	-3.34252e-10	-0.184611
56502386	chr12:56502386:G:A	4.90395e-14	-3.34252e-10	-1.30544	0.00015812	-3.34252e-10	-1.28966	0.000167076	-3.34252e-10	-1.28989
56503538	chr12:56503538:T:C	3.53753e-13	-3.34252e-10	0.670534	0.00101705	-3.34252e-10	0.571654	0.00108672	-3.34252e-10	0.582583
56504003	chr12:56504003:T:C	6.36684e-14	-3.34252e-10	-1.04438	0.000200912	-3.34252e-10	-1.05014	0.000213785	-3.34252e-10	-1.04337
56504082	chr12:56504082:C:T	5.00743e-14	-3.34252e-10	-1.28456	0.000161273	-3.34252e-10	-1.26991	0.000170532	-3.34252e-10	-1.26942
56504301	chr12:56504301:C:G	3.60875e-14	-1.61212	-4.01236e-10	7.81374e-05	-1.99454	-4.01236e-10	8.27366e-05	-1.99268	-4.01236e-10
56504633	chr12:56504633:C:T	5.72881e-15	-2.09949	-1.35306	3.98859e-05	-1.30865	-1.35834	4.16143e-05	-1.31957	-1.36032
56504773	chr12:56504773:T:A	1.84326e-14	-0.886751	-1.39719	0.000148149	0.0579024	-1.4127	0.000156725	0.0609018	-1.41475
56504972	chr12:56504972:GTTTA:G	4.62465e-14	-3.34252e-10	-1.36408	0.000148308	-3.34252e-10	-1.35372	0.000156402	-3.34252e-10	-1.35591
56505110	chr12:56505110:G:A	2.49416e-14	-1.98153	-4.01236e-10	7.04739e-05	-2.09777	-4.01236e-10	7.4514e-05	-2.09735	-4.01236e-10
56505323	chr12:56505323:AG:A	4.44815e-14	-3.34252e-10	-1.40299	0.000142119	-3.34252e-10	-1.39635	0.000149972	-3.34252e-10	-1.39789
56506078	chr12:56506078:A:C	4.53701e-14	-3.34252e-10	-1.38321	0.000146319	-3.34252e-10	-1.36722	0.000154868	-3.34252e-10	-1.36577
56506410	chr12:56506410:A:G	4.59453e-14	-3.34252e-10	-1.37061	0.000145613	-3.34252e-10	-1.37206	0.000153697	-3.34252e-10	-1.37336
56506461	chr12:56506461:C:T	4.59672e-14	-3.34252e-10	-1.37014	0.000145683	-3.34252e-10	-1.37158	0.000153769	-3.34252e-10	-1.37289
56506589	chr12:56506589:G:A	4.55634e-14	-3.34252e-10	-1.37896	0.000144404	-3.34252e-10	-1.38039	0.000152441	-3.34252e-10	-1.38156
56507311	chr12:56507311:T:C	4.43567e-14	-3.34252e-10	-1.4058	0.000140295	-3.34252e-10	-1.40926	0.000148114	-3.34252e-10	-1.41035
56507429	chr12:56507429:T:C	4.38583e-14	-3.34252e-10	-1.4171	0.000139218	-3.34252e-10	-1.41697	0.000147166	-3.34252e-10	-1.41678
56507545	chr12:56507545:C:T	4.54473e-14	-3.34252e-10	-1.38151	0.00014548	-3.34252e-10	-1.37297	0.000153476	-3.34252e-10	-1.37479
56508147	chr12:56508147:T:C	4.39468e-14	-3.34252e-10	-1.41509	0.000139258	-3.34252e-10	-1.41668	0.000147198	-3.34252e-10	-1.41656
56508237	chr12:56508237:C:G	1.7023e-13	-0.468457	0.407539	0.000513317	-0.558156	0.446039	0.000539516	-0.569985	0.452319
56508256	chr12:56508256:A:G	5.47882e-14	-3.34252e-10	-1.19459	0.000171856	-3.34252e-10	-1.20636	0.000182067	-3.34252e-10	-1.20396
56508743	chr12:56508743:TGAGGCAG:T	5.81238e-14	-3.34252e-10	-1.13549	0.000183609	-3.34252e-10	-1.1402	0.000195236	-3.34252e-10	-1.13413
56508838	chr12:56508838:A:G	2.63116e-14	-1.92805	-4.01236e-10	7.21782e-05	-2.07387	-4.01236e-10	7.63728e-05	-2.07271	-4.01236e-10
56509361	chr12:56509361:G:A	5.26637e-14	-3.34252e-10	-1.23414	0.000163449	-3.34252e-10	-1.25651	0.000176455	-3.34252e-10	-1.23528
56510241	chr12:56510241:G:A	2.17053e-14	-1.03935	-1.08116	3.17062e-05	-1.84865	-1.04785	3.38166e-05	-1.84785	-1.03954
56510266	chr12:56510266:TC:T	4.3876e-14	-3.34252e-10	-1.4167	0.000139199	-3.34252e-10	-1.4171	0.000147126	-3.34252e-10	-1.41705
56510598	chr12:56510598:T:A	6.33885e-15	-1.9462	-1.40516	1.73655e-05	-2.08902	-1.4095	1.83329e-05	-2.08918	-1.41047
56510703	chr12:56510703:G:A	4.75007e-14	-3.34252e-10	-1.33732	0.000149313	-3.34252e-10	-1.34697	0.000157261	-3.34252e-10	-1.35043
56512888	chr12:56512888:T:C	4.94942e-14	-3.34252e-10	-1.29621	0.000155755	-3.34252e-10	-1.30472	0.000164886	-3.34252e-10	-1.30309
56513297	chr12:56513297:G:A	4.91215e-14	-3.34252e-10	-1.30377	0.000154476	-3.34252e-10	-1.31297	0.000163443	-3.34252e-10	-1.31187
56513662	chr12:56513662:G:A	7.8641e-15	-1.88329	-1.25247	3.42561e-05	-1.64002	-1.17913	3.6108e-05	-1.64108	-1.18075
56513714	chr12:56513714:G:A	4.74083e-14	-3.34252e-10	-1.33927	0.000152509	-3.34252e-10	-1.32579	0.000160945	-3.34252e-10	-1.32728
56514114	chr12:56514114:G:A	1.76618e-13	-3.34252e-10	-0.0240754	0.000610263	-3.34252e-10	0.0608788	0.000628352	-3.34252e-10	0.0347609
56514974	chr12:56514974:T:C	4.74563e-14	-3.34252e-10	-1.33826	0.000152676	-3.34252e-10	-1.32469	0.00016112	-3.34252e-10	-1.32619
56514993	chr12:56514993:T:C	9.26915e-15	-1.57187	-1.39951	3.35692e-05	-1.43015	-1.40925	3.54146e-05	-1.43164	-1.40958
56515156	chr12:56515156:G:A	7.42449e-14	-3.34252e-10	-0.890696	0.00024476	-3.34252e-10	-0.852734	0.000256654	-3.34252e-10	-0.860609
56515335	chr12:56515335:T:C	2.61783e-13	0.369451	-4.01236e-10	0.000339912	-0.524323	-4.01236e-10	0.000358551	-0.526267	-4.01236e-10
56516245	chr12:56516245:TAGAA:T	4.51021e-14	-3.34252e-10	-1.38914	0.000144392	-3.34252e-10	-1.38048	0.000152494	-3.34252e-10	-1.38121
56518348	chr12:56518348:G:A	4.51212e-14	-3.34252e-10	-1.38871	0.000144516	-3.34252e-10	-1.37962	0.000152596	-3.34252e-10	-1.38054
56519080	chr12:56519080:T:C	5.51109e-14	0.168963	-1.35768	0.00156674	2.36585	-1.3621	0.00171475	2.39639	-1.3577
56519604	chr12:56519604:C:T	4.90256e-14	-3.34252e-10	-1.30572	0.000158358	-3.34252e-10	-1.28815	0.000167081	-3.34252e-10	-1.28986
56519802	chr12:56519802:C:G	4.40002e-14	-3.34252e-10	-1.41387	0.000140314	-3.34252e-10	-1.40913	0.000148221	-3.34252e-10	-1.40963
56519834	chr12:56519834:T:A	5.227e-14	-3.34252e-10	-1.24164	0.000167249	-3.34252e-10	-1.23353	0.0001779	-3.34252e-10	-1.22712
56519855	chr12:56519855:C:A	7.3429e-15	-1.98677	-1.21756	7.61793e-05	-0.820578	-1.19934	8.19337e-05	-0.811227	-1.1912
56519862	chr12:56519862:G:A	2.236e-14	-2.09079	-4.01236e-10	8.66884e-05	-1.89069	-4.01236e-10	9.32694e-05	-1.87285	-4.01236e-10
56520088	chr12:56520088:A:G	2.2253e-14	-2.09559	-4.01236e-10	8.17353e-05	-1.94952	-4.01236e-10	8.62467e-05	-1.95113	-4.01236e-10
56520118	chr12:56520118:G:A	7.93578e-15	-1.94957	-1.17711	8.96007e-05	-0.700537	-1.15711	9.64824e-05	-0.690778	-1.1482
56520230	chr12:56520230:C:T	6.50332e-14	-3.34252e-10	-1.02317	0.000224978	-3.34252e-10	-0.93701	0.000235916	-3.34252e-10	-0.944861
56521019	chr12:56521019:T:C	6.39415e-14	-3.34252e-10	-1.0401	0.00019744	-3.34252e-10	-1.06758	0.00020953	-3.34252e-10	-1.06347
56521763	chr12:56521763:G:A	6.44939e-15	-1.95861	-1.37547	1.8932e-05	-2.06933	-1.34283	2.01481e-05	-2.0705	-1.33473
56522830	chr12:56522830:T:C	7.56214e-15	-1.8847	-1.29021	1.9265e-05	-2.04044	-1.35428	2.01838e-05	-2.04207	-1.36139
56523606	chr12:56523606:C:T	8.66582e-15	-1.94396	-1.09472	0.000100205	-0.6735	-1.07229	0.000108056	-0.663699	-1.06199
56524187	chr12:56524187:A:C	6.70433e-14	-3.34252e-10	-0.992727	0.000210261	-3.34252e-10	-1.00466	0.000222744	-3.34252e-10	-1.00232
56524284	chr12:56524284:C:A	5.36013e-14	-3.34252e-10	-1.21649	0.000168593	-3.34252e-10	-1.22552	0.000178997	-3.34252e-10	-1.22097
56524393	chr12:56524393:C:T	5.88204e-14	-3.34252e-10	-1.12358	0.000192923	-3.34252e-10	-1.09072	0.000203417	-3.34252e-10	-1.09308
56524449	chr12:56524449:G:A	8.89254e-15	-1.93899	-1.07386	0.000103961	-0.657857	-1.05114	0.000112152	-0.648016	-1.04047
56524476	chr12:56524476:G:A	6.7227e-14	-3.34252e-10	-0.98999	0.000210756	-3.34252e-10	-1.00231	0.000223275	-3.34252e-10	-0.999936
56524782	chr12:56524782:T:C	1.30026e-14	-1.2166	-1.41631	0.000116017	-0.183842	-1.41543	0.000122367	-0.184603	-1.41671
56524814	chr12:56524814:G:T	6.71812e-14	-3.34252e-10	-0.990671	0.0002087	-3.34252e-10	-1.01211	0.000221297	-3.34252e-10	-1.00883
56524862	chr12:56524862:G:A	5.00168e-14	-3.34252e-10	-1.28571	0.000158393	-3.34252e-10	-1.28793	0.000168051	-3.34252e-10	-1.28407
56525050	chr12:56525050:T:G	7.24696e-15	-1.86052	-1.35696	2.0341e-05	-2.01437	-1.326	2.16597e-05	-2.01626	-1.31662
56525325	chr12:56525325:G:A	4.56231e-14	-3.34252e-10	-1.37765	0.000144769	-3.34252e-10	-1.37787	0.00015248	-3.34252e-10	-1.38131
56525971	chr12:56525971:A:G	6.58116e-14	-3.34252e-10	-1.01127	0.000206383	-3.34252e-10	-1.02328	0.00021863	-3.34252e-10	-1.02096
56526618	chr12:56526618:T:G	8.72922e-15	-1.64901	-1.38238	2.13805e-05	-1.92998	-1.36055	2.27002e-05	-1.93282	-1.35315
56526812	chr12:56526812:C:T	6.34054e-14	-3.34252e-10	-1.04852	0.000207506	-3.34252e-10	-1.01785	0.000218639	-3.34252e-10	-1.02092
56527155	chr12:56527155:T:C	9.48522e-15	-1.99743	-0.950897	9.81727e-05	-0.839677	-0.926606	0.000106017	-0.830578	-0.914162
56527520	chr12:56527520:G:A	8.79637e-15	-2.01923	-1.0045	8.58461e-05	-0.920827	-0.979628	9.25985e-05	-0.912045	-0.968022
56527634	chr12:56527634:A:G	9.3667e-15	-2.02308	-0.937826	9.06336e-05	-0.932892	-0.913294	9.78637e-05	-0.924131	-0.900632
56527646	chr12:56527646:A:G	4.51903e-14	-3.34252e-10	-1.38718	0.000143254	-3.34252e-10	-1.38839	0.000151689	-3.34252e-10	-1.38651
56528025	chr12:56528025:G:A	6.33179e-14	-3.34252e-10	-1.0499	0.000198642	-3.34252e-10	-1.06151	0.000210435	-3.34252e-10	-1.05916
56528078	chr12:56528078:G:C	2.46722e-14	-1.99239	-4.01236e-10	7.02225e-05	-2.10134	-4.01236e-10	7.42245e-05	-2.10124	-4.01236e-10
56528444	chr12:56528444:A:G	1.53597e-13	-3.34252e-10	-0.163732	0.000567024	-3.34252e-10	-0.0126089	0.000592818	-3.34252e-10	-0.0234512
56528455	chr12:56528455:TC:T	6.94436e-14	-3.34252e-10	-0.957551	0.000214111	-3.34252e-10	-0.986514	0.000234239	-3.34252e-10	-0.951996
56528686	chr12:56528686:G:A	4.96611e-14	-3.34252e-10	-1.29284	0.000156156	-3.34252e-10	-1.30216	0.000165224	-3.34252e-10	-1.30104
56528745	chr12:56528745:T:C	2.55506e-13	-3.34252e-10	0.345179	0.000772981	-3.34252e-10	0.297244	0.00082597	-3.34252e-10	0.30822
56529054	chr12:56529054:G:C	4.4923e-14	-3.34252e-10	-1.39312	0.000141773	-3.34252e-10	-1.39878	0.000149606	-3.34252e-10	-1.40033
56529206	chr12:56529206:A:G	1.54321e-14	-1.25217	-1.20944	3.39507e-05	-1.68044	-1.14766	3.6288e-05	-1.68448	-1.13237
56529221	chr12:56529221:A:G	4.51488e-14	-3.34252e-10	-1.3881	0.0001424	-3.34252e-10	-1.39437	0.000150241	-3.34252e-10	-1.3961
56529266	chr12:56529266:T:C	5.89315e-14	-3.34252e-10	-1.12169	0.000201708	-3.34252e-10	-1.04619	0.00021165	-3.34252e-10	-1.05341
56529678	chr12:56529678:C:T	5.41765e-14	-3.34252e-10	-1.20582	0.000170341	-3.34252e-10	-1.21521	0.000180871	-3.34252e-10	-1.21055
56529811	chr12:56529811:A:G	5.81476e-14	-3.34252e-10	-1.13508	0.000198696	-3.34252e-10	-1.06124	0.00020852	-3.34252e-10	-1.0683
56530006	chr12:56530006:C:G	4.38833e-14	-3.34252e-10	-1.41653	0.000139196	-3.34252e-10	-1.41713	0.000147115	-3.34252e-10	-1.41712
56530129	chr12:56530129:A:C	7.86421e-14	-3.34252e-10	-0.833158	0.000258317	-3.34252e-10	-0.798823	0.000272414	-3.34252e-10	-0.801018
56530253	chr12:56530253:G:A	1.02129e-14	-1.46259	-1.41183	2.39684e-05	-1.76494	-1.41134	2.53176e-05	-1.76825	-1.40859
56530603	chr12:56530603:T:C	4.45855e-14	-3.34252e-10	-1.40066	0.000141851	-3.34252e-10	-1.39823	0.000149612	-3.34252e-10	-1.4003
56530663	chr12:56530663:A:T	1.0017e-14	-1.48437	-1.40941	2.37747e-05	-1.77556	-1.40883	2.5126e-05	-1.77886	-1.40558
56531599	chr12:56531599:C:T	1.98865e-14	-0.878102	-1.32992	3.54316e-05	-1.46003	-1.32538	3.73547e-05	-1.46185	-1.32603
56531734	chr12:56531734:G:A	6.27086e-14	-3.34252e-10	-1.05957	0.000194759	-3.34252e-10	-1.08125	0.000206963	-3.34252e-10	-1.0758
56531942	chr12:56531942:G:A	2.21387e-14	-0.797196	-1.30354	3.85541e-05	-1.40381	-1.29714	4.06186e-05	-1.4057	-1.29841
56532179	chr12:56532179:G:A	9.41618e-15	-1.54831	-1.40733	2.27504e-05	-1.82177	-1.40666	2.40581e-05	-1.82481	-1.40305
56532484	chr12:56532484:G:A	1.37568e-14	-1.35925	-1.21728	3.16339e-05	-1.73648	-1.1623	3.38082e-05	-1.73999	-1.14764
56532533	chr12:56532533:ACT:A	9.99836e-15	-1.4863	-1.40934	2.3749e-05	-1.77672	-1.40875	2.51e-05	-1.77999	-1.40548
56532881	chr12:56532881:C:G	9.76112e-15	-1.51325	-1.40641	2.33466e-05	-1.79682	-1.40574	2.46897e-05	-1.79999	-1.40196
56532958	chr12:56532958:T:C	4.85678e-14	-3.34252e-10	-1.3151	0.00015261	-3.34252e-10	-1.32513	0.00016169	-3.34252e-10	-1.32266
56532997	chr12:56532997:C:T	3.30161e-13	-3.34252e-10	0.601515	0.00093917	-3.34252e-10	0.491986	0.00100578	-3.34252e-10	0.505178
56533026	chr12:56533026:C:A	9.67426e-15	-1.52252	-1.40608	2.32136e-05	-1.8029	-1.40538	2.45506e-05	-1.80604	-1.40156
56533039	chr12:56533039:A:G	7.35545e-14	-3.34252e-10	-0.900039	0.00023026	-3.34252e-10	-0.913803	0.000244108	-3.34252e-10	-0.910727
56533556	chr12:56533556:T:C	1.06968e-14	-1.42055	-1.40757	2.49767e-05	-1.72809	-1.40698	2.6401e-05	-1.73157	-1.40337
56533667	chr12:56533667:T:C	7.38218e-14	-3.34252e-10	-0.896411	0.000242021	-3.34252e-10	-0.863985	0.00025526	-3.34252e-10	-0.866054
56533853	chr12:56533853:G:A	9.59365e-15	-1.5266	-1.41037	2.30379e-05	-1.80607	-1.40981	2.43468e-05	-1.8092	-1.40674
56533897	chr12:56533897:T:C	9.66227e-15	-1.51856	-1.41128	2.31583e-05	-1.7999	-1.41076	2.44689e-05	-1.80306	-1.40788
56534046	chr12:56534046:G:A	9.30273e-15	-1.55792	-1.40983	2.25443e-05	-1.82826	-1.40927	2.38307e-05	-1.83126	-1.4061
56534056	chr12:56534056:G:C	5.02732e-14	-3.34252e-10	-1.28059	0.000158001	-3.34252e-10	-1.29041	0.00016719	-3.34252e-10	-1.28921
56534192	chr12:56534192:AT:A	9.57381e-15	-1.52926	-1.40977	2.30111e-05	-1.80784	-1.4092	2.43217e-05	-1.81095	-1.40601
56534285	chr12:56534285:T:C	1.30358e-13	-3.34252e-10	-0.327777	0.000450555	-3.34252e-10	-0.242531	0.000472991	-3.34252e-10	-0.249264
56534491	chr12:56534491:G:A	6.05505e-14	-3.34252e-10	-1.09459	0.000207928	-3.34252e-10	-1.01582	0.000218111	-3.34252e-10	-1.02333
56534512	chr12:56534512:C:A	1.30309e-13	-3.34252e-10	-0.328158	0.000446148	-3.34252e-10	-0.252361	0.000460457	-3.34252e-10	-0.27612
56534774	chr12:56534774:A:T	1.01751e-14	-1.46824	-1.40988	8.24792e-05	-0.532935	-1.40753	8.69095e-05	-0.53249	-1.41098
56534829	chr12:56534829:C:G	8.98916e-15	-1.59147	-1.41058	2.20032e-05	-1.8518	-1.41002	2.32589e-05	-1.85468	-1.40698
56534866	chr12:56534866:C:T	2.5047e-14	-1.97731	-4.01236e-10	8.40172e-05	-1.92199	-4.01236e-10	8.87568e-05	-1.92244	-4.01236e-10
56534993	chr12:56534993:T:C	9.07563e-15	-1.58337	-1.40911	2.21029e-05	-1.84882	-1.40848	2.33697e-05	-1.85174	-1.40516
56535030	chr12:56535030:A:G	6.58197e-15	-1.95658	-1.35715	2.37032e-05	-1.84609	-1.34131	2.52548e-05	-1.8426	-1.33673
56535047	chr12:56535047:C:T	8.95679e-15	-1.59848	-1.40717	2.19129e-05	-1.85947	-1.40646	2.31778e-05	-1.86233	-1.40281
56535142	chr12:56535142:G:A	1.41827e-14	-1.36166	-1.18439	3.24045e-05	-1.75634	-1.11837	3.46749e-05	-1.75999	-1.10234
56535376	chr12:56535376:T:C	8.33151e-15	-1.66555	-1.41247	2.08937e-05	-1.90158	-1.41199	2.20839e-05	-1.90413	-1.40936
56535383	chr12:56535383:T:C	9.57455e-15	-1.54041	-1.39854	2.30704e-05	-1.81689	-1.39757	2.44258e-05	-1.82	-1.3927
56535560	chr12:56535560:C:T	1.41181e-14	-1.47604	-1.07456	3.41702e-05	-1.81675	-1.00491	3.66858e-05	-1.81987	-0.986075
56535663	chr12:56535663:A:G	1.28068e-14	-1.5115	-1.13659	3.10844e-05	-1.84286	-1.07345	3.33222e-05	-1.84585	-1.05626
56535735	chr12:56535735:T:C	8.63592e-15	-1.63498	-1.40716	2.13642e-05	-1.8848	-1.40649	2.26011e-05	-1.88752	-1.40282
56535910	chr12:56535910:C:T	7.22148e-15	-2.10195	-1.11906	4.46371e-05	-1.45708	-1.09736	4.79693e-05	-1.45041	-1.08737
56536052	chr12:56536052:T:C	9.4816e-15	-1.54286	-1.40586	2.28553e-05	-1.81861	-1.40521	2.4175e-05	-1.8217	-1.40131
56536070	chr12:56536070:G:A	6.1616e-14	-3.34252e-10	-1.07714	0.000192282	-3.34252e-10	-1.09405	0.000203988	-3.34252e-10	-1.09028
56536261	chr12:56536261:G:A	4.42134e-14	-3.34252e-10	-1.40904	0.000139893	-3.34252e-10	-1.41214	0.00014773	-3.34252e-10	-1.41295
56536320	chr12:56536320:C:T	6.26672e-14	-3.34252e-10	-1.06023	0.000196772	-3.34252e-10	-1.07096	0.000208403	-3.34252e-10	-1.06887
56536531	chr12:56536531:TTC:T	9.84886e-15	-1.99551	-0.915196	3.43555e-05	-1.9875	-0.828751	3.62466e-05	-1.98759	-0.830406
56536565	chr12:56536565:T:C	8.97391e-15	-2.07279	-0.930951	4.46537e-05	-1.64198	-0.912097	4.77091e-05	-1.64585	-0.89737
56536599	chr12:56536599:A:G	9.1409e-15	-2.09683	-0.888476	3.20617e-05	-2.06627	-0.819077	3.38757e-05	-2.06697	-0.81867
56537001	chr12:56537001:A:G	4.45906e-13	-3.34252e-10	0.902042	0.00136833	-3.34252e-10	0.868338	0.00145211	-3.34252e-10	0.872431
56537208	chr12:56537208:G:A	2.34336e-14	-1.568	-0.475891	0.000256038	-0.324663	-0.483022	0.000275154	-0.321792	-0.469217
56537444	chr12:56537444:A:G	1.1843e-14	-1.81219	-0.914142	0.000103077	-0.812763	-0.904767	0.000110869	-0.810247	-0.88974
56537450	chr12:56537450:T:C	1.19115e-14	-1.80593	-0.914626	0.000104386	-0.799658	-0.905255	0.000112276	-0.797141	-0.890235
56537494	chr12:56537494:C:T	1.35256e-14	-1.65283	-0.940651	8.5313e-05	-0.971747	-0.934937	9.03264e-05	-0.983307	-0.921602
56537619	chr12:56537619:G:A	1.20979e-14	-1.77506	-0.929981	0.000109591	-0.735389	-0.920865	0.000117864	-0.732779	-0.906029
56538189	chr12:56538189:T:C	1.04414e-14	-1.82516	-1.02713	9.02916e-05	-0.830418	-1.01955	9.69415e-05	-0.828132	-1.0061
56538351	chr12:56538351:T:C	2.32679e-14	-2.05099	-4.01236e-10	7.86979e-05	-1.98739	-4.01236e-10	8.43204e-05	-1.97371	-4.01236e-10
56538388	chr12:56538388:C:T	1.87593e-14	-0.942212	-1.32417	3.32713e-05	-1.52937	-1.31894	3.50738e-05	-1.53103	-1.31986
56538519	chr12:56538519:A:G	7.23161e-14	-3.34252e-10	-0.917018	0.000233326	-3.34252e-10	-0.900575	0.000249248	-3.34252e-10	-0.889889
56538626	chr12:56538626:C:T	1.26185e-14	-1.79801	-0.864898	0.000115103	-0.768779	-0.838408	0.000123328	-0.766354	-0.827135
56538671	chr12:56538671:A:G	9.87337e-15	-1.75827	-1.14996	9.21685e-05	-0.691875	-1.13752	9.85255e-05	-0.68948	-1.12854
56538770	chr12:56538770:G:A	8.34653e-15	-1.77283	-1.30339	7.30361e-05	-0.765024	-1.29703	7.79438e-05	-0.762754	-1.2896
56539378	chr12:56539378:T:C	1.1915e-14	-1.67097	-1.04929	3.55236e-05	-1.81901	-0.9638	3.80414e-05	-1.82145	-0.948219
56539449	chr12:56539449:C:A	7.90176e-15	-1.89652	-1.23446	6.05878e-05	-1.02084	-1.22808	6.47902e-05	-1.0188	-1.21838
56539632	chr12:56539632:A:G	7.86162e-15	-1.91231	-1.22376	5.89646e-05	-1.05908	-1.217	6.30621e-05	-1.0571	-1.20712
56539637	chr12:56539637:A:C	1.17101e-13	-3.34252e-10	-0.435026	0.000362678	-3.34252e-10	-0.459496	0.00038536	-3.34252e-10	-0.454161
56540001	chr12:56540001:T:C	4.53791e-14	-3.34252e-10	-1.38301	0.000141555	-3.34252e-10	-1.40032	0.000149552	-3.34252e-10	-1.40069
56540215	chr12:56540215:C:T	4.76609e-14	-3.34252e-10	-1.33395	0.000152718	-3.34252e-10	-1.32442	0.000160344	-3.34252e-10	-1.33102
56540270	chr12:56540270:A:G	4.56558e-14	-3.34252e-10	-1.37693	0.000142174	-3.34252e-10	-1.39596	0.000150199	-3.34252e-10	-1.39637
56540336	chr12:56540336:T:G	4.53786e-14	-3.34252e-10	-1.38302	0.000141555	-3.34252e-10	-1.40033	0.000149552	-3.34252e-10	-1.4007
56540364	chr12:56540364:T:C	5.08957e-14	-3.34252e-10	-1.26829	0.000163638	-3.34252e-10	-1.25535	0.000171846	-3.34252e-10	-1.26174
56540432	chr12:56540432:G:A	5.56494e-14	-3.34252e-10	-1.17899	0.0001749	-3.34252e-10	-1.1888	0.000185458	-3.34252e-10	-1.18551
56540463	chr12:56540463:A:G	4.92929e-14	-3.34252e-10	-1.30029	0.000164381	-3.34252e-10	-1.25082	0.000173331	-3.34252e-10	-1.25314
56540600	chr12:56540600:G:A	5.31286e-14	-3.34252e-10	-1.22535	0.000168055	-3.34252e-10	-1.22872	0.000175952	-3.34252e-10	-1.23813
56540629	chr12:56540629:C:G	4.27309e-13	-3.34252e-10	0.859443	0.00133003	-3.34252e-10	0.839946	0.00142313	-3.34252e-10	0.852275
56540677	chr12:56540677:G:A	2.5246e-14	-1.9694	-4.01236e-10	7.06921e-05	-2.09468	-4.01236e-10	7.46901e-05	-2.09499	-4.01236e-10
56540705	chr12:56540705:A:G	7.05114e-14	-3.34252e-10	-0.942291	0.000246422	-3.34252e-10	-0.845966	0.000259633	-3.34252e-10	-0.849071
56540974	chr12:56540974:A:G	6.56272e-15	-2.03329	-1.28337	2.24323e-05	-1.9492	-1.29331	2.36094e-05	-1.94871	-1.29799
56541013	chr12:56541013:A:G	4.60632e-14	-3.34252e-10	-1.36805	0.000147425	-3.34252e-10	-1.35969	0.000155741	-3.34252e-10	-1.36014
56541144	chr12:56541144:T:C	7.81976e-15	-1.91221	-1.2292	5.87769e-05	-1.05638	-1.22289	6.28672e-05	-1.0544	-1.21291
56541233	chr12:56541233:C:T	4.44982e-14	-0.117688	-1.28493	6.23751e-05	-0.940401	-1.27944	6.5713e-05	-0.942748	-1.28029
56541415	chr12:56541415:G:T	6.04222e-14	-3.34252e-10	-1.09671	0.000187955	-3.34252e-10	-1.11681	0.000199071	-3.34252e-10	-1.11468
56541455	chr12:56541455:AAAT:A	4.57411e-14	-3.34252e-10	-1.37507	0.000146365	-3.34252e-10	-1.36691	0.000154543	-3.34252e-10	-1.36787
56541618	chr12:56541618:T:A	8.18621e-15	-1.8857	-1.20991	6.35458e-05	-0.997924	-1.20333	6.80005e-05	-0.995918	-1.19291
56541629	chr12:56541629:A:G	1.58194e-14	-1.70695	-0.729879	0.000174531	-0.45461	-0.736298	0.000186057	-0.451651	-0.730637
56541868	chr12:56541868:G:A	1.29243e-14	-1.79147	-0.847482	0.000122159	-0.695588	-0.852101	0.000130692	-0.692881	-0.842614
56541908	chr12:56541908:A:G	5.1308e-14	-3.34252e-10	-1.26022	0.000164975	-3.34252e-10	-1.24722	0.000172809	-3.34252e-10	-1.25615
56542037	chr12:56542037:A:C	1.62291e-13	-3.34252e-10	-0.108672	0.000500925	-3.34252e-10	-0.136553	0.000532922	-3.34252e-10	-0.129965
56542481	chr12:56542481:A:T	1.92523e-13	-3.34252e-10	0.0621506	0.000617274	-3.34252e-10	0.0723018	0.000655199	-3.34252e-10	0.0766007
56542639	chr12:56542639:C:T	4.4189e-14	-3.34252e-10	-1.40959	0.000140687	-3.34252e-10	-1.40647	0.000148774	-3.34252e-10	-1.40591
56543047	chr12:56543047:A:G	4.60931e-14	-3.34252e-10	-1.3674	0.000147594	-3.34252e-10	-1.35855	0.000155827	-3.34252e-10	-1.35959
56543190	chr12:56543190:C:T	2.36093e-14	-2.03642	-4.01236e-10	8.09786e-05	-1.95883	-4.01236e-10	8.56193e-05	-1.95843	-4.01236e-10
56543377	chr12:56543377:T:C	4.67082e-14	-3.34252e-10	-1.35415	0.00014763	-3.34252e-10	-1.3583	0.000156445	-3.34252e-10	-1.35563
56543416	chr12:56543416:CAG:C	1.68575e-14	-1.65258	-0.720686	0.000196387	-0.345665	-0.727257	0.000209392	-0.342574	-0.721558
56543479	chr12:56543479:T:C	7.39004e-15	-2.03037	-1.16756	2.51172e-05	-1.94724	-1.18222	2.6403e-05	-1.94674	-1.18812
56543874	chr12:56543874:G:T	4.56027e-14	-3.34252e-10	-1.3781	0.000146442	-3.34252e-10	-1.36638	0.000154409	-3.34252e-10	-1.36873
56543906	chr12:56543906:G:T	6.51831e-14	-3.34252e-10	-1.02087	0.00020216	-3.34252e-10	-1.04395	0.000214176	-3.34252e-10	-1.04154
56544218	chr12:56544218:A:G	6.4859e-14	0.262046	-1.2879	2.46149e-05	-1.81642	-1.33324	2.58726e-05	-1.81813	-1.33703
56544599	chr12:56544599:T:G	7.99735e-15	-1.87989	-1.23907	6.24395e-05	-0.985759	-1.23305	6.67713e-05	-0.983711	-1.22335
56544609	chr12:56544609:G:A	4.39791e-14	-3.34252e-10	-1.41435	0.000139375	-3.34252e-10	-1.41584	0.000147419	-3.34252e-10	-1.41506
56544763	chr12:56544763:TTTTTC:T	4.39804e-14	-3.34252e-10	-1.41432	0.000139309	-3.34252e-10	-1.41632	0.000147261	-3.34252e-10	-1.41613
56544764	chr12:56544764:TTTTC:T	6.44347e-14	-3.34252e-10	-1.03241	0.000213617	-3.34252e-10	-0.988826	0.000222446	-3.34252e-10	-1.00366
56544768	chr12:56544768:C:T	6.98487e-15	-1.90497	-1.34935	1.86337e-05	-2.07374	-1.35429	1.96157e-05	-2.07394	-1.35807
56544917	chr12:56544917:G:A	6.91272e-15	-2.00672	-1.25798	2.3941e-05	-1.90878	-1.26864	2.51861e-05	-1.90824	-1.27381
56544919	chr12:56544919:A:G	1.25778e-14	-1.78805	-0.878084	0.000119464	-0.687249	-0.882746	0.000127788	-0.684496	-0.87347
56545075	chr12:56545075:C:T	7.25791e-14	-3.34252e-10	-0.913388	0.000254361	-3.34252e-10	-0.814257	0.000267971	-3.34252e-10	-0.817459
56545809	chr12:56545809:T:C	6.92093e-15	-2.00789	-1.25563	2.39551e-05	-1.91044	-1.26639	2.52001e-05	-1.9099	-1.27159
56545939	chr12:56545939:T:TC	7.12289e-15	-1.99937	-1.23538	2.66725e-05	-1.83071	-1.23867	2.80019e-05	-1.83004	-1.24603
56546307	chr12:56546307:T:C	4.61034e-14	-3.34252e-10	-1.36718	0.000147398	-3.34252e-10	-1.35988	0.000154991	-3.34252e-10	-1.36497
56546812	chr12:56546812:G:A	4.77247e-14	-3.34252e-10	-1.33262	0.000153929	-3.34252e-10	-1.31652	0.00016209	-3.34252e-10	-1.32019
56546875	chr12:56546875:C:T	2.21545e-14	-2.10003	-4.01236e-10	7.0249e-05	-2.10097	-4.01236e-10	7.42416e-05	-2.10101	-4.01236e-10
56547115	chr12:56547115:C:T	4.82345e-14	-3.34252e-10	-1.32199	0.000154657	-3.34252e-10	-1.3118	0.000162307	-3.34252e-10	-1.31885
56547362	chr12:56547362:C:A	1.61683e-14	-1.56779	-0.84722	0.00020501	-0.176797	-0.853156	0.000218518	-0.173519	-0.847952
56547577	chr12:56547577:C:A	4.46908e-14	-3.34252e-10	-1.3983	0.00014263	-3.34252e-10	-1.39276	0.000150642	-3.34252e-10	-1.39343
56547765	chr12:56547765:C:T	1.67533e-14	-1.55292	-0.826548	0.000216085	-0.144609	-0.832727	0.000230318	-0.141372	-0.827505
56547950	chr12:56547950:C:A	1.50793e-14	-1.64988	-0.834862	0.000176791	-0.337115	-0.840926	0.000188421	-0.333957	-0.835703
56548151	chr12:56548151:A:G	6.24762e-14	-3.34252e-10	-1.06328	0.000204385	-3.34252e-10	-1.03301	0.000215379	-3.34252e-10	-1.03594
56548231	chr12:56548231:G:A	4.69725e-14	-3.34252e-10	-1.3485	0.000150396	-3.34252e-10	-1.33974	0.000157994	-3.34252e-10	-1.34578
56548771	chr12:56548771:A:G	6.89566e-15	-2.0044	-1.26277	2.39157e-05	-1.90517	-1.27331	2.51621e-05	-1.90461	-1.27839
56548872	chr12:56548872:G:C	6.7876e-15	-2.0107	-1.27227	2.34779e-05	-1.91446	-1.28249	2.47054e-05	-1.91391	-1.2874
56549067	chr12:56549067:C:T	4.62729e-14	-3.34252e-10	-1.36351	0.00014822	-3.34252e-10	-1.35431	0.00015648	-3.34252e-10	-1.35541
56549068	chr12:56549068:G:A	6.21488e-14	-3.34252e-10	-1.06853	0.000193157	-3.34252e-10	-1.08951	0.0002046	-3.34252e-10	-1.08728
56549119	chr12:56549119:C:T	7.88554e-15	-1.88421	-1.24882	6.13819e-05	-0.992974	-1.24292	6.56204e-05	-0.990943	-1.23351
56549749	chr12:56549749:A:G	7.74372e-15	-2.02677	-1.12442	2.63289e-05	-1.94173	-1.14061	2.76615e-05	-1.94122	-1.14707
56549863	chr12:56549863:A:G	9.88268e-15	-1.7845	-1.12279	7.4911e-05	-0.986496	-1.05021	8.072e-05	-0.984602	-1.03275
56549935	chr12:56549935:A:G	5.01728e-14	-3.34252e-10	-1.28259	0.00016787	-3.34252e-10	-1.22982	0.000176982	-3.34252e-10	-1.23229
56550056	chr12:56550056:T:C	1.63623e-14	-1.67992	-0.723166	0.000185613	-0.399622	-0.729727	0.000197899	-0.39655	-0.724033
56550073	chr12:56550073:A:G	6.93992e-15	-1.98832	-1.27245	2.42062e-05	-1.88373	-1.28267	2.54728e-05	-1.88315	-1.28757
56550525	chr12:56550525:C:A	2.82451e-13	0.44544	-4.01236e-10	0.00650157	2.42679	-4.01236e-10	0.00695434	2.43878	-4.01236e-10
56551610	chr12:56551610:G:A	4.38572e-14	-3.34252e-10	-1.41713	0.000139197	-3.34252e-10	-1.41712	0.000147114	-3.34252e-10	-1.41713
56552231	chr12:56552231:T:C	4.48523e-14	-3.34252e-10	-1.39469	0.000143213	-3.34252e-10	-1.38868	0.00015125	-3.34252e-10	-1.3894
56552456	chr12:56552456:A:G	1.19113e-14	-1.598	-1.12257	3.45558e-05	-1.7651	-1.04534	3.69451e-05	-1.76778	-1.03113
56552649	chr12:56552649:A:G	8.99004e-15	-1.77759	-1.22436	3.74096e-05	-1.49548	-1.23561	3.92531e-05	-1.49456	-1.24375
56553462	chr12:56553462:A:G	6.47208e-15	-2.00901	-1.32156	2.24852e-05	-1.91019	-1.32997	2.36851e-05	-1.90958	-1.33391
56553612	chr12:56553612:G:C	1.36066e-13	-3.34252e-10	-0.284928	0.000448113	-3.34252e-10	-0.247965	0.000492453	-3.34252e-10	-0.208941
56554969	chr12:56554969:A:G	4.98459e-14	-3.34252e-10	-1.28913	0.000157499	-3.34252e-10	-1.29359	0.000167143	-3.34252e-10	-1.28949
56555002	chr12:56555002:C:A	2.99304e-14	-1.80116	0.00196622	0.00029617	-0.667515	0.00543819	0.000315765	-0.664567	0.0112273
56555225	chr12:56555225:T:C	6.45861e-14	-3.34252e-10	-1.03007	0.00018914	-3.34252e-10	-1.11052	0.000200741	-3.34252e-10	-1.10633
56555314	chr12:56555314:C:T	5.63355e-14	-3.34252e-10	-1.16674	0.000168543	-3.34252e-10	-1.22582	0.000178538	-3.34252e-10	-1.22354
56555387	chr12:56555387:A:C	6.70928e-14	-3.34252e-10	-0.991988	0.000195655	-3.34252e-10	-1.07666	0.000207714	-3.34252e-10	-1.07218
56555548	chr12:56555548:A:G	8.85466e-15	-1.66262	-1.3545	2.53893e-05	-1.76752	-1.35117	2.68999e-05	-1.76432	-1.35189
56556056	chr12:56556056:A:G	8.70883e-15	-1.68352	-1.35021	2.50371e-05	-1.78589	-1.34676	2.65239e-05	-1.78278	-1.34751
56556522	chr12:56556522:C:T	7.20116e-15	-1.95103	-1.27279	2.58548e-05	-1.81055	-1.28996	2.72565e-05	-1.81	-1.29304
56556601	chr12:56556601:C:A	7.56215e-14	-3.34252e-10	-0.872324	0.000235725	-3.34252e-10	-0.890346	0.000250112	-3.34252e-10	-0.886432
56556918	chr12:56556918:T:C	4.72504e-14	-3.34252e-10	-1.3426	0.000151184	-3.34252e-10	-1.33451	0.000159928	-3.34252e-10	-1.33362
56557987	chr12:56557987:C:T	6.32878e-15	-2.09456	-1.2584	2.93492e-05	-1.77536	-1.19839	3.14856e-05	-1.77372	-1.18509
56558964	chr12:56558964:C:T	5.3104e-14	-1.22581	-4.01236e-10	0.00013124	-1.47599	-4.01236e-10	0.000139235	-1.47218	-4.01236e-10
56558979	chr12:56558979:C:T	4.3897e-14	-3.34252e-10	-1.41622	0.000139343	-3.34252e-10	-1.41607	0.000147295	-3.34252e-10	-1.4159
56559094	chr12:56559094:G:A	9.4344e-15	-1.92517	-1.02853	3.44062e-05	-1.75346	-1.06131	3.62142e-05	-1.75246	-1.06642
56559218	chr12:56559218:T:C	7.65129e-15	-1.93313	-1.23006	2.78221e-05	-1.7731	-1.25408	2.93484e-05	-1.77213	-1.25698
56559236	chr12:56559236:G:A	4.42017e-14	-3.34252e-10	-1.4093	0.000141467	-3.34252e-10	-1.40094	0.00014908	-3.34252e-10	-1.40385
56559242	chr12:56559242:C:T	6.98623e-14	-3.34252e-10	-0.951539	0.000229589	-3.34252e-10	-0.916719	0.000241828	-3.34252e-10	-0.920111
56559710	chr12:56559710:G:A	6.56595e-14	-3.34252e-10	-1.01358	0.000215378	-3.34252e-10	-0.980615	0.000226908	-3.34252e-10	-0.983793
56559986	chr12:56559986:CCAGGTT:C	2.46301e-14	-1.8891	-0.104995	7.12368e-05	-1.85755	-0.22945	7.46613e-05	-1.85316	-0.242211
56560052	chr12:56560052:G:A	4.43738e-14	-3.34252e-10	-1.40542	0.000143097	-3.34252e-10	-1.38949	0.000151229	-3.34252e-10	-1.38954
56560132	chr12:56560132:T:C	1.99647e-14	-2.01267	-0.191433	7.97394e-05	-1.66156	-0.312691	8.37704e-05	-1.6556	-0.324657
56560280	chr12:56560280:G:A	4.62488e-14	-3.34252e-10	-1.36403	0.00015144	-3.34252e-10	-1.33282	0.000160004	-3.34252e-10	-1.33314
56560325	chr12:56560325:C:T	2.86921e-14	-2.09063	0.249182	0.000196269	-1.16288	0.0893582	0.000206434	-1.15508	0.0767222
56560326	chr12:56560326:G:A	8.36994e-14	-3.34252e-10	-0.770833	0.000261468	-3.34252e-10	-0.786697	0.000277161	-3.34252e-10	-0.78374
56560430	chr12:56560430:G:A	2.48342e-14	-1.98584	-4.01236e-10	7.23949e-05	-2.07087	-4.01236e-10	7.6538e-05	-2.07055	-4.01236e-10
56561134	chr12:56561134:A:G	7.25921e-14	-3.34252e-10	-0.913209	0.000236849	-3.34252e-10	-0.885588	0.000246054	-3.34252e-10	-0.902788
56561580	chr12:56561580:C:T	4.42813e-14	-3.34252e-10	-1.4075	0.000142373	-3.34252e-10	-1.39456	0.000150619	-3.34252e-10	-1.39358
56561732	chr12:56561732:G:T	4.49004e-14	-3.34252e-10	-1.39362	0.00014253	-3.34252e-10	-1.39346	0.000150371	-3.34252e-10	-1.39524
56561846	chr12:56561846:C:T	1.12844e-13	-3.34252e-10	-0.472055	0.000358112	-3.34252e-10	-0.472166	0.000379585	-3.34252e-10	-0.469261
56561927	chr12:56561927:C:A	6.03384e-14	-3.34252e-10	-1.0981	0.000182846	-3.34252e-10	-1.14437	0.000191893	-3.34252e-10	-1.1514
56562429	chr12:56562429:T:C	3.17233e-14	-2.04375	0.302735	0.000139497	-1.5768	0.161834	0.000145559	-1.57036	0.142608
56562897	chr12:56562897:C:T	8.6634e-14	-3.34252e-10	-0.736374	0.000270162	-3.34252e-10	-0.753988	0.0002865	-3.34252e-10	-0.750602
56562914	chr12:56562914:A:G	3.29123e-14	-2.02869	0.324469	0.000136492	-1.61938	0.182629	0.000142364	-1.61321	0.163259
56562991	chr12:56562991:C:T	1.93725e-13	0.481514	-0.413139	5.89057e-05	-1.73697	-0.540106	6.1347e-05	-1.73934	-0.552456
56563017	chr12:56563017:G:A	2.77712e-14	-1.87407	-4.01236e-10	8.67129e-05	-1.89041	-4.01236e-10	9.18202e-05	-1.88851	-4.01236e-10
56563101	chr12:56563101:C:T	2.91738e-14	-1.82479	-4.01236e-10	9.09392e-05	-1.84282	-4.01236e-10	9.63149e-05	-1.84072	-4.01236e-10
56563232	chr12:56563232:C:T	4.43804e-14	-3.34252e-10	-1.40527	0.000140872	-3.34252e-10	-1.40516	0.000148694	-3.34252e-10	-1.40645
56563384	chr12:56563384:C:T	4.84707e-14	-3.34252e-10	-1.31711	0.000149014	-3.34252e-10	-1.34897	0.000157363	-3.34252e-10	-1.34978
56563871	chr12:56563871:G:T	7.70165e-14	-3.34252e-10	-0.854046	0.000251712	-3.34252e-10	-0.824725	0.000261212	-3.34252e-10	-0.843006
56564616	chr12:56564616:G:A	4.63482e-14	-3.34252e-10	-1.36188	0.000147452	-3.34252e-10	-1.35951	0.000155873	-3.34252e-10	-1.3593
56564663	chr12:56564663:T:C	8.12024e-15	-1.80664	-1.29707	2.18436e-05	-1.99514	-1.27397	2.32902e-05	-1.99279	-1.26752
56564739	chr12:56564739:C:A	4.85301e-14	-3.34252e-10	-1.31588	0.000152868	-3.34252e-10	-1.32344	0.000162692	-3.34252e-10	-1.31648
56564854	chr12:56564854:G:A	2.38152e-14	-2.02774	-4.01236e-10	7.61061e-05	-2.02088	-4.01236e-10	8.05038e-05	-2.02003	-4.01236e-10
56565121	chr12:56565121:A:G	6.94777e-14	-3.34252e-10	-0.957059	0.000228209	-3.34252e-10	-0.922749	0.000240408	-3.34252e-10	-0.926003
56566484	chr12:56566484:T:C	3.05226e-14	-1.7796	-4.01236e-10	9.49551e-05	-1.79961	-4.01236e-10	0.000100594	-1.79725	-4.01236e-10
56566749	chr12:56566749:C:T	6.27523e-14	-3.34252e-10	-1.05887	0.000198489	-3.34252e-10	-1.06228	0.000211002	-3.34252e-10	-1.05647
56566982	chr12:56566982:T:A	6.62489e-15	-1.89793	-1.4093	2.29367e-05	-1.81362	-1.40665	2.43359e-05	-1.80883	-1.40755
56567435	chr12:56567435:G:C	5.12665e-14	-3.34252e-10	-1.26103	0.000159406	-3.34252e-10	-1.28156	0.000172251	-3.34252e-10	-1.25939
56567828	chr12:56567828:T:C	5.50005e-15	-2.09273	-1.40058	1.83749e-05	-2.03569	-1.40634	1.94007e-05	-2.03528	-1.40775
56568148	chr12:56568148:C:T	1.14397e-14	-1.51973	-1.24124	2.10781e-05	-2.00751	-1.29727	2.20933e-05	-2.00337	-1.30969
56568841	chr12:56568841:T:C	6.75536e-14	-3.34252e-10	-0.985144	0.000209374	-3.34252e-10	-1.00889	0.000222278	-3.34252e-10	-1.00441
56569156	chr12:56569156:G:A	4.38723e-14	-3.34252e-10	-1.41678	0.000139196	-3.34252e-10	-1.41713	0.000147123	-3.34252e-10	-1.41707
56569578	chr12:56569578:G:A	8.45694e-14	-3.34252e-10	-0.760493	0.00024312	-3.34252e-10	-0.859455	0.000259568	-3.34252e-10	-0.849319
56569600	chr12:56569600:G:A	5.62525e-15	-2.0996	-1.3712	1.77335e-05	-2.10168	-1.37587	1.88797e-05	-2.1017	-1.36855
56570563	chr12:56570563:C:T	2.01188e-13	0.106175	-4.01236e-10	0.000229477	-0.91721	-4.01236e-10	0.00024174	-0.920476	-4.01236e-10
56570946	chr12:56570946:C:A	9.23541e-15	-1.57692	-1.3981	2.0652e-05	-1.91039	-1.41481	2.18544e-05	-1.90778	-1.41616
56571222	chr12:56571222:T:C	1.05303e-13	0.630002	-1.17122	0.000148047	-0.198832	-1.15665	0.000159219	-0.200459	-1.1376
56572160	chr12:56572160:A:G	4.4525e-14	-3.34252e-10	-1.40201	0.000143131	-3.34252e-10	-1.38925	0.000151102	-3.34252e-10	-1.39039
56572257	chr12:56572257:G:A	4.80656e-14	-3.34252e-10	-1.3255	0.000150902	-3.34252e-10	-1.33638	0.000159785	-3.34252e-10	-1.33451
56572269	chr12:56572269:A:G	6.0076e-15	-2.00975	-1.39529	2.90273e-05	-1.58455	-1.40022	3.0736e-05	-1.58046	-1.40244
56572420	chr12:56572420:G:A	4.68027e-14	-3.34252e-10	-1.35212	0.000146487	-3.34252e-10	-1.36607	0.000155122	-3.34252e-10	-1.36413
56573324	chr12:56573324:A:G	2.5299e-14	-1.9673	-4.01236e-10	7.61147e-05	-2.02077	-4.01236e-10	8.05216e-05	-2.01981	-4.01236e-10
56573345	chr12:56573345:C:T	9.30665e-15	-1.56208	-1.40526	2.0723e-05	-1.93694	-1.38483	2.21251e-05	-1.93459	-1.37704
56573897	chr12:56573897:A:G	9.38783e-14	-3.34252e-10	-0.656066	0.000282322	-3.34252e-10	-0.709961	0.000297001	-3.34252e-10	-0.714603
56574051	chr12:56574051:G:A	4.52013e-14	-3.34252e-10	-1.38694	0.000142788	-3.34252e-10	-1.39165	0.000151316	-3.34252e-10	-1.38897
56574158	chr12:56574158:A:T	1.93674e-13	-3.34252e-10	0.0681104	0.000588091	-3.34252e-10	0.0238706	0.000610409	-3.34252e-10	0.00578975
56574198	chr12:56574198:G:A	4.74823e-14	-3.34252e-10	-1.33771	0.00014938	-3.34252e-10	-1.34652	0.00015863	-3.34252e-10	-1.34177
56574707	chr12:56574707:C:A	4.54606e-14	-3.34252e-10	-1.38122	0.000143515	-3.34252e-10	-1.38657	0.000152132	-3.34252e-10	-1.38359
56575163	chr12:56575163:C:T	3.38542e-14	-1.676	-4.01236e-10	7.0231e-05	-2.10122	-4.01236e-10	7.42126e-05	-2.10141	-4.01236e-10
56575538	chr12:56575538:C:T	8.55293e-15	-1.77105	-1.28074	2.67053e-05	-1.78076	-1.28739	2.85519e-05	-1.78402	-1.27259
56575762	chr12:56575762:C:T	5.75614e-14	-3.34252e-10	-1.14521	0.000186507	-3.34252e-10	-1.12454	0.000196958	-3.34252e-10	-1.12535
56576591	chr12:56576591:T:A	2.0355e-13	-3.34252e-10	0.117847	0.000618252	-3.34252e-10	0.0738854	0.000658965	-3.34252e-10	0.0823308
56577080	chr12:56577080:C:T	1.47854e-13	-3.34252e-10	-0.201843	0.000513085	-3.34252e-10	-0.112569	0.000512783	-3.34252e-10	-0.168486
56577145	chr12:56577145:C:T	1.35405e-13	-3.34252e-10	-0.289794	0.000396955	-3.34252e-10	-0.369189	0.000417814	-3.34252e-10	-0.373302
56577155	chr12:56577155:G:A	9.68379e-15	-1.98619	-0.941426	2.94858e-05	-2.02996	-0.939139	3.10181e-05	-2.02908	-0.944687
56577437	chr12:56577437:A:G	1.24704e-13	-3.34252e-10	-0.37212	0.000367225	-3.34252e-10	-0.447035	0.000386694	-3.34252e-10	-0.450704
56577734	chr12:56577734:G:T	2.72271e-14	-0.524275	-1.36958	3.84029e-05	-1.36294	-1.34193	4.07654e-05	-1.36395	-1.33656
56577758	chr12:56577758:T:C	5.17862e-14	-3.34252e-10	-1.25094	0.000162987	-3.34252e-10	-1.25934	0.000173084	-3.34252e-10	-1.25456
56578380	chr12:56578380:C:T	1.14985e-14	-1.37451	-1.38134	1.96504e-05	-2.02389	-1.35102	2.10357e-05	-2.02234	-1.33977
56579219	chr12:56579219:C:T	6.1094e-14	-3.34252e-10	-1.08565	0.000209599	-3.34252e-10	-1.00781	0.000221237	-3.34252e-10	-1.0091
56579359	chr12:56579359:G:A	1.68542e-14	-0.966026	-1.40744	1.72266e-05	-2.09738	-1.40918	1.81902e-05	-2.09684	-1.41061
56579550	chr12:56579550:T:C	2.68817e-14	-1.90662	-4.01236e-10	7.05225e-05	-2.09708	-4.01236e-10	7.4503e-05	-2.0975	-4.01236e-10
56579589	chr12:56579589:G:A	1.30518e-14	-1.2574	-1.37174	1.76972e-05	-2.10138	-1.37822	1.86518e-05	-2.10123	-1.38117
56579651	chr12:56579651:C:A	5.49098e-14	-3.34252e-10	-1.19237	0.000174318	-3.34252e-10	-1.19213	0.00018463	-3.34252e-10	-1.18999
56580134	chr12:56580134:T:C	1.02982e-14	-1.50396	-1.36214	2.00751e-05	-2.01516	-1.33837	2.14504e-05	-2.01349	-1.32911
56580215	chr12:56580215:A:G	2.74399e-14	-1.88607	-4.01236e-10	7.31596e-05	-2.06037	-4.01236e-10	7.72698e-05	-2.06104	-4.01236e-10
56582538	chr12:56582538:C:G	4.41223e-14	-3.34252e-10	-1.4111	0.000140404	-3.34252e-10	-1.40848	0.000148175	-3.34252e-10	-1.40994
56582868	chr12:56582868:C:T	6.32655e-14	-3.34252e-10	-1.05072	0.000193703	-3.34252e-10	-1.08668	0.000206801	-3.34252e-10	-1.07658
56583200	chr12:56583200:C:T	9.19695e-14	-3.34252e-10	-0.676608	0.000287298	-3.34252e-10	-0.692491	0.000304301	-3.34252e-10	-0.69032
56583385	chr12:56583385:G:A	2.43513e-14	-1.46237	-0.543109	9.19538e-05	-1.38179	-0.449939	9.73775e-05	-1.38676	-0.44298
56584303	chr12:56584303:C:T	3.74789e-14	-1.57429	-4.01236e-10	7.09725e-05	-2.09072	-4.01236e-10	7.49555e-05	-2.09144	-4.01236e-10
56584387	chr12:56584387:G:A	1.05595e-14	-1.42416	-1.41688	1.80412e-05	-2.04497	-1.41538	1.91455e-05	-2.04359	-1.41268
56584524	chr12:56584524:G:A	3.42777e-13	-3.34252e-10	0.639014	0.00125798	-3.34252e-10	0.784256	0.00122825	-3.34252e-10	0.70501
56584610	chr12:56584610:G:C	1.17174e-13	-0.34713	-0.0872772	0.000235906	-0.868405	-0.0211727	0.000232579	-0.869649	-0.0894622
56584854	chr12:56584854:G:A	7.40561e-14	-3.34252e-10	-0.893242	0.000231921	-3.34252e-10	-0.906616	0.000245549	-3.34252e-10	-0.904842
56584996	chr12:56584996:T:C	7.48148e-14	-3.34252e-10	-0.88305	0.000229986	-3.34252e-10	-0.914994	0.000240633	-3.34252e-10	-0.925064
56585070	chr12:56585070:A:G	2.77341e-14	-0.777265	-1.09814	2.30702e-05	-2.10192	-1.11255	2.41749e-05	-2.10196	-1.12107
56585181	chr12:56585181:C:CT	3.07062e-14	-1.28433	-0.489273	0.000115565	-1.20929	-0.393887	0.000122395	-1.21508	-0.386007
56586055	chr12:56586055:A:G	4.653e-14	-3.34252e-10	-1.35797	0.000150986	-3.34252e-10	-1.33582	0.000159183	-3.34252e-10	-1.33829
56586193	chr12:56586193:A:G	4.44323e-14	-3.34252e-10	-1.4041	0.000143097	-3.34252e-10	-1.38949	0.000150995	-3.34252e-10	-1.39109
56586536	chr12:56586536:TAGAG:T	4.42686e-14	-3.34252e-10	-1.40779	0.000141383	-3.34252e-10	-1.40154	0.000149221	-3.34252e-10	-1.40291
56586605	chr12:56586605:G:A	4.51911e-14	-3.34252e-10	-1.38717	0.000141495	-3.34252e-10	-1.40074	0.000149701	-3.34252e-10	-1.3997
56586614	chr12:56586614:G:A	4.55092e-14	-3.34252e-10	-1.38015	0.00014206	-3.34252e-10	-1.39676	0.000150407	-3.34252e-10	-1.39499
56587064	chr12:56587064:G:A	1.61511e-13	-3.34252e-10	-0.113489	0.000499566	-3.34252e-10	-0.13927	0.000530322	-3.34252e-10	-0.134855
56587191	chr12:56587191:C:T	9.95906e-14	-3.34252e-10	-0.596997	0.000331396	-3.34252e-10	-0.549698	0.000348555	-3.34252e-10	-0.554542
56587495	chr12:56587495:T:C	1.47272e-13	-3.34252e-10	-0.205783	0.000455068	-3.34252e-10	-0.232564	0.000483215	-3.34252e-10	-0.227876
56587586	chr12:56587586:C:G	7.32821e-14	-3.34252e-10	-0.903749	0.000226618	-3.34252e-10	-0.929747	0.000240684	-3.34252e-10	-0.924856
56587911	chr12:56587911:C:T	1.10804e-13	-3.34252e-10	-0.490301	0.000343703	-3.34252e-10	-0.513231	0.000364745	-3.34252e-10	-0.509141
56587914	chr12:56587914:A:G	1.05117e-14	-2.06683	-0.778746	3.57085e-05	-2.0378	-0.739819	3.58918e-05	-2.0368	-0.791027
56588090	chr12:56588090:G:A	9.92798e-14	-3.34252e-10	-0.600123	0.000303298	-3.34252e-10	-0.638294	0.000316378	-3.34252e-10	-0.651402
56588329	chr12:56588329:C:T	4.75726e-14	-3.34252e-10	-1.33581	0.000151921	-3.34252e-10	-1.32965	0.000160428	-3.34252e-10	-1.33049
56588506	chr12:56588506:C:T	7.57931e-15	-1.76227	-1.41037	2.20595e-05	-1.85323	-1.40604	2.33616e-05	-1.85153	-1.40571
56589468	chr12:56589468:C:T	8.76855e-13	2.82499	-1.24672	1.92157e-05	-2.09544	-1.30184	2.04537e-05	-2.09686	-1.29332
56589640	chr12:56589640:A:G	6.46494e-08	14.0364	-1.24994	3.32385e-05	-1.52925	-1.32005	3.50159e-05	-1.5189	-1.33363
56590261	chr12:56590261:G:A	1.05677e-13	-3.34252e-10	-0.53768	0.000442968	-3.34252e-10	-0.259513	0.000401977	-3.34252e-10	-0.411945
56590822	chr12:56590822:C:T	2.65649e-05	19.1631	-0.358287	0.000182578	-0.791465	-0.354369	0.000183719	-0.772108	-0.422823
56590967	chr12:56590967:C:T	1.09728e-13	-3.34252e-10	-0.500057	0.000491288	-3.34252e-10	-0.15598	0.000428365	-3.34252e-10	-0.348363
56591169	chr12:56591169:G:C	4.38601e-14	-3.34252e-10	-1.41706	0.00013921	-3.34252e-10	-1.41703	0.000147118	-3.34252e-10	-1.4171
56591316	chr12:56591316:C:T	2.58675e-13	-3.34252e-10	0.357506	0.000853383	-3.34252e-10	0.396198	0.000897321	-3.34252e-10	0.391074
56591381	chr12:56591381:G:A	6.30191e-14	-3.34252e-10	-1.05463	0.00019365	-3.34252e-10	-1.08696	0.000206712	-3.34252e-10	-1.07701
56592218	chr12:56592218:T:C	4.43228e-14	-3.34252e-10	-1.40657	0.000139893	-3.34252e-10	-1.41213	0.000147935	-3.34252e-10	-1.41157
56593286	chr12:56593286:G:C	0.000475062	23.0772	-1.3886	1.71455e-05	-2.09791	-1.41336	1.81244e-05	-2.09929	-1.41179
56593395	chr12:56593395:A:G	8.11869e-07	16.2802	-0.963416	5.25242e-05	-1.44796	-0.943781	5.88074e-05	-1.44145	-0.892625
56594026	chr12:56594026:C:G	1.0702e-13	-3.34252e-10	-0.525047	0.000382431	-3.34252e-10	-0.406462	0.000399144	-3.34252e-10	-0.419016
56594207	chr12:56594207:T:C	6.95977e-14	-0.955334	-4.01236e-10	7.79893e-05	-1.99644	-4.01236e-10	8.26176e-05	-1.99412	-4.01236e-10
56594972	chr12:56594972:TAC:T	5.26212e-14	-3.34252e-10	-1.23495	0.000196968	-3.34252e-10	-1.06997	0.000188901	-3.34252e-10	-1.16711
56596679	chr12:56596679:T:C	4.38591e-14	-3.34252e-10	-1.41708	0.000139352	-3.34252e-10	-1.41601	0.000147231	-3.34252e-10	-1.41634
56597278	chr12:56597278:T:C	2.46997e-14	-1.99128	-4.01236e-10	0.000593246	0.0325981	-4.01236e-10	0.000672273	0.102325	-4.01236e-10
56597571	chr12:56597571:CACACACACACAGCGCGCGCTCTGAGGCTG:C	5.39614e-14	-3.34252e-10	-1.2098	0.000193937	-3.34252e-10	-1.08548	0.000193812	-3.34252e-10	-1.14145
56598593	chr12:56598593:A:C	6.96766e-13	1.34838	-4.01236e-10	0.000127738	-1.50303	-4.01236e-10	0.000133872	-1.51145	-4.01236e-10
56598814	chr12:56598814:G:T	2.54479e-14	-1.96143	-4.01236e-10	7.33049e-05	-2.05838	-4.01236e-10	7.75878e-05	-2.05693	-4.01236e-10
56599919	chr12:56599919:T:C	1.47119e-13	-0.206827	-4.01236e-10	0.00013258	-1.46583	-4.01236e-10	0.000140723	-1.46154	-4.01236e-10
56599930	chr12:56599930:C:T	2.45014e-07	15.5352	-1.4164	4.05199e-05	-1.23437	-1.41685	4.38182e-05	-1.21118	-1.41711
56600386	chr12:56600386:C:T	2.53458e-14	-1.81789	-0.147558	8.48572e-05	-1.9121	6.3648e-05	8.03886e-05	-1.90407	-0.117398
56600755	chr12:56600755:C:T	8.61871e-14	-3.34252e-10	-0.741545	0.000308211	-3.34252e-10	-0.622227	0.000321285	-3.34252e-10	-0.63601
56602072	chr12:56602072:G:C	1.28778e-13	-0.339976	-4.01236e-10	0.000126584	-1.5121	-4.01236e-10	0.00013431	-1.50819	-4.01236e-10
56602527	chr12:56602527:G:T	1.95796e-13	-3.34252e-10	0.0790094	0.000681342	-3.34252e-10	0.171053	0.000710083	-3.34252e-10	0.157042
56603165	chr12:56603165:C:T	3.42606e-14	-1.66407	-4.01236e-10	7.04789e-05	-2.0977	-4.01236e-10	7.45194e-05	-2.09728	-4.01236e-10
56603849	chr12:56603849:C:G	6.35413e-14	-3.34252e-10	-1.04638	0.000199038	-3.34252e-10	-1.05952	0.000211361	-3.34252e-10	-1.05477
56603971	chr12:56603971:C:T	5.24873e-14	-1.23749	-4.01236e-10	7.52004e-05	-2.03285	-4.01236e-10	7.83109e-05	-2.04765	-4.01236e-10
56604888	chr12:56604888:G:T	2.73849e-14	-1.88807	-4.01236e-10	8.42866e-05	-1.91879	-4.01236e-10	8.95369e-05	-1.91369	-4.01236e-10
56605497	chr12:56605497:C:A	5.26534e-14	-1.23434	-4.01236e-10	7.52357e-05	-2.03238	-4.01236e-10	7.83421e-05	-2.04725	-4.01236e-10
56605545	chr12:56605545:T:C	5.61026e-14	-3.34252e-10	-1.17088	0.000211747	-3.34252e-10	-0.997621	0.000201923	-3.34252e-10	-1.10045
56606188	chr12:56606188:C:T	5.70875e-14	-3.34252e-10	-1.15348	0.000216387	-3.34252e-10	-0.975944	0.000205892	-3.34252e-10	-1.08099
56607867	chr12:56607867:G:A	5.59179e-14	-3.34252e-10	-1.17418	0.000210807	-3.34252e-10	-1.00207	0.000201152	-3.34252e-10	-1.10428
56607934	chr12:56607934:G:A	9.75836e-14	-3.34252e-10	-0.617356	0.000352474	-3.34252e-10	-0.488034	0.000367096	-3.34252e-10	-0.502716
56608115	chr12:56608115:G:GT	8.05773e-14	-3.34252e-10	-0.808849	0.000267371	-3.34252e-10	-0.764372	0.000281081	-3.34252e-10	-0.769697
56609023	chr12:56609023:A:ACCACCACG	5.86041e-14	-3.34252e-10	-1.12726	0.000224031	-3.34252e-10	-0.941224	0.000212086	-3.34252e-10	-1.05135
56609563	chr12:56609563:T:C	4.78021e-14	-3.34252e-10	-1.331	0.000149449	-3.34252e-10	-1.34606	0.000158389	-3.34252e-10	-1.34329
56610180	chr12:56610180:T:A	5.65088e-14	-3.34252e-10	-1.16367	0.000213739	-3.34252e-10	-0.988255	0.00020358	-3.34252e-10	-1.09228
56610884	chr12:56610884:G:A	3.12232e-07	15.7783	-1.41707	4.27377e-05	-1.1821	-1.41583	4.62216e-05	-1.15834	-1.41655
56610910	chr12:56610910:A:G	1.44075e-14	-2.05028	-0.480037	5.8202e-05	-1.6987	-0.590389	6.41274e-05	-1.68552	-0.561944
56611714	chr12:56611714:C:T	4.5103e-14	-3.34252e-10	-1.38912	0.000141981	-3.34252e-10	-1.39732	0.000150275	-3.34252e-10	-1.39587
56611895	chr12:56611895:A:T	5.03022e-14	-1.28002	-4.01236e-10	7.4328e-05	-2.04452	-4.01236e-10	7.75102e-05	-2.05793	-4.01236e-10
56612600	chr12:56612600:C:G	1.08953e-13	0.749564	-1.25671	2.13177e-05	-2.07031	-1.22316	2.23084e-05	-2.07244	-1.23093
56612635	chr12:56612635:T:G	2.34354e-14	-2.04382	-4.01236e-10	8.36775e-05	-1.92604	-4.01236e-10	8.93108e-05	-1.91622	-4.01236e-10
56613214	chr12:56613214:T:C	1.17667e-14	-2.03212	-0.700673	4.4863e-05	-1.7515	-0.797903	4.92036e-05	-1.73912	-0.77325
56613685	chr12:56613685:A:G	2.42567e-14	-1.79067	-0.218701	7.70526e-05	-1.9331	-0.0754235	7.32077e-05	-1.92551	-0.189528
56613828	chr12:56613828:T:G	5.39625e-14	-3.34252e-10	-1.20978	0.000203303	-3.34252e-10	-1.03831	0.000194258	-3.34252e-10	-1.13915
56614149	chr12:56614149:A:C	2.57633e-14	-1.79234	-0.156768	8.23766e-05	-1.93175	-0.00995521	7.80439e-05	-1.92414	-0.126925
56614276	chr12:56614276:C:T	5.48084e-14	-3.34252e-10	-1.19422	0.000178586	-3.34252e-10	-1.16794	0.000186631	-3.34252e-10	-1.17921
56614400	chr12:56614400:T:C	5.39756e-14	-3.34252e-10	-1.20953	0.000203523	-3.34252e-10	-1.03723	0.000194396	-3.34252e-10	-1.13844
56615682	chr12:56615682:T:C	5.42762e-14	-3.34252e-10	-1.20398	0.000176732	-3.34252e-10	-1.17838	0.000184727	-3.34252e-10	-1.18946
56616051	chr12:56616051:C:T	1.11843e-13	-3.34252e-10	-0.480973	0.000400355	-3.34252e-10	-0.360659	0.000417968	-3.34252e-10	-0.372934
56616060	chr12:56616060:C:T	1.11447e-13	-3.34252e-10	-0.484519	0.000406546	-3.34252e-10	-0.345313	0.00042282	-3.34252e-10	-0.361393
56616556	chr12:56616556:A:T	2.35032e-14	-2.04093	-4.01236e-10	8.21793e-05	-1.94411	-4.01236e-10	8.67086e-05	-1.94579	-4.01236e-10
56616658	chr12:56616658:A:G	5.78825e-14	-3.34252e-10	-1.13965	0.000220146	-3.34252e-10	-0.958719	0.000208993	-3.34252e-10	-1.06604
56616686	chr12:56616686:C:T	5.35495e-14	-3.34252e-10	-1.21746	0.000174179	-3.34252e-10	-1.19293	0.000183509	-3.34252e-10	-1.19607
56616687	chr12:56616687:G:A	2.65872e-14	-1.91763	-4.01236e-10	7.076e-05	-2.09372	-4.01236e-10	7.4807e-05	-2.09343	-4.01236e-10
56616896	chr12:56616896:T:C	1.91307e-13	-3.34252e-10	0.0558125	0.00066531	-3.34252e-10	0.147243	0.000693434	-3.34252e-10	0.133317
56616934	chr12:56616934:T:G	5.21995e-14	-3.34252e-10	-1.24299	0.000194261	-3.34252e-10	-1.08381	0.000186885	-3.34252e-10	-1.17785
56617345	chr12:56617345:A:G	1.56914e-13	-3.34252e-10	-0.142365	0.000477504	-3.34252e-10	-0.184439	0.000507063	-3.34252e-10	-0.179704
56618045	chr12:56618045:T:C	1.16295e-13	-3.34252e-10	-0.441937	0.0004264	-3.34252e-10	-0.297633	0.00044309	-3.34252e-10	-0.314567
56618127	chr12:56618127:G:A	1.20594e-14	-2.04221	-0.666016	4.67022e-05	-1.75606	-0.753155	5.11617e-05	-1.74347	-0.72988
56619317	chr12:56619317:C:T	5.01041e-14	-3.34252e-10	-1.28396	0.000156739	-3.34252e-10	-1.29843	0.000166054	-3.34252e-10	-1.29603
56620060	chr12:56620060:T:C	1.43667e-14	-2.03971	-0.49345	5.5477e-05	-1.73505	-0.601991	6.10571e-05	-1.72231	-0.574222
56621232	chr12:56621232:T:C	7.30173e-14	-3.34252e-10	-0.907369	0.000220162	-3.34252e-10	-0.958648	0.000235559	-3.34252e-10	-0.946376
56621349	chr12:56621349:T:C	2.62466e-14	-1.79945	-0.13108	8.50974e-05	-1.92634	0.0171255	8.05381e-05	-1.91861	-0.100998
56621458	chr12:56621458:T:C	5.18285e-14	-3.34252e-10	-1.25013	0.000190431	-3.34252e-10	-1.10372	0.000184351	-3.34252e-10	-1.1915
56622200	chr12:56622200:C:T	2.64032e-14	-1.73786	-0.186719	7.69138e-05	-1.96833	-0.0419953	7.29048e-05	-1.96159	-0.157597
56622209	chr12:56622209:G:A	2.3846e-14	-2.02645	-4.01236e-10	0.000150434	-1.33949	-4.01236e-10	0.000160089	-1.33261	-4.01236e-10
56622775	chr12:56622775:A:G	2.55966e-14	-1.78444	-0.171164	8.06427e-05	-1.93736	-0.0256239	7.64405e-05	-1.92987	-0.141953
56622993	chr12:56622993:T:C	1.13236e-13	-3.34252e-10	-0.468593	0.00040869	-3.34252e-10	-0.340053	0.000425767	-3.34252e-10	-0.354446
56623037	chr12:56623037:C:T	5.84909e-14	-3.34252e-10	-1.12919	0.000189776	-3.34252e-10	-1.10717	0.000199712	-3.34252e-10	-1.11146
56623543	chr12:56623543:C:T	4.69671e-14	-3.34252e-10	-1.34862	0.000152979	-3.34252e-10	-1.32271	0.000161327	-3.34252e-10	-1.3249
56623731	chr12:56623731:C:T	0.902801	30.5745	-1.33605	1.80336e-05	-2.04559	-1.41519	1.89498e-05	-2.05043	-1.41612
56623745	chr12:56623745:C:T	5.23482e-14	-1.24015	-4.01236e-10	7.19234e-05	-2.07741	-4.01236e-10	7.59891e-05	-2.07775	-4.01236e-10
56625317	chr12:56625317:G:A	2.82433e-14	-1.85047	-0.00673378	0.000101018	-1.88915	0.151433	9.50757e-05	-1.88057	0.0269043
56625399	chr12:56625399:G:A	7.37117e-14	-3.34252e-10	-0.897904	0.000246406	-3.34252e-10	-0.846029	0.00025873	-3.34252e-10	-0.852553
56625449	chr12:56625449:C:T	2.84735e-14	-1.84909	-4.01236e-10	8.65871e-05	-1.89186	-4.01236e-10	9.16693e-05	-1.89015	-4.01236e-10
56625659	chr12:56625659:T:C	0.003111	24.9825	-1.41462	4.38472e-05	-1.17129	-1.40101	4.69473e-05	-1.16602	-1.39329
56627222	chr12:56627222:T:C	0.00371255	25.159	-1.41432	4.53095e-05	-1.13922	-1.40027	4.85275e-05	-1.13381	-1.3924
56627240	chr12:56627240:A:G	5.44012e-14	-3.34252e-10	-1.20168	0.000168471	-3.34252e-10	-1.22625	0.000178897	-3.34252e-10	-1.22153
56627638	chr12:56627638:A:G	1.12481e-13	-3.34252e-10	-0.475279	0.000402835	-3.34252e-10	-0.354483	0.000420525	-3.34252e-10	-0.366836
56627839	chr12:56627839:AAG:A	6.04516e-14	-3.34252e-10	-1.09622	0.000186937	-3.34252e-10	-1.12224	0.000198046	-3.34252e-10	-1.11984
56628256	chr12:56628256:G:A	3.88948e-14	-1.53721	-4.01236e-10	7.18994e-05	-2.07774	-4.01236e-10	7.60632e-05	-2.07677	-4.01236e-10
56628296	chr12:56628296:T:C	5.11085e-13	1.03847	-4.01236e-10	0.00016829	-1.22732	-4.01236e-10	0.000181527	-1.20694	-4.01236e-10
56628382	chr12:56628382:A:T	4.94468e-14	-3.34252e-10	-1.29717	0.000154781	-3.34252e-10	-1.311	0.000163955	-3.34252e-10	-1.30875
56629490	chr12:56629490:G:A	1.00296e-12	2.06731	-0.35467	7.06367e-05	-1.93875	-0.156707	7.16621e-05	-1.94634	-0.190034
56630330	chr12:56630330:T:C	1.42382e-14	-1.90241	-0.639721	4.05073e-05	-1.91053	-0.741003	4.43389e-05	-1.90189	-0.714583
56630577	chr12:56630577:T:C	4.40555e-14	-3.34252e-10	-1.41261	0.000139358	-3.34252e-10	-1.41596	0.000147338	-3.34252e-10	-1.41561
56631181	chr12:56631181:G:A	5.16686e-14	-3.34252e-10	-1.25322	0.00017092	-3.34252e-10	-1.21182	0.0001801	-3.34252e-10	-1.21483
56631383	chr12:56631383:G:A	4.40399e-14	-3.34252e-10	-1.41297	0.000139391	-3.34252e-10	-1.41573	0.000147303	-3.34252e-10	-1.41585
56631637	chr12:56631637:A:G	5.58799e-14	-3.34252e-10	-1.17486	0.000184325	-3.34252e-10	-1.13631	0.000193526	-3.34252e-10	-1.14293
56632124	chr12:56632124:A:C	1.52395e-13	1.22425	-1.39584	1.98004e-05	-1.98669	-1.38062	2.07643e-05	-1.99096	-1.38414
56632309	chr12:56632309:G:A	4.65221e-14	-3.34252e-10	-1.35814	0.000146138	-3.34252e-10	-1.36846	0.000154599	-3.34252e-10	-1.3675
56632508	chr12:56632508:A:G	1.72324e-14	-1.3935	-0.957771	2.917e-05	-2.06934	-0.910535	2.90125e-05	-2.0663	-0.974315
56632920	chr12:56632920:C:T	7.6296e-14	-3.34252e-10	-0.863445	0.00023919	-3.34252e-10	-0.875751	0.000256753	-3.34252e-10	-0.860226
56633640	chr12:56633640:A:G	4.46289e-14	-3.34252e-10	-1.39968	0.000140843	-3.34252e-10	-1.40537	0.000148929	-3.34252e-10	-1.40487
56633837	chr12:56633837:C:A	0.0038107	25.1866	-1.41587	9.44398e-05	-0.388906	-1.41614	0.000100671	-0.3829	-1.41358
56635202	chr12:56635202:G:GA	5.3386e-14	-3.34252e-10	-1.22052	0.000200292	-3.34252e-10	-1.05323	0.000191743	-3.34252e-10	-1.15218
56635607	chr12:56635607:G:A	4.38815e-14	-3.34252e-10	-1.41657	0.000140172	-3.34252e-10	-1.41014	0.000147124	-3.34252e-10	-1.41706
56636242	chr12:56636242:T:C	0.00160831	24.1566	-1.24846	9.59037e-05	-0.509111	-1.28055	9.97561e-05	-0.50387	-1.30174
56637306	chr12:56637306:G:C	6.47507e-15	-1.94008	-1.39002	1.95565e-05	-1.98117	-1.39854	2.08591e-05	-1.97378	-1.39677
56637403	chr12:56637403:A:AT	6.766e-14	-3.34252e-10	-0.983571	0.000211665	-3.34252e-10	-0.998005	0.000224883	-3.34252e-10	-0.992757
56637963	chr12:56637963:T:C	4.65221e-14	-3.34252e-10	-1.35814	0.000146138	-3.34252e-10	-1.36846	0.000154599	-3.34252e-10	-1.3675
56638221	chr12:56638221:AAGAATATATCT:A	9.66033e-15	-1.61787	-1.31216	1.96675e-05	-2.09358	-1.28046	2.06997e-05	-2.0916	-1.28662
56638433	chr12:56638433:G:A	4.68228e-14	-3.34252e-10	-1.3517	0.000150353	-3.34252e-10	-1.34003	0.000158599	-3.34252e-10	-1.34196
56639542	chr12:56639542:G:A	1.06714e-14	-1.9705	-0.859996	3.58973e-05	-1.82457	-0.94778	3.92231e-05	-1.81418	-0.924897
56639896	chr12:56639896:T:A	0.00066578	22.6658	-0.639612	0.000312955	-0.165547	-0.441403	0.000322206	-0.15122	-0.481927
56640604	chr12:56640604:A:G	4.22188e-07	16.0709	-1.40805	8.11486e-05	-0.543585	-1.41314	8.86098e-05	-0.512595	-1.4115
56640910	chr12:56640910:A:G	1.09941e-05	19.3214	-1.3988	4.58853e-05	-1.10986	-1.41701	4.86425e-05	-1.10712	-1.41672
56641056	chr12:56641056:T:A	1.00287e-05	19.2477	-1.41704	4.6498e-05	-1.11567	-1.39794	4.88981e-05	-1.11279	-1.40581
56642152	chr12:56642152:C:T	7.17129e-14	-0.925395	-4.01236e-10	7.78662e-05	-1.99802	-4.01236e-10	8.22367e-05	-1.99874	-4.01236e-10
56644120	chr12:56644120:TCTAACC:T	4.76427e-14	-1.33434	-4.01236e-10	8.41811e-05	-1.92004	-4.01236e-10	8.91528e-05	-1.91799	-4.01236e-10
56644548	chr12:56644548:T:C	6.43251e-07	16.4964	-1.41243	9.18271e-05	-0.417291	-1.41581	0.000100342	-0.384944	-1.41481
56645296	chr12:56645296:C:T	2.21165e-14	-2.10174	-4.01236e-10	9.25581e-05	-1.82517	-4.01236e-10	9.79467e-05	-1.82392	-4.01236e-10
56646323	chr12:56646323:C:A	1.24802e-14	-1.92212	-0.751803	3.71146e-05	-1.89229	-0.846709	4.05979e-05	-1.88317	-0.821451
56646574	chr12:56646574:T:C	1.97806e-13	-3.34252e-10	0.0892238	0.000719732	-3.34252e-10	0.225868	0.00074879	-3.34252e-10	0.210119
56647074	chr12:56647074:C:T	1.33021e-14	-1.87112	-0.739021	3.58057e-05	-1.93964	-0.835267	3.91392e-05	-1.93158	-0.80963
56647269	chr12:56647269:C:T	5.41164e-14	-3.34252e-10	-1.20693	0.000206083	-3.34252e-10	-1.02473	0.000195988	-3.34252e-10	-1.13028
56647724	chr12:56647724:A:ACG	4.61111e-13	0.935574	-4.01236e-10	0.000122499	-1.54491	-4.01236e-10	0.000126341	-1.56935	-4.01236e-10
56648317	chr12:56648317:T:C	1.40213e-13	0.801391	-1.05629	2.30573e-05	-2.08414	-1.13089	2.48007e-05	-2.08569	-1.11178
56648685	chr12:56648685:G:A	2.44117e-14	-2.003	-4.01236e-10	8.07375e-05	-1.96181	-4.01236e-10	8.6028e-05	-1.95367	-4.01236e-10
56649462	chr12:56649462:T:C	0.000378263	22.5637	-1.10286	0.000177504	-0.205246	-0.968773	0.000185081	-0.1909	-0.996644
56649859	chr12:56649859:C:T	4.59164e-14	-3.34252e-10	-1.37124	0.000149854	-3.34252e-10	-1.34335	0.000158117	-3.34252e-10	-1.345
56649881	chr12:56649881:C:T	1.16377e-13	-3.34252e-10	-0.441228	0.000421645	-3.34252e-10	-0.308847	0.000438885	-3.34252e-10	-0.324101
56649896	chr12:56649896:G:A	2.60455e-13	1.51518	-1.15081	2.95328e-05	-1.89341	-1.0741	3.041e-05	-1.90504	-1.08853
56650026	chr12:56650026:C:T	3.8406e-13	2.00953	-1.2568	5.44022e-05	-1.15983	-1.19677	5.52611e-05	-1.19004	-1.20623
56650595	chr12:56650595:T:C	9.51124e-14	-3.34252e-10	-0.643006	0.000300512	-3.34252e-10	-0.647523	0.000319845	-3.34252e-10	-0.640502
56650886	chr12:56650886:G:A	0.000102792	21.1962	-1.03829	0.000142602	-0.500072	-0.89288	0.000148295	-0.486511	-0.922622
56650989	chr12:56650989:C:T	1.00912e-07	14.5922	-1.36052	5.89016e-05	-0.901903	-1.37524	6.43322e-05	-0.874085	-1.37019
56651405	chr12:56651405:C:T	1.29174e-14	-1.91046	-0.729036	3.74143e-05	-1.9033	-0.827661	4.09432e-05	-1.89446	-0.801697
56652585	chr12:56652585:TG:T	2.18324e-13	1.32367	-1.13575	2.86366e-05	-1.94155	-1.05678	2.95196e-05	-1.95175	-1.07154
56652972	chr12:56652972:C:CT	9.34687e-14	-3.34252e-10	-0.660439	0.000336378	-3.34252e-10	-0.534776	0.000350479	-3.34252e-10	-0.549039
56652973	chr12:56652973:C:CACTGCAACCTCTGCCTCCCAGGTTCAAGTGAAAT	8.0718e-14	-3.34252e-10	-0.807104	0.000286976	-3.34252e-10	-0.693613	0.000299402	-3.34252e-10	-0.706553
56653206	chr12:56653206:C:T	3.34205e-14	-1.68889	-4.01236e-10	7.03629e-05	-2.09934	-4.01236e-10	7.43995e-05	-2.09889	-4.01236e-10
56653236	chr12:56653236:G:A	0.0001781	21.779	-1.07148	0.000161354	-0.337646	-0.931767	0.000168043	-0.32345	-0.960668
56654023	chr12:56654023:C:A	7.7993e-14	-0.841447	-4.01236e-10	7.81791e-05	-1.99401	-4.01236e-10	8.26957e-05	-1.99317	-4.01236e-10
56654352	chr12:56654352:C:T	1.33798e-14	-1.92016	-0.684154	3.94025e-05	-1.89299	-0.78619	4.31683e-05	-1.88394	-0.759294
56654395	chr12:56654395:T:C	5.01527e-14	-3.34252e-10	-1.28299	0.00016039	-3.34252e-10	-1.27541	0.00017007	-3.34252e-10	-1.27213
56654954	chr12:56654954:G:C	7.89888e-14	-3.34252e-10	-0.828759	0.000397578	-3.34252e-10	-0.36762	0.000318919	-3.34252e-10	-0.643402
56655280	chr12:56655280:C:T	2.1571e-07	15.2394	-1.24802	8.17705e-05	-0.763774	-1.18532	8.77572e-05	-0.734606	-1.19916
56655409	chr12:56655409:T:C	0.00104494	23.8849	-1.40801	8.50601e-05	-0.518119	-1.39153	9.13098e-05	-0.512369	-1.38171
56655479	chr12:56655479:C:T	7.35547e-14	-3.34252e-10	-0.900036	0.000222436	-3.34252e-10	-0.948371	0.000237992	-3.34252e-10	-0.936103
56655556	chr12:56655556:A:G	2.659e-13	1.51726	-1.13221	3.01392e-05	-1.89411	-1.05307	3.10214e-05	-1.90573	-1.06793
56655681	chr12:56655681:A:T	1.28447e-14	-1.92291	-0.722225	3.83154e-05	-1.88521	-0.821945	4.19636e-05	-1.87594	-0.795592
56655990	chr12:56655990:G:A	0.000101595	21.2285	-1.08234	0.000137169	-0.487408	-0.944386	0.000142822	-0.473807	-0.972932
56656166	chr12:56656166:G:A	1.97875e-13	-3.34252e-10	0.0895709	0.00072006	-3.34252e-10	0.226323	0.000749087	-3.34252e-10	0.210516
56656390	chr12:56656390:C:T	3.05656e-07	15.7285	-1.38864	8.02262e-05	-0.569466	-1.39869	8.77852e-05	-0.538118	-1.39533
56657098	chr12:56657098:C:T	3.15015e-07	15.4437	-1.07367	0.000106115	-0.703306	-0.985181	0.000113352	-0.673491	-1.00435
56657509	chr12:56657509:C:T	1.11079e-14	-1.86688	-0.923535	2.85974e-05	-1.99327	-1.00642	3.11216e-05	-1.98584	-0.984598
56657633	chr12:56657633:G:A	4.55532e-14	-3.34252e-10	-1.37918	0.000146459	-3.34252e-10	-1.36626	0.00015452	-3.34252e-10	-1.36801
56657839	chr12:56657839:C:A	5.39425e-14	-3.34252e-10	-1.21015	0.000205403	-3.34252e-10	-1.02804	0.000195292	-3.34252e-10	-1.13384
56658212	chr12:56658212:C:T	4.39395e-14	-3.34252e-10	-1.41525	0.000139461	-3.34252e-10	-1.41523	0.000147493	-3.34252e-10	-1.41456
56658703	chr12:56658703:T:C	1.11424e-14	-1.88497	-0.902341	2.94533e-05	-1.98298	-0.987227	3.20787e-05	-1.97526	-0.964889
56659275	chr12:56659275:T:C	2.56268e-14	-1.95443	-4.01236e-10	7.3604e-05	-2.05431	-4.01236e-10	7.8213e-05	-2.0489	-4.01236e-10
56659317	chr12:56659317:T:C	2.81426e-14	-1.86078	-4.01236e-10	8.71219e-05	-1.8857	-4.01236e-10	9.2243e-05	-1.88391	-4.01236e-10
56659485	chr12:56659485:T:C	6.86009e-05	21.1655	-1.41195	5.62407e-05	-0.91218	-1.41119	5.94339e-05	-0.908276	-1.4152
56659486	chr12:56659486:G:A	1.12268e-14	-1.90038	-0.879379	3.04396e-05	-1.97097	-0.966296	3.31841e-05	-1.96288	-0.943384
56659979	chr12:56659979:A:G	9.54608e-15	-1.96112	-0.980817	2.94552e-05	-1.90773	-1.06241	3.21092e-05	-1.89793	-1.04126
56660300	chr12:56660300:G:A	4.39088e-14	-3.34252e-10	-1.41595	0.000139404	-3.34252e-10	-1.41563	0.00014724	-3.34252e-10	-1.41628
56660546	chr12:56660546:C:T	2.50876e-13	1.45859	-1.1317	2.97433e-05	-1.90783	-1.05258	3.06273e-05	-1.91903	-1.06741
56660676	chr12:56660676:A:G	4.47266e-14	-3.34252e-10	-1.3975	0.000143056	-3.34252e-10	-1.38978	0.000150992	-3.34252e-10	-1.39111
56660834	chr12:56660834:T:C	2.57608e-14	-1.94921	-4.01236e-10	7.33526e-05	-2.05773	-4.01236e-10	7.79309e-05	-2.05252	-4.01236e-10
56661335	chr12:56661335:T:TC	2.45067e-13	1.43058	-1.12711	2.97064e-05	-1.91429	-1.04736	3.05912e-05	-1.9253	-1.06232
56661507	chr12:56661507:C:T	0.000120771	21.3812	-1.06211	0.000157949	-0.368557	-0.922179	0.000164441	-0.354362	-0.951425
56662290	chr12:56662290:A:G	1.65394e-07	15.1028	-1.37698	7.28979e-05	-0.67537	-1.38858	7.97475e-05	-0.645077	-1.3844
56663783	chr12:56663783:A:T	4.4917e-14	-3.34252e-10	-1.39325	0.000144056	-3.34252e-10	-1.38281	0.000152033	-3.34252e-10	-1.38424
56664107	chr12:56664107:TTC:T	1.96101e-13	-3.34252e-10	0.0805652	0.000713003	-3.34252e-10	0.216474	0.000741846	-3.34252e-10	0.200803
56664365	chr12:56664365:A:G	2.23973e-13	1.34308	-1.12962	2.90468e-05	-1.934	-1.0501	2.99316e-05	-1.94441	-1.06501
56664395	chr12:56664395:T:TATCAACTCAGG	1.87312e-13	1.18	-1.14529	2.75853e-05	-1.96771	-1.06802	2.84665e-05	-1.97703	-1.08258
56664666	chr12:56664666:G:A	4.65486e-14	-1.35757	-4.01236e-10	7.90484e-05	-1.98295	-4.01236e-10	8.3148e-05	-1.98772	-4.01236e-10
56664825	chr12:56664825:C:T	1.83021e-13	1.16011	-1.14858	2.73879e-05	-1.97134	-1.07157	2.82697e-05	-1.98049	-1.08606
56664978	chr12:56664978:T:C	4.65221e-14	-3.34252e-10	-1.35814	0.000146138	-3.34252e-10	-1.36846	0.000154599	-3.34252e-10	-1.3675
56665569	chr12:56665569:A:G	3.12549e-14	-1.75589	-4.01236e-10	7.01787e-05	-2.10197	-4.01236e-10	7.41717e-05	-2.10196	-4.01236e-10
56666041	chr12:56666041:C:CCA	5.8345e-14	-3.34252e-10	-1.13169	0.000229548	-3.34252e-10	-0.916898	0.000214643	-3.34252e-10	-1.03936
56666751	chr12:56666751:A:T	0.000155982	21.6593	-1.0844	0.000166627	-0.288689	-0.948562	0.000173666	-0.274208	-0.976995
56666928	chr12:56666928:TTTTTA:T	1.33612e-13	-3.34252e-10	-0.303127	0.000411704	-3.34252e-10	-0.332705	0.000439058	-3.34252e-10	-0.323708
56666946	chr12:56666946:G:C	2.86564e-14	-1.84269	-4.01236e-10	8.70333e-05	-1.88672	-4.01236e-10	9.24954e-05	-1.88118	-4.01236e-10
56668589	chr12:56668589:C:T	1.24827e-13	-3.34252e-10	-0.371135	0.000383841	-3.34252e-10	-0.402782	0.000407714	-3.34252e-10	-0.397773
56668854	chr12:56668854:T:A	1.02385e-14	-1.93764	-0.934275	2.99598e-05	-1.93285	-1.0203	3.26781e-05	-1.92369	-0.997942
56669262	chr12:56669262:G:A	1.00448e-14	-1.95984	-0.931168	3.07198e-05	-1.91058	-1.01752	3.35284e-05	-1.90085	-0.995097
56669502	chr12:56669502:T:C	2.05862e-07	15.3042	-1.35956	7.96628e-05	-0.601675	-1.37353	8.72931e-05	-0.570664	-1.3684
56669675	chr12:56669675:G:C	0.000126949	21.5341	-1.16513	0.000145886	-0.324983	-1.0452	0.0001525	-0.310629	-1.07055
56670122	chr12:56670122:G:T	7.72847e-14	-0.850569	-4.01236e-10	7.54678e-05	-2.0293	-4.01236e-10	7.95719e-05	-2.03168	-4.01236e-10
56670433	chr12:56670433:G:A	4.56955e-14	-3.34252e-10	-1.37607	0.000145617	-3.34252e-10	-1.37203	0.000154204	-3.34252e-10	-1.37006
56670615	chr12:56670615:C:T	2.44804e-13	1.43318	-1.13079	2.96022e-05	-1.91365	-1.05151	3.04859e-05	-1.92469	-1.06639
56670761	chr12:56670761:T:G	0.000186419	22.1628	-1.40961	7.12081e-05	-0.674303	-1.4131	7.53403e-05	-0.670097	-1.41623
56670923	chr12:56670923:G:A	9.53608e-14	-0.640397	-4.01236e-10	8.32202e-05	-1.93152	-4.01236e-10	8.80454e-05	-1.93049	-4.01236e-10
56671110	chr12:56671110:AAAG:A	2.3273e-13	1.38695	-1.13514	2.9149e-05	-1.92417	-1.05642	3.00317e-05	-1.93489	-1.0712
56671929	chr12:56671929:C:T	0.000143027	21.4635	-0.975262	0.000178914	-0.346728	-0.819377	0.000185703	-0.332401	-0.851792
56672640	chr12:56672640:T:C	2.49654e-14	-1.98057	-4.01236e-10	7.48541e-05	-2.03747	-4.01236e-10	7.96097e-05	-2.0312	-4.01236e-10
56674138	chr12:56674138:G:A	1.10161e-13	-3.34252e-10	-0.496123	0.000398364	-3.34252e-10	-0.365645	0.000414631	-3.34252e-10	-0.380949
56674140	chr12:56674140:A:T	1.10193e-13	-3.34252e-10	-0.495833	0.000398482	-3.34252e-10	-0.365347	0.000414753	-3.34252e-10	-0.380655
56674283	chr12:56674283:G:C	1.72168e-13	-3.34252e-10	-0.0495953	0.000564208	-3.34252e-10	-0.0175879	0.000594464	-3.34252e-10	-0.0206786
56674508	chr12:56674508:C:T	0.00201349	24.5382	-1.40535	0.000114686	-0.223862	-1.38695	0.000123106	-0.218811	-1.37648
56674730	chr12:56674730:A:G	5.82949e-05	20.7477	-1.15703	0.000121049	-0.520916	-1.0359	0.000126405	-0.507369	-1.06148
56676388	chr12:56676388:A:G	2.21125e-14	-2.10192	-4.01236e-10	0.000107482	-1.67568	-4.01236e-10	0.000117157	-1.64482	-4.01236e-10
56676557	chr12:56676557:C:T	2.79196e-14	-1.86874	-4.01236e-10	8.10566e-05	-1.95786	-4.01236e-10	8.5412e-05	-1.96085	-4.01236e-10
56676679	chr12:56676679:A:G	2.06465e-06	16.1724	0.0777752	0.000471363	-0.265258	0.067875	0.000526072	-0.230297	0.0873958
56676793	chr12:56676793:C:T	3.07788e-14	-1.77124	-4.01236e-10	7.01884e-05	-2.10183	-4.01236e-10	7.41844e-05	-2.10178	-4.01236e-10
56676847	chr12:56676847:G:A	0.000198785	22.2345	-1.41711	7.39769e-05	-0.652888	-1.39637	7.78714e-05	-0.648502	-1.40478
56676978	chr12:56676978:G:T	9.70613e-15	-1.91351	-1.0118	2.76575e-05	-1.95216	-1.08095	2.99781e-05	-1.94343	-1.06444
56677056	chr12:56677056:G:A	0.000193566	22.194	-1.40314	7.14779e-05	-0.667506	-1.41612	7.57918e-05	-0.663223	-1.41713
56677978	chr12:56677978:T:C	2.44545e-13	1.43863	-1.1373	2.94329e-05	-1.91203	-1.05886	3.03147e-05	-1.92312	-1.07359
56677986	chr12:56677986:G:A	7.89194e-14	-0.829639	-4.01236e-10	8.0362e-05	-1.96647	-4.01236e-10	8.52384e-05	-1.96289	-4.01236e-10
56678105	chr12:56678105:AG:A	1.64209e-07	15.0333	-1.31475	7.73927e-05	-0.738056	-1.26606	8.33026e-05	-0.708571	-1.27729
56678184	chr12:56678184:T:C	1.09767e-13	-0.499705	-4.01236e-10	9.35269e-05	-1.81476	-4.01236e-10	9.92301e-05	-1.8109	-4.01236e-10
56678423	chr12:56678423:C:T	4.596e-14	-3.34252e-10	-1.37029	0.000150025	-3.34252e-10	-1.34221	0.000158295	-3.34252e-10	-1.34388
56679033	chr12:56679033:G:C	7.30662e-14	-3.34252e-10	-0.906699	0.000243688	-3.34252e-10	-0.857121	0.000255993	-3.34252e-10	-0.86319
56679112	chr12:56679112:G:A	2.49334e-14	-1.98186	-4.01236e-10	7.49038e-05	-2.03681	-4.01236e-10	7.96646e-05	-2.03051	-4.01236e-10
56679135	chr12:56679135:G:A	4.93004e-14	-3.34252e-10	-1.30013	0.000161025	-3.34252e-10	-1.27145	0.000169708	-3.34252e-10	-1.27426
56680003	chr12:56680003:G:A	5.70167e-14	-3.34252e-10	-1.15472	0.000179643	-3.34252e-10	-1.16204	0.000191961	-3.34252e-10	-1.15105
56680378	chr12:56680378:TTTTC:T	4.54297e-14	-3.34252e-10	-1.3819	0.000143261	-3.34252e-10	-1.38834	0.000151513	-3.34252e-10	-1.38767
56680661	chr12:56680661:C:T	1.13253e-14	-1.87668	-0.894347	2.94981e-05	-1.98868	-0.980008	3.213e-05	-1.98114	-0.957406
56680909	chr12:56680909:A:C	0.000206597	21.928	-1.07204	0.000182577	-0.211754	-0.934086	0.000190262	-0.196977	-0.962959
56681846	chr12:56681846:G:C	2.32074e-14	-2.05359	-4.01236e-10	8.67931e-05	-1.88948	-4.01236e-10	9.40204e-05	-1.86483	-4.01236e-10
56682211	chr12:56682211:C:T	1.34558e-12	2.00652	-4.01236e-10	0.000214917	-0.982757	-4.01236e-10	0.000228782	-0.975569	-4.01236e-10
56682518	chr12:56682518:T:G	1.18079e-13	-3.34252e-10	-0.426708	0.000428164	-3.34252e-10	-0.293504	0.000445635	-3.34252e-10	-0.308838
56682582	chr12:56682582:C:T	8.38969e-14	-3.34252e-10	-0.768477	0.000298192	-3.34252e-10	-0.655273	0.000311029	-3.34252e-10	-0.668452
56682703	chr12:56682703:T:C	3.98861e-05	20.6213	-1.41007	9.80715e-05	-0.350376	-1.41694	0.000105353	-0.333927	-1.41709
56683123	chr12:56683123:G:A	8.57798e-14	-3.34252e-10	-0.746282	0.000306695	-3.34252e-10	-0.627157	0.000319699	-3.34252e-10	-0.640958
56683329	chr12:56683329:C:T	8.53635e-14	-3.34252e-10	-0.751146	0.000263915	-3.34252e-10	-0.777384	0.000281028	-3.34252e-10	-0.769883
56683960	chr12:56683960:AAAAAAAAAAAAC:A	7.48425e-14	-0.882679	-4.01236e-10	7.49099e-05	-2.03672	-4.01236e-10	7.89905e-05	-2.03901	-4.01236e-10
56684044	chr12:56684044:A:G	2.3395e-14	-2.04554	-4.01236e-10	8.80335e-05	-1.87529	-4.01236e-10	9.54261e-05	-1.84999	-4.01236e-10
56684512	chr12:56684512:T:C	2.56654e-14	-1.95292	-4.01236e-10	7.5194e-05	-2.03294	-4.01236e-10	7.92844e-05	-2.0353	-4.01236e-10
56685251	chr12:56685251:T:C	2.16922e-13	1.31541	-1.13394	2.8731e-05	-1.93998	-1.05506	2.96148e-05	-1.9502	-1.06987
56685723	chr12:56685723:A:T	5.00137e-14	-3.34252e-10	-1.28577	0.000163842	-3.34252e-10	-1.25411	0.000172636	-3.34252e-10	-1.25715
56686784	chr12:56686784:G:C	1.16032e-14	-1.84655	-0.900225	2.88212e-05	-2.01591	-0.97599	3.13539e-05	-2.00926	-0.953746
56686880	chr12:56686880:CAT:C	0.000635183	23.3835	-1.40435	8.47654e-05	-0.527804	-1.38532	9.09783e-05	-0.52311	-1.37461
56688120	chr12:56688120:C:T	2.39573e-13	-3.34252e-10	0.280794	0.000878167	-3.34252e-10	0.424826	0.000912753	-3.34252e-10	0.408126
56688461	chr12:56688461:C:A	1.15884e-14	-1.92167	-0.826393	3.24461e-05	-1.95439	-0.919043	3.54362e-05	-1.94583	-0.894772
56689238	chr12:56689238:G:C	1.75878e-13	1.08713	-1.1154	2.80897e-05	-1.98441	-1.0332	2.89767e-05	-1.99312	-1.04873
56689567	chr12:56689567:A:C	1.73229e-13	0.980508	-1.02396	3.03712e-05	-2.00882	-0.930694	3.13038e-05	-2.01659	-0.948012
56692174	chr12:56692174:G:T	9.45576e-14	-3.34252e-10	-0.648856	0.000318667	-3.34252e-10	-0.588863	0.000334155	-3.34252e-10	-0.596735
56692728	chr12:56692728:G:A	0.00041418	22.9678	-1.41633	9.02945e-05	-0.447927	-1.40201	9.52029e-05	-0.443192	-1.40914
56692826	chr12:56692826:A:G	2.92733e-13	0.481195	-4.01236e-10	0.000114241	-1.6147	-4.01236e-10	0.000119993	-1.62091	-4.01236e-10
56694414	chr12:56694414:A:G	2.51037e-13	1.42233	-1.09479	3.08617e-05	-1.91359	-1.0099	3.17465e-05	-1.92466	-1.02589
56694726	chr12:56694726:T:A	1.2711e-13	0.817499	-1.17051	2.34874e-05	-2.0659	-1.13064	2.45409e-05	-2.06813	-1.13987
56694967	chr12:56694967:C:T	1.15203e-13	-3.34252e-10	-0.451374	0.00064093	-3.34252e-10	0.109909	0.000504388	-3.34252e-10	-0.184994
56695153	chr12:56695153:G:A	1.04703e-14	-1.73355	-1.11597	2.40734e-05	-2.10044	-1.07146	2.52714e-05	-2.0994	-1.07927
56695983	chr12:56695983:A:G	1.35109e-13	-3.34252e-10	-0.291984	0.000482144	-3.34252e-10	-0.174768	0.000502459	-3.34252e-10	-0.188824
56696111	chr12:56696111:G:A	5.34869e-14	-3.34252e-10	-1.21863	0.000176324	-3.34252e-10	-1.18069	0.000185706	-3.34252e-10	-1.18417
56696161	chr12:56696161:C:G	1.17334e-13	-3.34252e-10	-0.433039	0.000362302	-3.34252e-10	-0.460534	0.000386152	-3.34252e-10	-0.452109
56696842	chr12:56696842:T:A	6.03898e-14	-3.34252e-10	-1.09725	0.000191508	-3.34252e-10	-1.09808	0.000203831	-3.34252e-10	-1.09105
56698039	chr12:56698039:A:G	4.55373e-14	-3.34252e-10	-1.37953	0.000143162	-3.34252e-10	-1.38904	0.000151614	-3.34252e-10	-1.387
56698367	chr12:56698367:C:T	4.51359e-14	-3.34252e-10	-1.38839	0.000143718	-3.34252e-10	-1.38516	0.000152142	-3.34252e-10	-1.38352
56699312	chr12:56699312:A:G	0.000184865	21.8554	-1.11062	0.000176181	-0.202201	-0.9793	0.000183894	-0.187217	-1.00676
56700138	chr12:56700138:C:T	4.04807e-14	-1.49724	-4.01236e-10	7.03571e-05	-2.09943	-4.01236e-10	7.43944e-05	-2.09896	-4.01236e-10
56700223	chr12:56700223:G:A	4.57636e-14	-3.34252e-10	-1.37458	0.000146914	-3.34252e-10	-1.36316	0.000155063	-3.34252e-10	-1.36451
56700319	chr12:56700319:A:AGTG	4.59259e-14	-3.34252e-10	-1.37104	0.000147267	-3.34252e-10	-1.36076	0.000155367	-3.34252e-10	-1.36255
56700923	chr12:56700923:CTT:C	5.12122e-14	-3.34252e-10	-1.26209	0.00016922	-3.34252e-10	-1.22181	0.000178323	-3.34252e-10	-1.22474
56701774	chr12:56701774:C:A	2.44239e-13	1.41773	-1.11765	3.00081e-05	-1.9157	-1.03584	3.08866e-05	-1.92672	-1.0513
56701831	chr12:56701831:G:A	9.39927e-15	-1.77539	-1.18204	2.52658e-05	-1.95306	-1.1705	2.65323e-05	-1.95158	-1.17839
56702246	chr12:56702246:A:G	1.12823e-13	0.520163	-0.992404	2.40548e-05	-2.09898	-1.0737	2.59428e-05	-2.09959	-1.05285
56702362	chr12:56702362:C:T	1.17856e-13	-3.34252e-10	-0.428603	0.000417549	-3.34252e-10	-0.318608	0.000435618	-3.34252e-10	-0.331574
56702559	chr12:56702559:G:A	0.000792398	23.5265	-1.32627	9.80523e-05	-0.418365	-1.34914	0.000102596	-0.41379	-1.36375
56703338	chr12:56703338:C:T	7.14323e-13	1.37327	-4.01236e-10	0.000144784	-1.37777	-4.01236e-10	0.000148745	-1.4061	-4.01236e-10
56703463	chr12:56703463:C:T	1.03445e-13	-3.34252e-10	-0.559028	0.000308425	-3.34252e-10	-0.621532	0.000331179	-3.34252e-10	-0.605681
56703628	chr12:56703628:C:A	5.14455e-14	-3.34252e-10	-1.25754	0.000164105	-3.34252e-10	-1.25251	0.000173862	-3.34252e-10	-1.25008
56703629	chr12:56703629:T:C	5.45791e-14	-3.34252e-10	-1.19841	0.000174255	-3.34252e-10	-1.19249	0.000184718	-3.34252e-10	-1.18951
56703641	chr12:56703641:C:A	7.78819e-14	-3.34252e-10	-0.842872	0.000250508	-3.34252e-10	-0.829521	0.000265967	-3.34252e-10	-0.824968
56703651	chr12:56703651:G:T	8.52172e-14	-3.34252e-10	-0.752862	0.000274229	-3.34252e-10	-0.739048	0.000291388	-3.34252e-10	-0.733683
56703659	chr12:56703659:T:C	8.98022e-14	-3.34252e-10	-0.700455	0.000289339	-3.34252e-10	-0.685412	0.000307569	-3.34252e-10	-0.679641
56703892	chr12:56703892:G:C	2.60022e-13	1.58584	-1.22313	2.65195e-05	-1.91958	-1.15555	2.72153e-05	-1.93522	-1.16934
56703998	chr12:56703998:G:T	4.9732e-14	-3.34252e-10	-1.29142	0.00018087	-3.34252e-10	-1.15523	0.000176028	-3.34252e-10	-1.23769
56704256	chr12:56704256:T:C	2.55488e-05	20.1574	-1.3916	4.32588e-05	-1.26436	-1.32145	4.45337e-05	-1.27105	-1.34104
56704813	chr12:56704813:T:C	3.23905e-05	20.4199	-1.41684	4.16627e-05	-1.22396	-1.39945	4.3388e-05	-1.23087	-1.40728
56705516	chr12:56705516:C:T	6.35452e-14	-1.04631	-4.01236e-10	7.19407e-05	-2.07717	-4.01236e-10	7.58958e-05	-2.07898	-4.01236e-10
56706269	chr12:56706269:G:A	2.255e-14	-2.08233	-4.01236e-10	7.62564e-05	-2.01891	-4.01236e-10	8.06955e-05	-2.01766	-4.01236e-10
56707124	chr12:56707124:C:A	1.06179e-13	-3.34252e-10	-0.532935	0.000325091	-3.34252e-10	-0.568905	0.000345387	-3.34252e-10	-0.563672
56708268	chr12:56708268:C:T	3.19806e-14	-1.73294	-4.01236e-10	7.02032e-05	-2.10162	-4.01236e-10	7.42101e-05	-2.10144	-4.01236e-10
56709345	chr12:56709345:G:A	8.53578e-13	2.69864	-1.14727	8.88828e-05	-0.796044	-1.06965	8.94745e-05	-0.831897	-1.08249
56709355	chr12:56709355:C:A	2.35339e-14	-2.03962	-4.01236e-10	7.8222e-05	-1.99346	-4.01236e-10	8.28436e-05	-1.99138	-4.01236e-10
56709370	chr12:56709370:T:C	1.62936e-07	15.1166	-1.40582	7.52771e-05	-0.620395	-1.41144	8.2224e-05	-0.589498	-1.40939
56709378	chr12:56709378:T:C	0.000119756	21.6437	-1.33301	5.15353e-05	-1.06138	-1.34936	5.32584e-05	-1.06895	-1.36423
56710144	chr12:56710144:C:T	3.36801e-05	20.4575	-1.4154	4.25698e-05	-1.22158	-1.38029	4.41653e-05	-1.2284	-1.392
56710494	chr12:56710494:C:T	2.24436e-14	-2.08706	-4.01236e-10	0.000105641	-1.69297	-4.01236e-10	0.000114125	-1.67104	-4.01236e-10
56710918	chr12:56710918:G:A	1.77331e-13	-3.34252e-10	-0.0200489	0.000617644	-3.34252e-10	0.072902	0.000643247	-3.34252e-10	0.0581896
56711033	chr12:56711033:A:G	5.72371e-14	-3.34252e-10	-1.15086	0.000187707	-3.34252e-10	-1.11813	0.000195575	-3.34252e-10	-1.13239
56711235	chr12:56711235:G:A	4.06527e-13	0.809584	-4.01236e-10	0.000152236	-1.32758	-4.01236e-10	0.000164026	-1.30831	-4.01236e-10
56711367	chr12:56711367:G:C	1.12996e-13	-0.470713	-4.01236e-10	9.31659e-05	-1.81863	-4.01236e-10	9.89716e-05	-1.81351	-4.01236e-10
56712116	chr12:56712116:G:A	1.31803e-13	-3.34252e-10	-0.316754	0.000456999	-3.34252e-10	-0.228329	0.000478822	-3.34252e-10	-0.237009
56712154	chr12:56712154:A:C	1.73703e-07	15.1825	-1.40768	7.67436e-05	-0.599797	-1.41274	8.38233e-05	-0.568689	-1.41094
56712203	chr12:56712203:T:A	2.23871e-14	-2.08958	-4.01236e-10	0.000105963	-1.68992	-4.01236e-10	0.000114494	-1.66782	-4.01236e-10
56712876	chr12:56712876:A:T	1.35864e-07	14.8046	-1.27555	7.95545e-05	-0.758178	-1.21839	8.54477e-05	-0.728917	-1.23152
56713370	chr12:56713370:G:T	2.98067e-13	1.69493	-1.19567	2.80546e-05	-1.89459	-1.12427	2.87419e-05	-1.91129	-1.13869
56713384	chr12:56713384:C:G	1.04241e-13	-3.34252e-10	-0.551358	0.000372105	-3.34252e-10	-0.433835	0.000388415	-3.34252e-10	-0.446264
56714419	chr12:56714419:A:G	0.000163439	21.938	-1.31639	5.58492e-05	-0.996051	-1.3343	5.76041e-05	-1.00389	-1.35086
56714911	chr12:56714911:C:G	7.69653e-05	21.2857	-1.41711	4.98795e-05	-1.05006	-1.39334	5.18376e-05	-1.05762	-1.4026
56715244	chr12:56715244:A:G	1.1593e-12	1.8575	-4.01236e-10	0.000189418	-1.10905	-4.01236e-10	0.000203519	-1.09258	-4.01236e-10
56716658	chr12:56716658:G:A	2.28742e-14	-2.06805	-4.01236e-10	9.78807e-05	-1.76926	-4.01236e-10	0.000105521	-1.74943	-4.01236e-10
56717001	chr12:56717001:G:A	1.0412e-13	-3.34252e-10	-0.552518	0.000353176	-3.34252e-10	-0.486045	0.000369965	-3.34252e-10	-0.49493
56718933	chr12:56718933:G:A	1.11959e-13	-3.34252e-10	-0.479929	0.000387458	-3.34252e-10	-0.393404	0.000406813	-3.34252e-10	-0.399986
56719836	chr12:56719836:G:A	2.59218e-13	-3.34252e-10	0.359604	0.000850696	-3.34252e-10	0.393044	0.000895862	-3.34252e-10	0.389448
56720061	chr12:56720061:G:C	8.32427e-14	-3.34252e-10	-0.776305	0.000297113	-3.34252e-10	-0.658898	0.00031003	-3.34252e-10	-0.671669
56720523	chr12:56720523:A:T	0.000185213	22.0862	-1.33947	5.60714e-05	-0.97125	-1.35513	5.79668e-05	-0.979148	-1.36932
56721085	chr12:56721085:T:C	8.79036e-15	-2.0897	-0.934706	5.023e-05	-1.41776	-1.01864	5.56868e-05	-1.39174	-0.996857
56722465	chr12:56722465:G:A	4.65889e-14	-0.0514315	-1.30527	1.95196e-05	-2.10183	-1.27976	2.05207e-05	-2.1018	-1.2851
56723049	chr12:56723049:C:T	2.73628e-14	-1.88888	-4.01236e-10	9.60392e-05	-1.78825	-4.01236e-10	0.00010265	-1.77702	-4.01236e-10
56723693	chr12:56723693:T:C	2.24555e-14	-2.08653	-4.01236e-10	0.000104776	-1.70119	-4.01236e-10	0.000113168	-1.67946	-4.01236e-10
56724536	chr12:56724536:A:G	1.5791e-13	-3.34252e-10	-0.136042	0.000569129	-3.34252e-10	-0.00890301	0.000592447	-3.34252e-10	-0.0240782
56724579	chr12:56724579:C:T	6.7546e-14	-3.34252e-10	-0.985256	0.000287836	-3.34252e-10	-0.690618	0.000258385	-3.34252e-10	-0.853889
56725452	chr12:56725452:G:A	8.6628e-05	21.4032	-1.41642	5.1056e-05	-1.03455	-1.38553	5.29697e-05	-1.04214	-1.39647
56725565	chr12:56725565:G:C	4.59064e-14	-3.34252e-10	-1.37146	0.000142333	-3.34252e-10	-1.39484	0.000150408	-3.34252e-10	-1.39498
56726566	chr12:56726566:C:T	4.63905e-14	-3.34252e-10	-1.36097	0.000145931	-3.34252e-10	-1.36987	0.00015447	-3.34252e-10	-1.36834
56727505	chr12:56727505:C:A	4.5311e-14	-3.34252e-10	-1.38452	0.00014731	-3.34252e-10	-1.36047	0.000155465	-3.34252e-10	-1.36192
56728133	chr12:56728133:C:A	7.49709e-14	-3.34252e-10	-0.880965	0.000337918	-3.34252e-10	-0.530208	0.00029575	-3.34252e-10	-0.718825
56728152	chr12:56728152:G:C	1.66015e-07	15.1255	-1.39597	7.57621e-05	-0.621485	-1.40393	8.28335e-05	-0.590621	-1.40089
56728370	chr12:56728370:G:A	5.49331e-14	-3.34252e-10	-1.19195	0.000176803	-3.34252e-10	-1.17798	0.000186418	-3.34252e-10	-1.18035
56729692	chr12:56729692:C:T	1.50541e-13	-3.34252e-10	-0.183831	0.000541376	-3.34252e-10	-0.0588971	0.000563694	-3.34252e-10	-0.0738267
56730516	chr12:56730516:C:T	9.99064e-15	-2.08999	-0.80643	5.80902e-05	-1.38502	-0.905992	6.46603e-05	-1.35843	-0.880766
56730811	chr12:56730811:T:C	1.84995e-05	19.8512	-1.4083	3.98042e-05	-1.25421	-1.41483	4.17134e-05	-1.26065	-1.41687
56731523	chr12:56731523:T:C	9.28587e-13	2.68636	-1.05076	9.69297e-05	-0.81788	-0.961145	9.73342e-05	-0.85444	-0.975749
56732095	chr12:56732095:A:G	0.000159404	21.9515	-1.35491	5.3693e-05	-1.00089	-1.36884	5.56123e-05	-1.00869	-1.38125
56732780	chr12:56732780:CT:C	5.82941e-05	21.0027	-1.41199	4.78777e-05	-1.11634	-1.36802	4.95449e-05	-1.12363	-1.38183
56733227	chr12:56733227:A:G	9.88377e-06	19.2222	-1.40613	3.51838e-05	-1.37693	-1.4155	3.68954e-05	-1.38319	-1.41707
56733316	chr12:56733316:C:A	1.05266e-13	-0.541574	-4.01236e-10	0.000107655	-1.67408	-4.01236e-10	0.00011414	-1.67091	-4.01236e-10
56733319	chr12:56733319:A:G	1.06164e-13	-3.34252e-10	-0.53308	0.000314662	-3.34252e-10	-0.60151	0.000340368	-3.34252e-10	-0.578313
56733387	chr12:56733387:G:C	0.000199946	22.1647	-1.34147	5.69159e-05	-0.954517	-1.35692	5.88494e-05	-0.96247	-1.37089
56733724	chr12:56733724:G:A	4.76465e-14	-3.34252e-10	-1.33426	0.000154209	-3.34252e-10	-1.3147	0.000162486	-3.34252e-10	-1.31775
56734464	chr12:56734464:G:A	8.86477e-14	-3.34252e-10	-0.713396	0.000423987	-3.34252e-10	-0.303308	0.000360696	-3.34252e-10	-0.520302
56734622	chr12:56734622:T:C	7.78331e-14	-3.34252e-10	-0.843498	0.000276456	-3.34252e-10	-0.730958	0.000288598	-3.34252e-10	-0.743304
56734774	chr12:56734774:A:ATATT	3.44096e-13	2.02518	-1.38232	2.78741e-05	-1.67424	-1.35107	2.85404e-05	-1.69922	-1.35779
56734910	chr12:56734910:C:T	5.19767e-14	-1.24727	-4.01236e-10	7.71559e-05	-2.00718	-4.01236e-10	8.16868e-05	-2.00545	-4.01236e-10
56735132	chr12:56735132:T:C	1.41111e-13	-3.34252e-10	-0.248516	0.000832219	-3.34252e-10	0.371085	0.000637027	-3.34252e-10	0.0484728
56735387	chr12:56735387:C:T	5.75074e-14	-3.34252e-10	-1.14615	0.000232432	-3.34252e-10	-0.904411	0.000214494	-3.34252e-10	-1.04006
56736637	chr12:56736637:G:A	5.30771e-14	-3.34252e-10	-1.22632	0.000163999	-3.34252e-10	-1.25315	0.000174549	-3.34252e-10	-1.24613
56736710	chr12:56736710:G:T	1.09997e-14	-2.09745	-0.702744	6.85584e-05	-1.31545	-0.809872	7.65644e-05	-1.28761	-0.782597
56737371	chr12:56737371:C:T	2.65561e-14	-1.91881	-4.01236e-10	0.000100588	-1.74197	-4.01236e-10	0.000107608	-1.72984	-4.01236e-10
56737420	chr12:56737420:G:A	6.82343e-13	1.32747	-4.01236e-10	0.000132099	-1.46946	-4.01236e-10	0.000138372	-1.4784	-4.01236e-10
56737426	chr12:56737426:C:T	4.41229e-14	-1.41109	-4.01236e-10	7.53503e-05	-2.03086	-4.01236e-10	7.97793e-05	-2.02907	-4.01236e-10
56737638	chr12:56737638:C:T	3.07941e-13	1.63466	-1.10282	3.07666e-05	-1.90929	-1.01729	3.14528e-05	-1.92539	-1.03447
56738402	chr12:56738402:AT:A	5.80098e-05	21.0024	-1.41664	4.69138e-05	-1.11717	-1.38753	4.8711e-05	-1.12445	-1.39798
56738575	chr12:56738575:C:T	5.41789e-14	-3.34252e-10	-1.20577	0.000211713	-3.34252e-10	-0.997781	0.000198487	-3.34252e-10	-1.11762
56738699	chr12:56738699:A:G	8.40356e-05	21.373	-1.41656	5.07599e-05	-1.03899	-1.38691	5.26831e-05	-1.04656	-1.39749
56738749	chr12:56738749:A:G	4.75985e-14	-3.34252e-10	-1.33526	0.000154036	-3.34252e-10	-1.31583	0.000162306	-3.34252e-10	-1.31886
56740552	chr12:56740552:G:A	6.20051e-14	-1.07085	-4.01236e-10	7.16708e-05	-2.08093	-4.01236e-10	7.5622e-05	-2.08259	-4.01236e-10
56742598	chr12:56742598:C:A	7.94346e-14	-3.34252e-10	-0.823132	0.000239476	-3.34252e-10	-0.874557	0.000256489	-3.34252e-10	-0.861255
56743540	chr12:56743540:C:T	2.39739e-14	-2.0211	-4.01236e-10	8.0059e-05	-1.97025	-4.01236e-10	8.48079e-05	-1.96795	-4.01236e-10
56743854	chr12:56743854:C:T	2.27486e-13	-3.34252e-10	0.229021	0.000747074	-3.34252e-10	0.263153	0.000787064	-3.34252e-10	0.259971
56744019	chr12:56744019:C:T	6.60523e-14	-3.34252e-10	-1.00762	0.000279697	-3.34252e-10	-0.719304	0.000251913	-3.34252e-10	-0.879256
56744543	chr12:56744543:T:A	9.95229e-14	-3.34252e-10	-0.597677	0.000307283	-3.34252e-10	-0.62524	0.000327078	-3.34252e-10	-0.61814
56745038	chr12:56745038:C:T	0.00010885	21.5441	-1.32897	5.05424e-05	-1.08446	-1.34574	5.22147e-05	-1.09193	-1.36105
56745272	chr12:56745272:G:A	4.55779e-05	20.7602	-1.41557	4.49911e-05	-1.16524	-1.38131	4.66699e-05	-1.17233	-1.39291
56745370	chr12:56745370:T:G	1.08095e-13	-0.515053	-4.01236e-10	9.33405e-05	-1.81676	-4.01236e-10	9.90393e-05	-1.81282	-4.01236e-10
56745415	chr12:56745415:C:A	1.04995e-06	16.9902	-1.4163	3.89199e-05	-1.30664	-1.38487	4.05058e-05	-1.31036	-1.39653
56745504	chr12:56745504:C:A	7.78659e-14	-3.34252e-10	-0.843077	0.000276588	-3.34252e-10	-0.73048	0.000288733	-3.34252e-10	-0.742837
56745951	chr12:56745951:A:C	6.6037e-14	-3.34252e-10	-1.00785	0.000279624	-3.34252e-10	-0.719566	0.000251855	-3.34252e-10	-0.879484
56745985	chr12:56745985:A:G	8.85905e-13	2.55881	-0.970268	9.92373e-05	-0.88294	-0.872556	9.96395e-05	-0.918559	-0.888221
56746481	chr12:56746481:A:C	6.34815e-14	-3.34252e-10	-1.04732	0.00026527	-3.34252e-10	-0.772261	0.000240572	-3.34252e-10	-0.925321
56747202	chr12:56747202:TGA:T	9.63826e-14	-3.34252e-10	-0.629739	0.000306374	-3.34252e-10	-0.628204	0.000325487	-3.34252e-10	-0.623017
56747295	chr12:56747295:G:A	6.61999e-14	-3.34252e-10	-1.00539	0.000280513	-3.34252e-10	-0.716392	0.000252558	-3.34252e-10	-0.876699
56747388	chr12:56747388:TA:T	5.07783e-05	20.8672	-1.41456	4.61396e-05	-1.14446	-1.37688	4.78204e-05	-1.15163	-1.38925
56748139	chr12:56748139:G:C	8.87722e-15	-2.07129	-0.943291	4.55254e-05	-1.50817	-1.02657	5.03794e-05	-1.4838	-1.00495
56748388	chr12:56748388:G:A	8.7817e-15	-2.07759	-0.94781	4.66613e-05	-1.47958	-1.03052	5.16583e-05	-1.45459	-1.0091
56748610	chr12:56748610:G:A	2.53562e-13	1.5113	-1.17376	2.74409e-05	-1.94267	-1.09831	2.81475e-05	-1.95734	-1.11354
56749149	chr12:56749149:T:C	0.000182538	22.0909	-1.35875	5.5163e-05	-0.970507	-1.37221	5.71568e-05	-0.978378	-1.38416
56749345	chr12:56749345:G:A	1.51709e-13	-3.34252e-10	-0.176098	0.000545703	-3.34252e-10	-0.0509355	0.000568193	-3.34252e-10	-0.0658786
56750393	chr12:56750393:GAA:G	2.80484e-13	1.63404	-1.19559	2.76666e-05	-1.90911	-1.12367	2.83588e-05	-1.92523	-1.13818
56752285	chr12:56752285:T:G	7.89798e-14	0.0939769	-0.92285	2.55848e-05	-2.09365	-1.01737	2.77022e-05	-2.09364	-0.99319
56752607	chr12:56752607:G:C	2.36008e-14	-2.03678	-4.01236e-10	8.6049e-05	-1.89809	-4.01236e-10	9.13112e-05	-1.89407	-4.01236e-10
56752648	chr12:56752648:T:C	2.14817e-13	-3.34252e-10	0.171723	0.000706241	-3.34252e-10	0.206945	0.000744028	-3.34252e-10	0.20374
56753768	chr12:56753768:T:G	5.12354e-13	-3.34252e-10	1.04095	0.0042042	-3.34252e-10	1.99083	0.00276395	-3.34252e-10	1.51608
56756051	chr12:56756051:G:A	1.00184e-13	-3.34252e-10	-0.59106	0.000309237	-3.34252e-10	-0.618904	0.000329193	-3.34252e-10	-0.611695
56756317	chr12:56756317:C:T	8.34186e-14	-0.774194	-4.01236e-10	8.49031e-05	-1.9115	-4.01236e-10	9.0122e-05	-1.90717	-4.01236e-10
56756322	chr12:56756322:C:T	1.72612e-05	19.5627	-1.18906	4.71595e-05	-1.28957	-1.2099	4.81534e-05	-1.2977	-1.23625
56756458	chr12:56756458:C:T	4.41451e-14	-3.34252e-10	-1.41058	0.000140232	-3.34252e-10	-1.40971	0.000148052	-3.34252e-10	-1.41077
56757545	chr12:56757545:A:G	0.06939	26.6727	-4.01236e-10	0.000134552	-1.45106	-4.01236e-10	0.000141246	-1.45783	-4.01236e-10
56757720	chr12:56757720:A:C	4.41441e-14	-3.34252e-10	-1.41061	0.000140079	-3.34252e-10	-1.4108	0.000148177	-3.34252e-10	-1.40993
56758039	chr12:56758039:ATAAT:A	4.62569e-14	-3.34252e-10	-1.36385	0.00014518	-3.34252e-10	-1.37503	0.000153653	-3.34252e-10	-1.37364
56758305	chr12:56758305:A:C	6.06372e-13	1.20943	-4.01236e-10	0.000137745	-1.4276	-4.01236e-10	0.000141587	-1.45543	-4.01236e-10
56759356	chr12:56759356:T:C	4.62279e-13	1.4014	-0.463294	4.54023e-05	-2.05477	-0.482674	4.85663e-05	-2.05192	-0.473486
56760705	chr12:56760705:G:A	4.77459e-08	13.8773	-1.39392	5.70584e-05	-0.906832	-1.4021	6.22063e-05	-0.878993	-1.39889
56761299	chr12:56761299:G:C	4.41138e-14	-3.34252e-10	-1.41129	0.000139991	-3.34252e-10	-1.41143	0.000148074	-3.34252e-10	-1.41063
56761435	chr12:56761435:G:A	1.11444e-05	19.1351	-1.199	4.31358e-05	-1.36974	-1.21891	4.40787e-05	-1.37744	-1.24493
56761472	chr12:56761472:A:C	3.67569e-08	13.6232	-1.4014	5.35078e-05	-0.965224	-1.40796	5.8256e-05	-0.938077	-1.40542
56761919	chr12:56761919:A:G	6.02876e-14	-3.34252e-10	-1.09894	0.000207742	-3.34252e-10	-1.01671	0.000217562	-3.34252e-10	-1.02586
56762574	chr12:56762574:C:T	1.64513e-13	-3.34252e-10	-0.0950729	0.00059418	-3.34252e-10	0.0341712	0.000618333	-3.34252e-10	0.0186889
56762970	chr12:56762970:C:T	4.44468e-14	-3.34252e-10	-1.40377	0.000140389	-3.34252e-10	-1.4086	0.000148436	-3.34252e-10	-1.40818
56763002	chr12:56763002:G:A	5.48568e-14	-1.19334	-4.01236e-10	7.10991e-05	-2.08894	-4.01236e-10	7.50669e-05	-2.08996	-4.01236e-10
56763899	chr12:56763899:C:T	2.34239e-13	-3.34252e-10	0.258275	0.000814981	-3.34252e-10	0.350154	0.000859131	-3.34252e-10	0.347583
56764399	chr12:56764399:C:T	1.02187e-05	19.0641	-1.21469	4.19965e-05	-1.38139	-1.23404	4.29649e-05	-1.389	-1.25896
56764648	chr12:56764648:T:C	1.32609e-14	-2.09928	-0.513961	7.4867e-05	-1.42446	-0.612837	8.37663e-05	-1.39627	-0.584038
56764900	chr12:56764900:T:C	5.98916e-14	-3.34252e-10	-1.10553	0.000206964	-3.34252e-10	-1.02046	0.000216667	-3.34252e-10	-1.02998
56765945	chr12:56765945:A:G	7.62307e-15	-1.95853	-1.20836	2.18781e-05	-2.07635	-1.19117	2.29805e-05	-2.07757	-1.19613
56766071	chr12:56766071:T:C	5.43853e-14	-3.34252e-10	-1.20197	0.000178985	-3.34252e-10	-1.16571	0.000188015	-3.34252e-10	-1.17182
56767294	chr12:56767294:C:T	5.27987e-14	-3.34252e-10	-1.23158	0.000171674	-3.34252e-10	-1.20741	0.000179541	-3.34252e-10	-1.21794
56767930	chr12:56767930:C:T	5.20704e-14	-3.34252e-10	-1.24547	0.000170747	-3.34252e-10	-1.21282	0.00017946	-3.34252e-10	-1.21839
56768208	chr12:56768208:A:G	1.0344e-05	19.0608	-1.19916	4.25413e-05	-1.38335	-1.21919	4.34768e-05	-1.39097	-1.24514
56769882	chr12:56769882:C:CT	1.17754e-05	19.4082	-1.41703	3.68057e-05	-1.33125	-1.41611	3.86989e-05	-1.33897	-1.41355
56771490	chr12:56771490:G:A	1.88292e-13	-3.34252e-10	0.0399298	0.000566883	-3.34252e-10	-0.0128582	0.000604663	-3.34252e-10	-0.0036681
56773079	chr12:56773079:CAT:C	8.47126e-14	-0.758801	-4.01236e-10	8.50303e-05	-1.91	-4.01236e-10	9.02549e-05	-1.9057	-4.01236e-10
56773115	chr12:56773115:C:T	4.44834e-14	-3.34252e-10	-1.40295	0.000140467	-3.34252e-10	-1.40804	0.000148522	-3.34252e-10	-1.4076
56773202	chr12:56773202:C:T	3.89952e-13	-3.34252e-10	0.767959	0.00242286	-3.34252e-10	1.43969	0.00184771	-3.34252e-10	1.11336
56773410	chr12:56773410:G:A	5.23816e-14	-3.34252e-10	-1.23951	0.000169683	-3.34252e-10	-1.21908	0.000178696	-3.34252e-10	-1.22265
56773588	chr12:56773588:T:C	4.63883e-14	-3.34252e-10	-1.36102	0.0001472	-3.34252e-10	-1.36122	0.000155957	-3.34252e-10	-1.35876
56773705	chr12:56773705:G:A	2.1806e-13	-3.34252e-10	0.186706	0.000774717	-3.34252e-10	0.299487	0.000811522	-3.34252e-10	0.290573
56773726	chr12:56773726:A:G	2.70112e-13	0.645827	-0.245057	7.02145e-05	-2.06256	-0.0388939	7.15937e-05	-2.06941	-0.0679225
56774236	chr12:56774236:G:T	6.14944e-15	-2.09781	-1.28389	3.60996e-05	-1.44786	-1.31887	3.96402e-05	-1.42003	-1.30847
56774341	chr12:56774341:A:G	3.47121e-13	1.46182	-0.810214	7.00904e-05	-1.41783	-0.685399	7.09517e-05	-1.44388	-0.702458
56774825	chr12:56774825:T:C	2.57336e-13	0.617632	-0.265315	6.85054e-05	-2.06591	-0.0601904	6.98732e-05	-2.07244	-0.0892145
56775098	chr12:56775098:T:C	8.39262e-14	-3.34252e-10	-0.768127	0.000299109	-3.34252e-10	-0.652201	0.000312047	-3.34252e-10	-0.665186
56775103	chr12:56775103:G:A	4.58218e-14	-3.34252e-10	-1.37331	0.000145401	-3.34252e-10	-1.37351	0.000154008	-3.34252e-10	-1.37133
56775363	chr12:56775363:G:A	2.21307e-14	-2.1011	-4.01236e-10	0.000105003	-1.69902	-4.01236e-10	0.00011596	-1.6551	-4.01236e-10
56775878	chr12:56775878:C:T	5.00885e-13	-3.34252e-10	1.01831	0.00345058	-3.34252e-10	1.79329	0.00249642	-3.34252e-10	1.41427
56776677	chr12:56776677:G:A	4.84557e-14	-3.34252e-10	-1.31742	0.00015366	-3.34252e-10	-1.31827	0.000161639	-3.34252e-10	-1.32297
56777435	chr12:56777435:G:A	8.78655e-14	-3.34252e-10	-0.722258	0.000268087	-3.34252e-10	-0.7617	0.000287377	-3.34252e-10	-0.747545
56777594	chr12:56777594:C:G	4.73108e-14	-3.34252e-10	-1.34133	0.000154436	-3.34252e-10	-1.31323	0.000162712	-3.34252e-10	-1.31635
56777732	chr12:56777732:T:C	1.28737e-08	11.8926	-0.719956	0.000130491	-0.88375	-0.597956	0.00013813	-0.857292	-0.622855
56777893	chr12:56777893:G:C	4.47247e-14	-3.34252e-10	-1.39754	0.00014414	-3.34252e-10	-1.38223	0.000152137	-3.34252e-10	-1.38356
56778053	chr12:56778053:C:T	5.16512e-14	-1.25355	-4.01236e-10	7.73021e-05	-2.00529	-4.01236e-10	8.18456e-05	-2.0035	-4.01236e-10
56778101	chr12:56778101:T:C	6.42385e-14	-3.34252e-10	-1.03546	0.000221023	-3.34252e-10	-0.954743	0.000231569	-3.34252e-10	-0.963461
56778557	chr12:56778557:A:G	3.09488e-09	10.5865	-0.839286	0.000228084	-0.181706	-0.74159	0.000243573	-0.146415	-0.766506
56778787	chr12:56778787:G:C	2.11135e-13	1.31434	-1.15991	4.17221e-05	-1.60087	-1.02111	4.21147e-05	-1.62246	-1.04548
56779350	chr12:56779350:C:T	1.90557e-13	-3.34252e-10	0.0518863	0.000722994	-3.34252e-10	0.23039	0.000749949	-3.34252e-10	0.211666
56779927	chr12:56779927:T:A	4.49899e-14	-3.34252e-10	-1.39163	0.000145277	-3.34252e-10	-1.37437	0.000153313	-3.34252e-10	-1.37586
56780090	chr12:56780090:C:T	4.40437e-14	-3.34252e-10	-1.41288	0.00013973	-3.34252e-10	-1.4133	0.000147796	-3.34252e-10	-1.4125
56780646	chr12:56780646:C:A	6.55001e-15	-1.96529	-1.35331	1.85099e-05	-2.08528	-1.34942	1.94501e-05	-2.0891	-1.35139
56780739	chr12:56780739:C:G	1.01136e-13	0.812886	-1.39449	2.53642e-05	-1.76568	-1.35399	2.60897e-05	-1.78356	-1.36324
56780966	chr12:56780966:T:C	4.3915e-14	-3.34252e-10	-1.41581	0.000139716	-3.34252e-10	-1.4134	0.00014762	-3.34252e-10	-1.4137
56781028	chr12:56781028:C:T	4.4043e-14	-3.34252e-10	-1.4129	0.000139727	-3.34252e-10	-1.41332	0.000147794	-3.34252e-10	-1.41252
56781094	chr12:56781094:G:A	4.80547e-14	-3.34252e-10	-1.32573	0.000150411	-3.34252e-10	-1.33964	0.000159191	-3.34252e-10	-1.33823
56781472	chr12:56781472:GTATTT:G	1.59974e-13	-3.34252e-10	-0.123056	0.000600874	-3.34252e-10	0.0453753	0.00062381	-3.34252e-10	0.0275077
56781585	chr12:56781585:C:T	1.58906e-13	-3.34252e-10	-0.129752	0.000596607	-3.34252e-10	0.0382475	0.000619407	-3.34252e-10	0.0204232
56782305	chr12:56782305:C:G	9.33242e-12	4.98784	-1.04466	6.24952e-05	-1.34937	-0.868548	6.30612e-05	-1.36389	-0.900341
56782402	chr12:56782402:G:A	0.00036107	22.5132	-1.09888	0.000217035	-0.141474	-0.831479	0.000211755	-0.152251	-0.900659
56783926	chr12:56783926:G:A	4.72229e-14	-3.34252e-10	-1.34319	0.000148372	-3.34252e-10	-1.35328	0.000157091	-3.34252e-10	-1.35151
56784029	chr12:56784029:A:G	3.8953e-13	1.38819	-0.621311	5.28849e-05	-1.89104	-0.493853	5.48833e-05	-1.88964	-0.513487
56784034	chr12:56784034:A:G	2.21355e-14	-2.10088	-4.01236e-10	9.05412e-05	-1.84721	-4.01236e-10	9.58172e-05	-1.8459	-4.01236e-10
56784130	chr12:56784130:A:G	2.30989e-13	-3.34252e-10	0.244306	0.000824804	-3.34252e-10	0.362135	0.000863633	-3.34252e-10	0.352808
56784175	chr12:56784175:C:T	7.82787e-14	-3.34252e-10	-0.83779	0.000277395	-3.34252e-10	-0.727568	0.000291646	-3.34252e-10	-0.732798
56784280	chr12:56784280:C:T	4.39731e-14	-3.34252e-10	-1.41449	0.000139311	-3.34252e-10	-1.4163	0.000147254	-3.34252e-10	-1.41618
56784285	chr12:56784285:C:G	2.22973e-14	-2.0936	-4.01236e-10	8.09228e-05	-1.95951	-4.01236e-10	8.53034e-05	-1.96212	-4.01236e-10
56784308	chr12:56784308:TG:T	2.23618e-14	-2.09071	-4.01236e-10	0.000127743	-1.50299	-4.01236e-10	0.0001376	-1.48399	-4.01236e-10
56784545	chr12:56784545:T:C	2.67639e-09	10.352	-0.750039	0.000231836	-0.262067	-0.644911	0.000246928	-0.227534	-0.67171
56785755	chr12:56785755:A:AC	0.000407513	22.9522	-1.41691	0.000120446	-0.157126	-1.40468	0.000126604	-0.16782	-1.39945
56786155	chr12:56786155:T:C	2.22536e-14	-2.09556	-4.01236e-10	8.78255e-05	-1.87766	-4.01236e-10	9.30996e-05	-1.87467	-4.01236e-10
56786692	chr12:56786692:A:T	1.12472e-13	-3.34252e-10	-0.475358	0.00051336	-3.34252e-10	-0.112033	0.000442977	-3.34252e-10	-0.314822
56786972	chr12:56786972:T:C	4.47937e-13	1.50147	-0.594881	5.89309e-05	-1.80754	-0.469106	6.11903e-05	-1.806	-0.48835
56787071	chr12:56787071:C:T	3.51204e-09	10.5875	-0.713896	0.000267206	-0.160036	-0.604954	0.000285384	-0.124466	-0.630037
56789044	chr12:56789044:C:T	2.61674e-13	0.948699	-0.579667	5.03724e-05	-1.98717	-0.446395	5.22047e-05	-1.98617	-0.466994
56789697	chr12:56789697:C:A	6.26884e-14	-3.34252e-10	-1.05989	0.00024857	-3.34252e-10	-0.837285	0.000231109	-3.34252e-10	-0.965452
56789842	chr12:56789842:G:A	5.27201e-13	1.49633	-0.42681	7.06356e-05	-1.80648	-0.288998	7.32028e-05	-1.805	-0.310103
56789961	chr12:56789961:C:T	5.32061e-13	1.63609	-0.557392	6.36871e-05	-1.76992	-0.42911	6.61147e-05	-1.76825	-0.448697
56790128	chr12:56790128:G:A	1.06228e-13	-3.34252e-10	-0.53248	0.000327501	-3.34252e-10	-0.561518	0.000349448	-3.34252e-10	-0.551985
56790221	chr12:56790221:C:T	2.29549e-09	10.2179	-0.769506	0.000217857	-0.300404	-0.668769	0.000232663	-0.266185	-0.692563
56790245	chr12:56790245:C:A	2.5406e-09	10.2097	-0.659894	0.000243531	-0.310911	-0.546854	0.000259488	-0.276781	-0.572848
56790345	chr12:56790345:C:G	4.44753e-14	-3.34252e-10	-1.40313	0.000143044	-3.34252e-10	-1.38986	0.000150994	-3.34252e-10	-1.3911
56790407	chr12:56790407:A:G	0.000323335	22.7195	-1.41561	0.000112501	-0.232254	-1.39779	0.000118383	-0.242803	-1.39161
56790421	chr12:56790421:C:T	2.34481e-14	-2.04328	-4.01236e-10	8.22758e-05	-1.94293	-4.01236e-10	8.67574e-05	-1.94522	-4.01236e-10
56790632	chr12:56790632:G:A	2.8074e-09	10.3062	-0.656456	0.000253589	-0.274092	-0.543202	0.000270289	-0.239601	-0.569248
56790641	chr12:56790641:C:T	3.09741e-09	10.4006	-0.652541	0.000264137	-0.237545	-0.538998	0.000281609	-0.202713	-0.565105
56790767	chr12:56790767:T:C	2.0648e-13	1.30818	-1.17604	2.92172e-05	-1.83598	-1.14227	3.06912e-05	-1.83464	-1.14973
56791119	chr12:56791119:G:A	2.87791e-09	10.3627	-0.688186	0.000207673	-0.450368	-0.566678	0.000220533	-0.417473	-0.59482
56791195	chr12:56791195:G:A	7.64464e-14	-3.34252e-10	-0.861475	0.000319431	-3.34252e-10	-0.586469	0.000288588	-3.34252e-10	-0.743338
56791766	chr12:56791766:GGA:G	4.42656e-14	-3.34252e-10	-1.40786	0.000140405	-3.34252e-10	-1.40848	0.000148568	-3.34252e-10	-1.4073
56792099	chr12:56792099:G:A	9.25877e-15	-2.0262	-0.946292	4.13471e-05	-1.63154	-0.999465	4.59859e-05	-1.60464	-0.975367
56792184	chr12:56792184:T:C	1.46472e-09	9.68092	-0.681809	0.000205084	-0.458998	-0.570593	0.000218254	-0.426544	-0.596134
56792521	chr12:56792521:G:A	4.46658e-14	-3.34252e-10	-1.39886	0.000143297	-3.34252e-10	-1.38809	0.000151005	-3.34252e-10	-1.39102
56792666	chr12:56792666:C:T	4.39212e-14	-3.34252e-10	-1.41567	0.000139366	-3.34252e-10	-1.41591	0.000147363	-3.34252e-10	-1.41544
56792975	chr12:56792975:T:C	1.2875e-13	-3.34252e-10	-0.340194	0.000476494	-3.34252e-10	-0.186555	0.000495374	-3.34252e-10	-0.203027
56793851	chr12:56793851:A:T	2.23281e-09	10.1131	-0.692347	0.000226426	-0.348898	-0.581696	0.000241305	-0.315119	-0.607158
56794871	chr12:56794871:T:G	4.40501e-14	-3.34252e-10	-1.41274	0.000139749	-3.34252e-10	-1.41316	0.000147819	-3.34252e-10	-1.41235
56795037	chr12:56795037:C:T	2.8815e-09	10.4008	-0.725003	0.000245249	-0.233863	-0.616871	0.000261774	-0.199043	-0.641813
56795271	chr12:56795271:C:T	4.62105e-13	1.52166	-0.583936	5.99965e-05	-1.80315	-0.455576	6.22594e-05	-1.8016	-0.475434
56795659	chr12:56795659:T:C	2.61725e-13	-3.34252e-10	0.369228	0.00093741	-3.34252e-10	0.49011	0.000981379	-3.34252e-10	0.48062
56795699	chr12:56795699:T:C	2.34661e-09	10.214	-0.743564	0.000223494	-0.305073	-0.638552	0.000238514	-0.270873	-0.66304
56795885	chr12:56795885:C:G	4.41503e-14	-3.34252e-10	-1.41047	0.000141513	-3.34252e-10	-1.40062	0.000149427	-3.34252e-10	-1.40153
56795973	chr12:56795973:A:G	0.000333304	22.751	-1.41672	0.000113583	-0.217916	-1.40256	0.000119421	-0.228556	-1.39713
56795981	chr12:56795981:T:C	2.77448e-09	10.2409	-0.603029	0.000262713	-0.296046	-0.485904	0.000279716	-0.261749	-0.512816
56796506	chr12:56796506:A:G	2.93517e-09	10.2954	-0.601189	0.000268752	-0.275249	-0.483973	0.000286192	-0.240769	-0.510907
56796759	chr12:56796759:G:A	3.343e-09	10.4518	-0.62744	0.000293289	-0.15842	-0.513433	0.000313052	-0.121996	-0.539975
56797254	chr12:56797254:G:T	4.41922e-14	-3.34252e-10	-1.40952	0.00014024	-3.34252e-10	-1.40966	0.000148021	-3.34252e-10	-1.41098
56797866	chr12:56797866:C:T	1.78594e-13	1.40393	-1.41688	3.01254e-05	-1.53788	-1.40976	3.10175e-05	-1.56128	-1.4125
56798008	chr12:56798008:C:T	3.10634e-09	10.2662	-0.51535	0.000291073	-0.287165	-0.392272	0.000309518	-0.252786	-0.420537
56798079	chr12:56798079:G:A	1.12843e-09	10.055	-1.31674	0.000115502	-0.29878	-1.30494	0.000125432	-0.264332	-1.31225
56798286	chr12:56798286:A:C	6.19878e-12	4.6537	-1.11966	5.13458e-05	-1.45811	-0.956317	5.19511e-05	-1.47154	-0.986492
56798326	chr12:56798326:G:A	5.50095e-14	-3.34252e-10	-1.19056	0.000181927	-3.34252e-10	-1.14941	0.000190917	-3.34252e-10	-1.1565
56798777	chr12:56798777:C:T	2.80221e-09	10.2759	-0.62805	0.00025924	-0.282553	-0.512704	0.00027616	-0.248143	-0.539215
56799064	chr12:56799064:C:A	4.38885e-14	-3.34252e-10	-1.41641	0.000139564	-3.34252e-10	-1.41449	0.000147467	-3.34252e-10	-1.41473
56799227	chr12:56799227:G:A	3.09559e-09	10.3844	-0.636957	0.000267625	-0.241169	-0.522253	0.000285244	-0.206371	-0.548623
56799229	chr12:56799229:A:T	2.8739e-09	10.314	-0.640905	0.000259446	-0.267967	-0.526495	0.000276474	-0.233422	-0.552802
56799255	chr12:56799255:A:G	3.14204e-09	10.3734	-0.611057	0.0002741	-0.244953	-0.494566	0.000292012	-0.210204	-0.521341
56799365	chr12:56799365:C:A	8.93812e-14	-3.34252e-10	-0.705155	0.000386701	-3.34252e-10	-0.395359	0.000342847	-3.34252e-10	-0.571056
56800015	chr12:56800015:G:A	2.63229e-09	10.1708	-0.58552	0.000260365	-0.323655	-0.46727	0.000277077	-0.289634	-0.494409
56800286	chr12:56800286:G:A	2.69848e-09	10.2181	-0.608014	0.000259073	-0.304621	-0.491278	0.000275836	-0.270425	-0.518106
56800558	chr12:56800558:T:C	4.35348e-14	-1.4245	-4.01236e-10	7.6757e-05	-2.01237	-4.01236e-10	8.10425e-05	-2.01337	-4.01236e-10
56801135	chr12:56801135:C:T	4.54422e-14	-3.34252e-10	-1.38162	0.000142798	-3.34252e-10	-1.39158	0.000151275	-3.34252e-10	-1.38924
56801213	chr12:56801213:C:T	4.40225e-14	-3.34252e-10	-1.41336	0.000139666	-3.34252e-10	-1.41376	0.000147722	-3.34252e-10	-1.41301
56801517	chr12:56801517:T:A	2.77202e-13	-3.34252e-10	0.42668	0.000994497	-3.34252e-10	0.549227	0.00104098	-3.34252e-10	0.539578
56801595	chr12:56801595:A:G	1.32066e-09	10.2661	-1.37049	0.000118555	-0.21545	-1.36218	0.000129136	-0.180206	-1.36726
56801861	chr12:56801861:T:C	4.62826e-13	1.54105	-0.601765	5.91417e-05	-1.79854	-0.474533	6.13843e-05	-1.79698	-0.494207
56802039	chr12:56802039:A:G	4.40353e-14	-3.34252e-10	-1.41307	0.000139705	-3.34252e-10	-1.41348	0.000147768	-3.34252e-10	-1.4127
56802170	chr12:56802170:C:T	4.40975e-14	-3.34252e-10	-1.41166	0.000139893	-3.34252e-10	-1.41213	0.000147985	-3.34252e-10	-1.41123
56802174	chr12:56802174:G:C	1.03783e-13	-3.34252e-10	-0.555768	0.000307761	-3.34252e-10	-0.623687	0.000332572	-3.34252e-10	-0.601481
56802199	chr12:56802199:C:G	2.07839e-09	10.0698	-0.720754	0.000216502	-0.364195	-0.611218	0.000230732	-0.330552	-0.636528
56802286	chr12:56802286:G:A	5.10507e-14	-3.34252e-10	-1.26525	0.000165996	-3.34252e-10	-1.24105	0.000173577	-3.34252e-10	-1.25172
56802431	chr12:56802431:A:G	6.58898e-14	-3.34252e-10	-1.01008	0.000201105	-3.34252e-10	-1.04918	0.000216604	-3.34252e-10	-1.03027
56803367	chr12:56803367:T:C	4.64598e-12	4.65365	-1.40796	3.00004e-05	-1.54292	-1.40888	3.11324e-05	-1.5552	-1.41489
56803575	chr12:56803575:C:T	2.82206e-13	0.444572	-4.01236e-10	0.0001033	-1.71537	-4.01236e-10	0.000106905	-1.7364	-4.01236e-10
56803690	chr12:56803690:G:A	9.01223e-14	-3.34252e-10	-0.696897	0.0003908	-3.34252e-10	-0.384815	0.00034603	-3.34252e-10	-0.561815
56803769	chr12:56803769:T:TG	1.292e-13	-3.34252e-10	-0.336706	0.00047857	-3.34252e-10	-0.182208	0.000497556	-3.34252e-10	-0.198632
56803928	chr12:56803928:G:T	3.35734e-13	-3.34252e-10	0.618253	0.00121298	-3.34252e-10	0.747822	0.00126894	-3.34252e-10	0.737599
56804042	chr12:56804042:A:G	4.40722e-14	-3.34252e-10	-1.41224	0.000139504	-3.34252e-10	-1.41492	0.000147522	-3.34252e-10	-1.41436
56805017	chr12:56805017:C:T	1.04752e-13	-3.34252e-10	-0.546473	0.000310583	-3.34252e-10	-0.614559	0.000335647	-3.34252e-10	-0.59228
56805073	chr12:56805073:T:C	0.000516923	22.5675	-0.794406	0.000796369	1.0195	-0.692449	0.000910171	1.04172	-0.636423
56805721	chr12:56805721:A:G	1.54171e-09	9.91572	-0.865388	0.000174125	-0.420009	-0.773231	0.000185667	-0.38694	-0.797445
56806451	chr12:56806451:G:A	2.83704e-14	-1.85272	-4.01236e-10	7.02248e-05	-2.10131	-4.01236e-10	7.42046e-05	-2.10151	-4.01236e-10
56806482	chr12:56806482:G:A	6.61522e-12	-3.34252e-10	3.59906	0.104224	-3.34252e-10	5.20129	0.044896	-3.34252e-10	4.30377
56806546	chr12:56806546:C:T	4.57361e-14	-3.34252e-10	-1.37518	0.000143966	-3.34252e-10	-1.38343	0.00015302	-3.34252e-10	-1.37777
56807331	chr12:56807331:A:C	6.33811e-13	1.25369	-4.01236e-10	0.000223817	-0.94218	-4.01236e-10	0.000242802	-0.916091	-4.01236e-10
56808042	chr12:56808042:C:T	3.29919e-14	-1.7018	-4.01236e-10	7.62005e-05	-2.01964	-4.01236e-10	8.06283e-05	-2.01849	-4.01236e-10
56808308	chr12:56808308:C:T	4.06626e-14	-1.49276	-4.01236e-10	7.05703e-05	-2.0964	-4.01236e-10	7.46553e-05	-2.09546	-4.01236e-10
56808324	chr12:56808324:T:G	1.9344e-13	0.0669016	-4.01236e-10	0.000153685	-1.3181	-4.01236e-10	0.000163783	-1.3098	-4.01236e-10
56808329	chr12:56808329:G:C	1.15742e-09	9.60636	-0.842715	0.000160653	-0.529621	-0.744145	0.00017124	-0.497586	-0.767684
56808940	chr12:56808940:C:T	0.000400409	22.9044	-1.38676	0.000127576	-0.160683	-1.34362	0.000134986	-0.171408	-1.33176
56809039	chr12:56809039:A:G	4.49472e-14	-3.34252e-10	-1.39258	0.000142515	-3.34252e-10	-1.39356	0.000150912	-3.34252e-10	-1.39164
56809239	chr12:56809239:G:A	4.19301e-14	-2.05474	0.592676	0.000126375	-2.09954	0.585783	0.000138349	-2.09936	0.620801
56809369	chr12:56809369:C:T	1.40101e-09	9.73887	-0.784231	0.000178994	-0.483673	-0.681984	0.00019068	-0.45122	-0.706522
56809521	chr12:56809521:C:T	2.06567e-09	10.1035	-0.76061	0.000210423	-0.343651	-0.660241	0.000224626	-0.309798	-0.684104
56809905	chr12:56809905:A:G	1.04623e-13	-3.34252e-10	-0.547701	0.000459556	-3.34252e-10	-0.222749	0.000404953	-3.34252e-10	-0.404568
56810376	chr12:56810376:G:T	1.62473e-09	9.87096	-0.768171	0.000191003	-0.436036	-0.664688	0.000203521	-0.403091	-0.689479
56810436	chr12:56810436:A:G	8.83159e-14	0.676081	-1.39323	2.29429e-05	-1.85856	-1.36144	2.41126e-05	-1.86653	-1.35907
56810766	chr12:56810766:C:T	3.11109e-14	-1.76051	-4.01236e-10	0.000270981	-0.750961	-4.01236e-10	0.000289076	-0.741649	-4.01236e-10
56810767	chr12:56810767:G:A	2.17432e-14	-1.61416	-0.504606	6.04685e-05	-2.0881	-0.162787	5.26395e-05	-2.08776	-0.357116
56811044	chr12:56811044:C:T	4.4782e-14	-3.34252e-10	-1.39626	0.000141996	-3.34252e-10	-1.39721	0.00015034	-3.34252e-10	-1.39544
56811089	chr12:56811089:C:T	1.36317e-13	1.1332	-1.41628	2.81226e-05	-1.61422	-1.40222	2.89701e-05	-1.63609	-1.40599
56811595	chr12:56811595:C:T	4.47712e-14	-3.34252e-10	-1.3965	0.000141963	-3.34252e-10	-1.39744	0.000150304	-3.34252e-10	-1.39568
56811743	chr12:56811743:G:C	0.0001796	21.6965	-0.98054	0.000148843	-0.151875	-1.19824	0.000153754	-0.162282	-1.2107
56811899	chr12:56811899:G:A	1.01015e-13	-3.34252e-10	-0.582797	0.000441018	-3.34252e-10	-0.263925	0.000389893	-3.34252e-10	-0.442465
56812583	chr12:56812583:C:T	4.5074e-14	-3.34252e-10	-1.38976	0.000142914	-3.34252e-10	-1.39077	0.000151351	-3.34252e-10	-1.38874
56812697	chr12:56812697:G:A	9.61759e-14	-3.34252e-10	-0.631886	0.000422401	-3.34252e-10	-0.307055	0.000371269	-3.34252e-10	-0.491411
56812900	chr12:56812900:C:T	1.30207e-09	10.2318	-1.35045	0.000119404	-0.229564	-1.34093	0.00012993	-0.194438	-1.3469
56813212	chr12:56813212:A:T	0.00033596	22.3201	-0.977904	0.000152834	-0.12655	-1.19711	0.000157429	-0.139686	-1.20968
56813381	chr12:56813381:G:A	1.75368e-13	-3.34252e-10	-0.0311763	0.000575634	-3.34252e-10	0.00246148	0.000606553	-3.34252e-10	-0.000546464
56813403	chr12:56813403:G:A	1.18391e-13	-3.34252e-10	-0.424074	0.000545874	-3.34252e-10	-0.0506233	0.00046827	-3.34252e-10	-0.259294
56813646	chr12:56813646:A:G	1.4077e-09	10.3598	-1.40044	9.80368e-05	-0.392614	-1.37505	0.000105007	-0.359423	-1.39489
56814461	chr12:56814461:G:A	2.38397e-09	10.2257	-0.739463	0.000225614	-0.296331	-0.637853	0.000240888	-0.262023	-0.661984
56814836	chr12:56814836:A:T	4.51306e-14	-3.34252e-10	-1.3885	0.000142304	-3.34252e-10	-1.39504	0.000150554	-3.34252e-10	-1.39402
56815131	chr12:56815131:T:C	9.56563e-14	-3.34252e-10	-0.637304	0.000291375	-3.34252e-10	-0.6784	0.000312638	-3.34252e-10	-0.663292
56815423	chr12:56815423:C:T	5.29072e-14	-3.34252e-10	-1.22953	0.00016365	-3.34252e-10	-1.25528	0.000175141	-3.34252e-10	-1.24275
56815681	chr12:56815681:C:T	2.40091e-09	10.2419	-0.748598	0.000224528	-0.291397	-0.647615	0.000239768	-0.257067	-0.671598
56816082	chr12:56816082:C:T	4.71506e-14	-3.34252e-10	-1.34472	0.000147672	-3.34252e-10	-1.35802	0.000156537	-3.34252e-10	-1.35505
56816798	chr12:56816798:C:T	2.91945e-13	1.13986	-0.661362	5.28301e-05	-1.84462	-0.54131	5.48704e-05	-1.84291	-0.560454
56816820	chr12:56816820:A:G	4.4021e-14	-3.34252e-10	-1.4134	0.000139666	-3.34252e-10	-1.41376	0.000147721	-3.34252e-10	-1.41301
56817467	chr12:56817467:G:A	7.71708e-14	-3.34252e-10	-0.852044	0.000230789	-3.34252e-10	-0.911508	0.000248575	-3.34252e-10	-0.892594
56817474	chr12:56817474:T:C	4.42552e-14	-3.34252e-10	-1.40809	0.000141235	-3.34252e-10	-1.40259	0.00014918	-3.34252e-10	-1.40319
56818032	chr12:56818032:C:T	4.40224e-14	-3.34252e-10	-1.41337	0.000139671	-3.34252e-10	-1.41372	0.000147727	-3.34252e-10	-1.41298
56818365	chr12:56818365:A:G	0.000459398	21.8566	-0.20151	0.00187273	0.987685	0.194457	0.00187081	1.01189	0.113897
56818624	chr12:56818624:A:T	3.50644e-13	-3.34252e-10	0.661707	0.00240466	-3.34252e-10	1.43216	0.00171648	-3.34252e-10	1.03969
56818706	chr12:56818706:G:A	0.000134253	21.6502	-1.22528	0.000366624	0.713976	-1.16265	0.000409536	0.736707	-1.13002
56819039	chr12:56819039:T:G	3.07824e-11	5.30016	-0.163529	0.000202421	-1.26058	0.217918	0.000197863	-1.27408	0.153321
56819315	chr12:56819315:G:A	1.3389e-13	-3.34252e-10	-0.301046	0.000462449	-3.34252e-10	-0.216473	0.000486695	-3.34252e-10	-0.220702
56819324	chr12:56819324:G:A	1.14746e-13	-3.34252e-10	-0.45534	0.000421277	-3.34252e-10	-0.309721	0.000438161	-3.34252e-10	-0.325753
56819983	chr12:56819983:C:G	2.15033e-13	1.40578	-1.23305	3.76014e-05	-1.60236	-1.12361	3.82156e-05	-1.62258	-1.14252
56820302	chr12:56820302:G:A	0.000771006	22.0444	0.128504	0.00295207	0.974449	0.662802	0.00288753	0.998443	0.561376
56820314	chr12:56820314:A:C	5.32276e-14	-3.34252e-10	-1.22349	0.000176947	-3.34252e-10	-1.17716	0.000186091	-3.34252e-10	-1.1821
56820509	chr12:56820509:C:T	4.5726e-14	-3.34252e-10	-1.3754	0.000143575	-3.34252e-10	-1.38615	0.000152132	-3.34252e-10	-1.38359
56822302	chr12:56822302:A:G	1.08437e-13	-3.34252e-10	-0.511899	0.000396081	-3.34252e-10	-0.371393	0.000412415	-3.34252e-10	-0.386308
56822484	chr12:56822484:T:C	0.00104204	22.1272	0.346973	0.00338928	0.72487	1.05049	0.00303769	0.708128	0.902386
56822689	chr12:56822689:A:G	4.59778e-14	-3.34252e-10	-1.36991	0.000148028	-3.34252e-10	-1.35561	0.000155441	-3.34252e-10	-1.36207
56822694	chr12:56822694:T:G	4.60952e-14	-3.34252e-10	-1.36736	0.000149027	-3.34252e-10	-1.34888	0.000157037	-3.34252e-10	-1.35186
56822806	chr12:56822806:C:T	6.92186e-15	-1.91428	-1.34911	2.00446e-05	-1.98103	-1.37402	2.1694e-05	-1.96634	-1.36497
56822961	chr12:56822961:G:A	4.41407e-08	13.5573	-1.15251	0.000106197	-0.737979	-0.949736	0.000106753	-0.737893	-0.999926
56823028	chr12:56823028:C:G	5.27468e-12	3.37261	-4.01236e-10	0.00131205	0.826335	-4.01236e-10	0.00137732	0.819559	-4.01236e-10
56823082	chr12:56823082:C:T	5.56458e-14	-1.17906	-4.01236e-10	7.02998e-05	-2.10024	-4.01236e-10	7.42735e-05	-2.10058	-4.01236e-10
56823320	chr12:56823320:G:A	1.33684e-14	-1.28553	-1.31964	2.77083e-05	-1.84083	-1.19045	2.89599e-05	-1.82087	-1.22155
56823555	chr12:56823555:A:G	1.00348e-14	-1.48395	-1.40805	2.59346e-05	-1.74313	-1.3543	2.75826e-05	-1.71997	-1.37118
56823574	chr12:56823574:A:G	6.88788e-09	11.835	-1.28778	5.37324e-05	-1.16228	-1.20671	5.75526e-05	-1.16973	-1.18591
56824352	chr12:56824352:G:C	1.7834e-13	-3.34252e-10	-0.0143735	0.000697217	-3.34252e-10	0.194087	0.000721393	-3.34252e-10	0.172845
56824359	chr12:56824359:G:A	5.22578e-14	-3.34252e-10	-1.24188	0.000176406	-3.34252e-10	-1.18022	0.00018507	-3.34252e-10	-1.1876
56824362	chr12:56824362:A:G	1.02983e-13	-3.34252e-10	-0.563499	0.000312109	-3.34252e-10	-0.60966	0.000332254	-3.34252e-10	-0.602439
56824815	chr12:56824815:T:G	7.16895e-14	-0.925721	-4.01236e-10	8.76541e-05	-1.87961	-4.01236e-10	9.00111e-05	-1.90841	-4.01236e-10
56825358	chr12:56825358:T:C	2.5429e-14	-1.96217	-4.01236e-10	7.05451e-05	-2.09676	-4.01236e-10	7.45394e-05	-2.09701	-4.01236e-10
56825510	chr12:56825510:C:A	5.13608e-13	-3.34252e-10	1.0434	0.00394586	-3.34252e-10	1.92741	0.00273854	-3.34252e-10	1.50684
56825838	chr12:56825838:T:C	1.41701e-13	-0.0219786	-0.22237	7.40485e-05	-2.07083	0.0225394	7.61755e-05	-2.07014	-0.00515973
56826034	chr12:56826034:A:G	8.63072e-13	-3.34252e-10	1.56243	0.00718843	-3.34252e-10	2.52722	0.00479058	-3.34252e-10	2.06607
56826053	chr12:56826053:A:G	5.95014e-14	-3.34252e-10	-1.11207	0.000190098	-3.34252e-10	-1.10547	0.000198913	-3.34252e-10	-1.11547
56826117	chr12:56826117:A:G	5.50792e-14	-3.34252e-10	-1.18929	0.00018126	-3.34252e-10	-1.15308	0.000188473	-3.34252e-10	-1.16938
56826260	chr12:56826260:T:C	2.05995e-14	-1.50118	-0.671614	8.26187e-05	-1.67099	-0.267782	8.26242e-05	-1.6457	-0.348338
56826313	chr12:56826313:G:A	1.02737e-12	-3.34252e-10	1.7367	0.00877867	-3.34252e-10	2.72707	0.00578163	-3.34252e-10	2.2541
56826336	chr12:56826336:C:T	2.13675e-14	-1.48197	-0.654226	8.30661e-05	-1.68702	-0.246352	8.2968e-05	-1.6622	-0.327683
56826400	chr12:56826400:G:A	4.92367e-14	-1.30143	-4.01236e-10	0.000257538	-0.801845	-4.01236e-10	0.000266393	-0.823367	-4.01236e-10
56826609	chr12:56826609:C:T	4.69982e-14	-0.247738	-1.10022	2.63676e-05	-2.09332	-0.987552	2.74919e-05	-2.09292	-1.00152
56826721	chr12:56826721:G:C	2.93715e-14	-1.81804	-4.01236e-10	7.30051e-05	-2.06248	-4.01236e-10	7.70567e-05	-2.0638	-4.01236e-10
56826991	chr12:56826991:T:C	5.17343e-14	-3.34252e-10	-1.25194	0.000166238	-3.34252e-10	-1.23959	0.000175431	-3.34252e-10	-1.2411
56826993	chr12:56826993:C:A	9.20712e-15	-1.56164	-1.41645	2.89834e-05	-1.57136	-1.41493	3.15962e-05	-1.54357	-1.41173
56827033	chr12:56827033:T:C	5.45017e-14	-3.34252e-10	-1.19983	0.000175455	-3.34252e-10	-1.18563	0.000185114	-3.34252e-10	-1.18737
56828081	chr12:56828081:A:G	8.47381e-15	-2.00854	-1.05254	5.45571e-05	-1.20636	-1.1474	6.25572e-05	-1.15602	-1.11623
56828240	chr12:56828240:C:T	1.29014e-14	-2.00995	-0.630776	8.08042e-05	-1.1974	-0.763581	9.35298e-05	-1.14696	-0.7231
56828369	chr12:56828369:G:C	1.31853e-14	-2.00589	-0.613077	8.31751e-05	-1.18462	-0.747448	9.63573e-05	-1.13381	-0.706463
56828538	chr12:56828538:G:A	1.76698e-13	-3.34252e-10	-0.0236209	0.000690341	-3.34252e-10	0.184175	0.000714325	-3.34252e-10	0.162998
56828599	chr12:56828599:C:T	8.68169e-13	-3.34252e-10	1.56832	0.0072386	-3.34252e-10	2.53417	0.00482161	-3.34252e-10	2.07252
56828613	chr12:56828613:G:C	1.26831e-13	-3.34252e-10	-0.355207	0.000419539	-3.34252e-10	-0.313855	0.000428703	-3.34252e-10	-0.347576
56828683	chr12:56828683:A:G	4.76758e-14	-3.34252e-10	-1.33364	0.000150482	-3.34252e-10	-1.33917	0.000158993	-3.34252e-10	-1.33948
56828727	chr12:56828727:T:A	2.27407e-14	-1.41875	-0.655158	7.92708e-05	-1.73264	-0.247504	7.90685e-05	-1.70925	-0.328779
56828827	chr12:56828827:T:C	2.37311e-14	-2.03128	-4.01236e-10	8.50708e-05	-1.90953	-4.01236e-10	8.96016e-05	-1.91297	-4.01236e-10
56828869	chr12:56828869:A:C	2.22237e-14	-1.43323	-0.66368	7.92407e-05	-1.72242	-0.258104	7.90919e-05	-1.69869	-0.339035
56829609	chr12:56829609:A:G	5.04806e-14	-3.34252e-10	-1.27648	0.000169417	-3.34252e-10	-1.22065	0.000177853	-3.34252e-10	-1.22738
56829695	chr12:56829695:G:A	1.77782e-13	-3.34252e-10	-0.0175057	0.000694916	-3.34252e-10	0.19078	0.000719022	-3.34252e-10	0.169553
56830518	chr12:56830518:G:A	9.70856e-15	-1.51362	-1.41144	2.76271e-05	-1.61709	-1.41712	3.00028e-05	-1.5905	-1.41655
56830603	chr12:56830603:A:G	5.23093e-14	-3.34252e-10	-1.24089	0.000171414	-3.34252e-10	-1.20893	0.00017857	-3.34252e-10	-1.22336
56830985	chr12:56830985:A:T	5.8038e-14	-3.34252e-10	-1.13697	0.000180188	-3.34252e-10	-1.15901	0.000192172	-3.34252e-10	-1.14995
56831028	chr12:56831028:G:T	1.75778e-13	-3.34252e-10	-0.0288442	0.000686496	-3.34252e-10	0.17859	0.000710371	-3.34252e-10	0.157448
56831324	chr12:56831324:G:A	1.47501e-13	-3.34252e-10	-0.204231	0.000439384	-3.34252e-10	-0.267636	0.000482464	-3.34252e-10	-0.229432
56831371	chr12:56831371:A:G	2.31153e-14	-2.05757	-4.01236e-10	7.01844e-05	-2.10188	-4.01236e-10	7.41728e-05	-2.10194	-4.01236e-10
56831666	chr12:56831666:C:T	4.77879e-14	-1.33129	-4.01236e-10	7.51069e-05	-2.0341	-4.01236e-10	7.81185e-05	-2.05011	-4.01236e-10
56831997	chr12:56831997:C:T	1.30897e-14	-2.02464	-0.601598	7.91471e-05	-1.24474	-0.736963	9.15729e-05	-1.19562	-0.695588
56832088	chr12:56832088:T:G	1.66761e-13	-3.34252e-10	-0.0815033	0.000648755	-3.34252e-10	0.122045	0.00067157	-3.34252e-10	0.101279
56832666	chr12:56832666:C:G	5.70187e-14	-3.34252e-10	-1.15469	0.000188107	-3.34252e-10	-1.116	0.000197826	-3.34252e-10	-1.12095
56832924	chr12:56832924:T:C	1.30185e-14	-2.00292	-0.628772	8.282e-05	-1.17469	-0.761654	9.59476e-05	-1.12359	-0.720947
56832957	chr12:56832957:G:A	5.61033e-10	9.43485	-1.39538	0.000205337	0.36582	-1.39418	0.000224783	0.403706	-1.39691
56833267	chr12:56833267:A:G	8.80043e-15	-2.00622	-1.01705	5.66642e-05	-1.19926	-1.11661	6.51012e-05	-1.1487	-1.08369
56833391	chr12:56833391:T:C	2.32695e-12	0.0135714	2.54068	0.00171877	-2.08344	3.1798	0.00169294	-2.08294	3.10882
56833896	chr12:56833896:G:A	6.54095e-09	11.8781	-1.38262	4.94439e-05	-1.11325	-1.33893	5.25178e-05	-1.12065	-1.32653
56834001	chr12:56834001:C:A	5.7029e-14	-3.34252e-10	-1.15451	0.000188144	-3.34252e-10	-1.1158	0.000197864	-3.34252e-10	-1.12076
56834533	chr12:56834533:A:G	1.24285e-14	-2.0298	-0.648273	7.4551e-05	-1.26207	-0.779456	8.6111e-05	-1.21342	-0.739282
56835596	chr12:56835596:A:G	3.79163e-13	0.138631	0.60127	0.000186111	-2.05086	0.924192	0.000189783	-2.04996	0.887502
56835743	chr12:56835743:AG:A	9.38275e-14	-0.656608	-4.01236e-10	8.16387e-05	-1.95071	-4.01236e-10	8.59654e-05	-1.95439	-4.01236e-10
56836566	chr12:56836566:C:T	8.28082e-13	-3.34252e-10	1.52105	0.00685497	-3.34252e-10	2.47972	0.00458113	-3.34252e-10	2.02136
56837538	chr12:56837538:T:A	1.3636e-14	-1.87854	-0.706813	0.00015007	-0.652767	-0.689144	0.000160553	-0.590307	-0.739406
56837713	chr12:56837713:C:T	9.64189e-10	9.97068	-1.3897	0.000261599	0.601397	-1.3876	0.000286753	0.641181	-1.3909
56838101	chr12:56838101:G:A	9.24908e-13	-3.34252e-10	1.63163	0.00769856	-3.34252e-10	2.59578	0.00513536	-3.34252e-10	2.13557
56838590	chr12:56838590:A:AT	2.23686e-14	-2.09041	-4.01236e-10	7.12083e-05	-2.0874	-4.01236e-10	7.52749e-05	-2.08719	-4.01236e-10
56839052	chr12:56839052:A:G	2.23719e-13	0.18769	0.0246376	0.000100498	-2.043	0.300131	0.000103041	-2.04205	0.268834
56839307	chr12:56839307:G:A	5.72956e-14	-3.34252e-10	-1.14984	0.000189043	-3.34252e-10	-1.11104	0.000198852	-3.34252e-10	-1.11578
56839588	chr12:56839588:G:A	2.42203e-14	-2.01088	-4.01236e-10	9.97298e-05	-1.75055	-4.01236e-10	0.000105791	-1.74688	-4.01236e-10
56839794	chr12:56839794:C:A	8.59492e-13	-3.34252e-10	1.55828	0.00706137	-3.34252e-10	2.50938	0.00473239	-3.34252e-10	2.05385
56840485	chr12:56840485:G:A	2.56413e-14	-1.95386	-4.01236e-10	0.000184946	-1.13295	-4.01236e-10	0.000210304	-1.05979	-4.01236e-10
56840622	chr12:56840622:A:G	4.08359e-12	4.51888	-1.40221	2.98489e-05	-1.53991	-1.41695	3.13538e-05	-1.54791	-1.41509
56840963	chr12:56840963:T:C	3.76447e-13	2.09954	-1.36683	1.90407e-05	-2.00623	-1.4002	2.0227e-05	-2.00947	-1.39185
56841120	chr12:56841120:G:A	2.26518e-13	0.224759	-4.01236e-10	0.000189265	-1.10986	-4.01236e-10	0.000201206	-1.10401	-4.01236e-10
56841143	chr12:56841143:C:G	4.52686e-14	-1.38545	-4.01236e-10	0.000231134	-0.910013	-4.01236e-10	0.000239071	-0.93158	-4.01236e-10
56841649	chr12:56841649:T:C	1.16255e-13	-3.34252e-10	-0.44228	0.000427502	-3.34252e-10	-0.295053	0.000449402	-3.34252e-10	-0.30042
56841722	chr12:56841722:G:T	2.11518e-12	3.87231	-1.41348	2.58907e-05	-1.68375	-1.41537	2.71275e-05	-1.69077	-1.41702
56841899	chr12:56841899:A:G	7.51686e-13	-0.959929	2.38418	0.001228	-2.08152	2.84165	0.00124886	-2.08207	2.80372
56841951	chr12:56841951:A:G	2.42979e-13	-3.34252e-10	0.294911	0.000857786	-3.34252e-10	0.401344	0.000901174	-3.34252e-10	0.395359
56842027	chr12:56842027:CTT:C	6.74041e-14	-3.34252e-10	-0.987359	0.000225126	-3.34252e-10	-0.936351	0.000236367	-3.34252e-10	-0.942953
56842031	chr12:56842031:G:A	1.38141e-12	3.44956	-1.41676	2.35307e-05	-1.78274	-1.41197	2.46244e-05	-1.78901	-1.41559
56842263	chr12:56842263:C:T	1.27228e-13	-3.34252e-10	-0.352088	0.000464503	-3.34252e-10	-0.212042	0.000483516	-3.34252e-10	-0.227255
56842674	chr12:56842674:C:T	6.85776e-14	-3.34252e-10	-0.9701	0.000229183	-3.34252e-10	-0.918491	0.000240587	-3.34252e-10	-0.925259
56843022	chr12:56843022:C:T	4.49326e-14	-3.34252e-10	-1.3929	0.000141983	-3.34252e-10	-1.3973	0.000150249	-3.34252e-10	-1.39605
56843170	chr12:56843170:C:T	6.07158e-13	-3.34252e-10	1.21072	0.00177426	-3.34252e-10	1.12813	0.00190585	-3.34252e-10	1.14434
56843371	chr12:56843371:G:T	2.79288e-12	4.1445	-1.40774	2.84111e-05	-1.5891	-1.41713	2.98266e-05	-1.59699	-1.41595
56843487	chr12:56843487:C:T	4.42504e-14	-3.34252e-10	-1.4082	0.000140078	-3.34252e-10	-1.41081	0.00014815	-3.34252e-10	-1.41011
56843506	chr12:56843506:G:T	4.9342e-14	-3.34252e-10	-1.29929	0.000156026	-3.34252e-10	-1.30299	0.000166963	-3.34252e-10	-1.29057
56843679	chr12:56843679:C:G	1.35118e-14	-1.89	-0.704496	3.62415e-05	-2.02265	-0.740159	3.84617e-05	-2.00632	-0.752354
56844374	chr12:56844374:A:G	9.84892e-11	5.90145	0.39819	0.000273043	-1.69329	0.949905	0.000253366	-1.70135	0.827843
56844396	chr12:56844396:G:A	1.47576e-12	3.51051	-1.41165	2.38286e-05	-1.76507	-1.41705	2.50333e-05	-1.77155	-1.41658
56844562	chr12:56844562:A:G	4.91809e-14	-3.34252e-10	-1.30256	0.000157109	-3.34252e-10	-1.29607	0.000165999	-3.34252e-10	-1.29636
56844935	chr12:56844935:C:A	1.03907e-13	-3.34252e-10	-0.554572	0.00036214	-3.34252e-10	-0.46098	0.000379856	-3.34252e-10	-0.468548
56845081	chr12:56845081:A:G	1.54466e-12	3.54353	-1.39904	2.43763e-05	-1.7451	-1.4143	2.57079e-05	-1.75167	-1.40987
56845572	chr12:56845572:TC:T	6.76742e-14	-3.34252e-10	-0.98336	0.00022608	-3.34252e-10	-0.932119	0.000237363	-3.34252e-10	-0.938747
56845799	chr12:56845799:G:A	1.16792e-13	-3.34252e-10	-0.437671	0.000424175	-3.34252e-10	-0.302864	0.000441793	-3.34252e-10	-0.317497
56845911	chr12:56845911:T:C	4.44531e-14	-3.34252e-10	-1.40363	0.000140272	-3.34252e-10	-1.40943	0.000148627	-3.34252e-10	-1.4069
56846240	chr12:56846240:CA:C	1.971e-13	-1.16614	1.25179	0.000338585	-2.09784	1.56961	0.000348025	-2.09811	1.54205
56846312	chr12:56846312:G:C	4.4955e-14	-3.34252e-10	-1.3924	0.000143227	-3.34252e-10	-1.38858	0.0001512	-3.34252e-10	-1.38974
56846566	chr12:56846566:C:T	4.40016e-14	-3.34252e-10	-1.41384	0.000139444	-3.34252e-10	-1.41535	0.000147433	-3.34252e-10	-1.41496
56846660	chr12:56846660:C:T	4.62858e-12	3.07357	0.168373	0.000164757	-1.55009	0.301549	0.000161905	-1.55854	0.237211
56846722	chr12:56846722:T:C	4.60487e-14	-3.34252e-10	-1.36837	0.000147391	-3.34252e-10	-1.35992	0.000155537	-3.34252e-10	-1.36146
56846925	chr12:56846925:G:A	6.86423e-11	3.14441	2.79419	0.00576393	-1.5134	3.81976	0.00424463	-1.5048	3.44987
56847010	chr12:56847010:T:G	6.5977e-14	-3.34252e-10	-1.00876	0.000203402	-3.34252e-10	-1.03782	0.00021648	-3.34252e-10	-1.03084
56847282	chr12:56847282:G:A	5.06279e-14	-3.34252e-10	-1.27356	0.000155095	-3.34252e-10	-1.30897	0.000170421	-3.34252e-10	-1.27007
56847561	chr12:56847561:G:A	4.61241e-14	-3.34252e-10	-1.36673	0.00014354	-3.34252e-10	-1.3864	0.000155028	-3.34252e-10	-1.36474
56848092	chr12:56848092:T:A	4.68412e-14	-3.34252e-10	-1.3513	0.000146359	-3.34252e-10	-1.36695	0.000158266	-3.34252e-10	-1.34406
56848390	chr12:56848390:C:T	2.14223e-13	-3.34252e-10	0.168952	0.000824748	-3.34252e-10	0.362067	0.000858355	-3.34252e-10	0.346678
56848408	chr12:56848408:G:A	5.19261e-14	-3.34252e-10	-1.24824	0.000166533	-3.34252e-10	-1.23782	0.000175467	-3.34252e-10	-1.24089
56849148	chr12:56849148:T:G	7.68205e-13	-3.34252e-10	1.44599	0.00280184	-3.34252e-10	1.58502	0.0029401	-3.34252e-10	1.57786
56849293	chr12:56849293:C:A	4.97719e-13	-3.34252e-10	1.01197	0.00200731	-3.34252e-10	1.25154	0.0020769	-3.34252e-10	1.23029
56849532	chr12:56849532:G:T	6.35167e-13	-3.34252e-10	1.25582	0.00258852	-3.34252e-10	1.50583	0.00268246	-3.34252e-10	1.48615
56849632	chr12:56849632:T:C	4.67299e-14	-3.34252e-10	-1.35368	0.00014492	-3.34252e-10	-1.37683	0.000157064	-3.34252e-10	-1.35169
56849662	chr12:56849662:G:T	6.08581e-15	-2.03521	-1.35689	1.80016e-05	-2.10081	-1.36173	1.90883e-05	-2.0997	-1.35956
56850104	chr12:56850104:G:A	6.74631e-14	-0.986484	-4.01236e-10	8.96075e-05	-1.85757	-4.01236e-10	9.51563e-05	-1.85282	-4.01236e-10
56850375	chr12:56850375:A:G	5.23713e-14	-3.34252e-10	-1.23971	0.000162301	-3.34252e-10	-1.26356	0.000172323	-3.34252e-10	-1.25897
56850539	chr12:56850539:C:A	4.66526e-14	-3.34252e-10	-1.35534	0.000144735	-3.34252e-10	-1.3781	0.00015681	-3.34252e-10	-1.35331
56850847	chr12:56850847:C:T	4.68981e-14	-3.34252e-10	-1.35009	0.000146538	-3.34252e-10	-1.36573	0.000158484	-3.34252e-10	-1.34269
56851640	chr12:56851640:A:G	5.28112e-14	-3.34252e-10	-1.23134	0.000161835	-3.34252e-10	-1.26644	0.000178559	-3.34252e-10	-1.22342
56852329	chr12:56852329:T:A	5.07702e-14	-3.34252e-10	-1.27076	0.000156228	-3.34252e-10	-1.30169	0.000171513	-3.34252e-10	-1.26368
56852417	chr12:56852417:A:G	5.08297e-14	-3.34252e-10	-1.26958	0.00015639	-3.34252e-10	-1.30066	0.000171718	-3.34252e-10	-1.26249
56852684	chr12:56852684:A:G	5.08297e-14	-3.34252e-10	-1.26958	0.00015639	-3.34252e-10	-1.30066	0.000171718	-3.34252e-10	-1.26249
56853062	chr12:56853062:T:C	5.48966e-14	-3.34252e-10	-1.19261	0.000182527	-3.34252e-10	-1.14611	0.000192316	-3.34252e-10	-1.1492
56853152	chr12:56853152:G:A	6.06222e-14	-3.34252e-10	-1.0934	0.000190989	-3.34252e-10	-1.10079	0.000204305	-3.34252e-10	-1.08873
56853303	chr12:56853303:G:A	5.72819e-14	-3.34252e-10	-1.15008	0.000185655	-3.34252e-10	-1.12912	0.000195489	-3.34252e-10	-1.13283
56853334	chr12:56853334:G:A	5.08297e-14	-3.34252e-10	-1.26958	0.00015639	-3.34252e-10	-1.30066	0.000171718	-3.34252e-10	-1.26249
56853403	chr12:56853403:C:T	7.94318e-13	0.454923	1.0245	0.000971113	-0.875975	1.40141	0.00107665	-0.857852	1.43113
56853469	chr12:56853469:G:A	5.12563e-14	-3.34252e-10	-1.26123	0.00015756	-3.34252e-10	-1.29321	0.000173192	-3.34252e-10	-1.25394
56853673	chr12:56853673:T:C	4.60826e-14	-3.34252e-10	-1.36763	0.000144329	-3.34252e-10	-1.38091	0.000155569	-3.34252e-10	-1.36125
56853785	chr12:56853785:G:A	5.00483e-14	-3.34252e-10	-1.28508	0.00015426	-3.34252e-10	-1.31437	0.000169014	-3.34252e-10	-1.27836
56854018	chr12:56854018:T:C	4.86469e-14	-3.34252e-10	-1.31348	0.000152653	-3.34252e-10	-1.32485	0.000161823	-3.34252e-10	-1.32184
56854029	chr12:56854029:G:A	5.08297e-14	-3.34252e-10	-1.26958	0.00015639	-3.34252e-10	-1.30066	0.000171718	-3.34252e-10	-1.26249
56854447	chr12:56854447:CA:C	6.16349e-15	-2.05804	-1.32138	1.86875e-05	-2.09746	-1.32769	1.98426e-05	-2.09548	-1.32503
56855115	chr12:56855115:T:C	5.21062e-14	-3.34252e-10	-1.24478	0.000159871	-3.34252e-10	-1.27864	0.000176136	-3.34252e-10	-1.23708
56855150	chr12:56855150:A:T	4.52621e-14	-3.34252e-10	-1.38559	0.00014583	-3.34252e-10	-1.37057	0.000153846	-3.34252e-10	-1.37238
56855185	chr12:56855185:C:T	2.31484e-13	-3.34252e-10	0.246447	0.000775906	-3.34252e-10	0.301021	0.000792348	-3.34252e-10	0.266661
56855465	chr12:56855465:C:T	4.86369e-14	-3.34252e-10	-1.31368	0.000152616	-3.34252e-10	-1.32509	0.000161782	-3.34252e-10	-1.32209
56855518	chr12:56855518:T:A	5.06007e-14	-3.34252e-10	-1.2741	0.000155773	-3.34252e-10	-1.30461	0.000170933	-3.34252e-10	-1.26707
56855816	chr12:56855816:G:A	7.38142e-13	0.377892	1.02818	0.00092434	-0.929996	1.40607	0.00102427	-0.912245	1.43564
56856216	chr12:56856216:G:T	4.72135e-14	-3.34252e-10	-1.34338	0.000150939	-3.34252e-10	-1.33613	0.000157943	-3.34252e-10	-1.34611
56856325	chr12:56856325:C:T	4.66959e-14	-3.34252e-10	-1.35441	0.000145978	-3.34252e-10	-1.36955	0.000157761	-3.34252e-10	-1.34726
56856397	chr12:56856397:C:T	4.65427e-14	-3.34252e-10	-1.3577	0.000145784	-3.34252e-10	-1.37088	0.00015419	-3.34252e-10	-1.37015
56856429	chr12:56856429:C:T	5.53544e-14	-3.34252e-10	-1.18431	0.000182039	-3.34252e-10	-1.14879	0.000191302	-3.34252e-10	-1.15448
56857009	chr12:56857009:G:C	6.11738e-15	-2.03448	-1.35245	1.80628e-05	-2.10163	-1.35752	1.91449e-05	-2.10096	-1.35534
56857051	chr12:56857051:C:T	6.04438e-15	-2.0435	-1.35543	1.80289e-05	-2.10068	-1.36035	1.91168e-05	-2.09954	-1.35823
56857519	chr12:56857519:T:G	4.43679e-14	-3.34252e-10	-1.40555	0.000139568	-3.34252e-10	-1.41446	0.000147629	-3.34252e-10	-1.41363
56857712	chr12:56857712:C:T	5.0868e-14	-3.34252e-10	-1.26883	0.000163136	-3.34252e-10	-1.25843	0.000171899	-3.34252e-10	-1.26143
56857793	chr12:56857793:T:C	4.95263e-14	-3.34252e-10	-1.29556	0.000154328	-3.34252e-10	-1.31393	0.000168219	-3.34252e-10	-1.28307
56857923	chr12:56857923:T:A	5.92237e-14	-3.34252e-10	-1.11674	0.000198143	-3.34252e-10	-1.06402	0.000207776	-3.34252e-10	-1.07188
56858078	chr12:56858078:T:G	5.94173e-14	-3.34252e-10	-1.11348	0.000184321	-3.34252e-10	-1.13633	0.000196668	-3.34252e-10	-1.12682
56858288	chr12:56858288:G:A	4.61866e-14	-3.34252e-10	-1.36538	0.000150189	-3.34252e-10	-1.34112	0.000158392	-3.34252e-10	-1.34327
56858748	chr12:56858748:G:A	6.85925e-13	0.363646	0.969057	0.000857931	-0.940635	1.34215	0.000950306	-0.922965	1.37141
56858833	chr12:56858833:A:T	5.71402e-14	-3.34252e-10	-1.15256	0.000187464	-3.34252e-10	-1.11943	0.000197422	-3.34252e-10	-1.123
56859171	chr12:56859171:G:A	5.13917e-14	-3.34252e-10	-1.25859	0.00015796	-3.34252e-10	-1.29067	0.000173683	-3.34252e-10	-1.25111
56859276	chr12:56859276:C:T	4.86751e-14	-3.34252e-10	-1.3129	0.000152729	-3.34252e-10	-1.32435	0.000161904	-3.34252e-10	-1.32134
56859783	chr12:56859783:T:G	4.45465e-14	-3.34252e-10	-1.40153	0.000140836	-3.34252e-10	-1.40542	0.000148697	-3.34252e-10	-1.40643
56859972	chr12:56859972:T:C	2.83573e-14	-1.85318	-4.01236e-10	7.16893e-05	-2.08067	-4.01236e-10	7.58435e-05	-2.07967	-4.01236e-10
56860973	chr12:56860973:T:C	4.39896e-13	-3.34252e-10	0.888473	0.0017621	-3.34252e-10	1.12125	0.00182429	-3.34252e-10	1.10061
56860984	chr12:56860984:T:G	4.94878e-14	-3.34252e-10	-1.29634	0.000152724	-3.34252e-10	-1.32438	0.000167064	-3.34252e-10	-1.28996
56861115	chr12:56861115:C:T	5.60046e-14	-1.17263	-4.01236e-10	8.99463e-05	-1.8538	-4.01236e-10	9.56416e-05	-1.84773	-4.01236e-10
56861117	chr12:56861117:C:T	2.50028e-13	-3.34252e-10	0.323507	0.000839492	-3.34252e-10	0.379787	0.000856611	-3.34252e-10	0.344646
56861299	chr12:56861299:T:C	2.29168e-13	-3.34252e-10	0.236392	0.000767611	-3.34252e-10	0.290273	0.000784202	-3.34252e-10	0.256328
56861411	chr12:56861411:T:C	1.0066e-14	-1.53273	-1.35617	3.01674e-05	-1.57492	-1.37133	3.19847e-05	-1.5841	-1.35898
56862158	chr12:56862158:CACACACACACACAT:C	9.18995e-14	-3.34252e-10	-0.67737	0.000303163	-3.34252e-10	-0.638741	0.00031205	-3.34252e-10	-0.665177
56862291	chr12:56862291:G:A	1.28738e-14	-1.9234	-0.719464	3.22862e-05	-2.09861	-0.77976	3.38768e-05	-2.099	-0.786613
56862429	chr12:56862429:T:C	4.94114e-14	-3.34252e-10	-1.29789	0.000152519	-3.34252e-10	-1.32572	0.0001668	-3.34252e-10	-1.29154
56862486	chr12:56862486:C:A	4.87328e-14	-3.34252e-10	-1.31171	0.000152896	-3.34252e-10	-1.32325	0.000162083	-3.34252e-10	-1.32023
56862596	chr12:56862596:T:A	1.25665e-14	-1.76934	-0.897687	6.2734e-05	-1.38779	-0.826315	6.73659e-05	-1.38091	-0.81729
56862615	chr12:56862615:T:A	4.88038e-14	-1.77665	0.466394	0.000360386	-1.29516	0.829328	0.000392765	-1.28773	0.852605
56862882	chr12:56862882:G:T	4.39398e-13	-3.34252e-10	0.887339	0.00175995	-3.34252e-10	1.12003	0.00182209	-3.34252e-10	1.0994
56863460	chr12:56863460:G:A	6.43042e-14	-0.969883	-0.0645576	6.11351e-05	-2.05411	-0.18581	6.72737e-05	-2.05472	-0.144851
56863736	chr12:56863736:T:C	5.77433e-14	-3.34252e-10	-1.14206	0.00020086	-3.34252e-10	-1.0504	0.00021071	-3.34252e-10	-1.05785
56863944	chr12:56863944:G:A	6.00427e-13	-3.34252e-10	1.19958	0.00217337	-3.34252e-10	1.33102	0.00228127	-3.34252e-10	1.32415
56864231	chr12:56864231:C:T	7.2033e-14	-0.516181	-0.404761	6.6269e-05	-1.72894	-0.430344	6.9217e-05	-1.72284	-0.44825
56864758	chr12:56864758:A:G	4.6106e-14	-3.34252e-10	-1.36712	0.000144399	-3.34252e-10	-1.38043	0.000155667	-3.34252e-10	-1.36062
56864879	chr12:56864879:A:G	4.94621e-14	-3.34252e-10	-1.29686	0.000152654	-3.34252e-10	-1.32483	0.000166975	-3.34252e-10	-1.2905
56864892	chr12:56864892:C:T	5.77433e-14	-3.34252e-10	-1.14206	0.00020086	-3.34252e-10	-1.0504	0.00021071	-3.34252e-10	-1.05785
56864920	chr12:56864920:T:C	8.98484e-14	-3.34252e-10	-0.699942	0.000273803	-3.34252e-10	-0.740602	0.000289934	-3.34252e-10	-0.738686
56865233	chr12:56865233:A:G	4.93992e-14	-3.34252e-10	-1.29813	0.000152486	-3.34252e-10	-1.32593	0.000166758	-3.34252e-10	-1.2918
56865378	chr12:56865378:C:T	6.35538e-15	-2.03373	-1.31503	1.87422e-05	-2.10152	-1.32072	1.98753e-05	-2.10077	-1.31809
56865421	chr12:56865421:A:G	9.75284e-15	-1.52083	-1.39968	2.94281e-05	-1.56305	-1.40801	3.10005e-05	-1.57233	-1.402
56865901	chr12:56865901:T:G	4.873e-14	-3.34252e-10	-1.31177	0.000152887	-3.34252e-10	-1.32331	0.000162074	-3.34252e-10	-1.32029
56866019	chr12:56866019:A:G	1.03929e-13	-3.34252e-10	-0.554357	0.000322139	-3.34252e-10	-0.578028	0.000342923	-3.34252e-10	-0.570833
56866059	chr12:56866059:C:A	4.93957e-14	-3.34252e-10	-1.2982	0.000152476	-3.34252e-10	-1.326	0.000166746	-3.34252e-10	-1.29187
56866287	chr12:56866287:G:A	4.95271e-14	-3.34252e-10	-1.29554	0.000152832	-3.34252e-10	-1.32367	0.000167201	-3.34252e-10	-1.28914
56866314	chr12:56866314:C:G	2.27955e-13	-3.34252e-10	0.231083	0.000764232	-3.34252e-10	0.285861	0.000780549	-3.34252e-10	0.251659
56866359	chr12:56866359:A:T	4.40972e-14	-3.34252e-10	-1.41167	0.000140542	-3.34252e-10	-1.40751	0.000148452	-3.34252e-10	-1.40808
56866443	chr12:56866443:G:T	4.87328e-14	-3.34252e-10	-1.31171	0.000152896	-3.34252e-10	-1.32325	0.000162083	-3.34252e-10	-1.32023
56866616	chr12:56866616:C:T	5.76431e-14	-3.34252e-10	-1.14379	0.000194507	-3.34252e-10	-1.08254	0.000205739	-3.34252e-10	-1.08173
56866670	chr12:56866670:A:G	2.6842e-14	-1.84214	-0.0659574	6.84262e-05	-2.03974	-0.0875139	7.12213e-05	-2.03886	-0.103691
56866685	chr12:56866685:G:A	5.56049e-14	-3.34252e-10	-1.17979	0.00017323	-3.34252e-10	-1.19839	0.000191648	-3.34252e-10	-1.15268
56866703	chr12:56866703:T:C	4.6723e-14	-3.34252e-10	-1.35383	0.000146978	-3.34252e-10	-1.36273	0.000155677	-3.34252e-10	-1.36056
56867011	chr12:56867011:G:A	4.9076e-14	-3.34252e-10	-1.30469	0.000151613	-3.34252e-10	-1.33168	0.000165637	-3.34252e-10	-1.29854
56867817	chr12:56867817:A:G	4.88608e-14	-3.34252e-10	-1.30909	0.000151026	-3.34252e-10	-1.33556	0.000164883	-3.34252e-10	-1.30311
56868174	chr12:56868174:G:A	4.83979e-14	-1.82765	0.509035	0.000348352	-1.37582	0.876023	0.000379581	-1.36878	0.899505
56868328	chr12:56868328:C:A	4.95442e-14	-3.34252e-10	-1.2952	0.000152877	-3.34252e-10	-1.32338	0.000167259	-3.34252e-10	-1.2888
56868612	chr12:56868612:T:A	4.40632e-14	-3.34252e-10	-1.41244	0.000139374	-3.34252e-10	-1.41585	0.000148085	-3.34252e-10	-1.41055
56868835	chr12:56868835:A:G	2.80973e-13	-3.34252e-10	0.440193	0.000976349	-3.34252e-10	0.53081	0.0009819	-3.34252e-10	0.481151
56868957	chr12:56868957:G:A	3.19787e-14	-1.733	-4.01236e-10	8.63492e-05	-1.89461	-4.01236e-10	9.37828e-05	-1.86736	-4.01236e-10
56869833	chr12:56869833:C:T	9.83419e-14	-0.940713	0.331097	9.47601e-05	-2.07524	0.273582	0.000104547	-2.07577	0.317068
56869959	chr12:56869959:G:A	5.434e-14	-3.34252e-10	-1.20281	0.000178474	-3.34252e-10	-1.16857	0.000187596	-3.34252e-10	-1.17405
56869972	chr12:56869972:T:C	2.28695e-13	-3.34252e-10	0.234325	0.000766763	-3.34252e-10	0.289167	0.000783104	-3.34252e-10	0.254927
56869979	chr12:56869979:C:T	2.61651e-14	-1.93364	-4.01236e-10	7.54698e-05	-2.02928	-4.01236e-10	7.95886e-05	-2.03147	-4.01236e-10
56870268	chr12:56870268:AAT:A	4.9654e-14	-3.34252e-10	-1.29299	0.000153182	-3.34252e-10	-1.32139	0.000167646	-3.34252e-10	-1.28648
56870343	chr12:56870343:G:A	2.24812e-14	-2.08539	-4.01236e-10	7.83532e-05	-1.99178	-4.01236e-10	8.41606e-05	-1.97561	-4.01236e-10
56870642	chr12:56870642:G:A	5.09597e-14	-0.776245	-0.490784	4.36041e-05	-2.09681	-0.481046	4.67183e-05	-2.09706	-0.467147
56871076	chr12:56871076:T:C	4.80624e-14	-3.34252e-10	-1.32556	0.000148975	-3.34252e-10	-1.34923	0.000162153	-3.34252e-10	-1.3198
56871351	chr12:56871351:A:G	2.5476e-13	-3.34252e-10	0.342256	0.000932772	-3.34252e-10	0.48515	0.000973808	-3.34252e-10	0.472875
56871368	chr12:56871368:G:A	2.79597e-13	-3.34252e-10	0.435284	0.000971491	-3.34252e-10	0.525822	0.000977065	-3.34252e-10	0.476214
56871591	chr12:56871591:G:A	7.70135e-15	-2.05788	-1.09879	2.3462e-05	-2.09591	-1.10172	2.4954e-05	-2.09364	-1.09766
56871867	chr12:56871867:G:A	4.88945e-14	-3.34252e-10	-1.3084	0.000151184	-3.34252e-10	-1.33451	0.000165031	-3.34252e-10	-1.30221
56872077	chr12:56872077:G:A	4.39822e-14	-3.34252e-10	-1.41428	0.000140259	-3.34252e-10	-1.40952	0.000147337	-3.34252e-10	-1.41562
56872137	chr12:56872137:A:G	2.49892e-14	-1.60655	-0.37307	5.01162e-05	-2.03369	-0.404977	5.48791e-05	-2.03315	-0.37006
56872168	chr12:56872168:C:T	1.06108e-14	-1.92803	-0.90816	4.46722e-05	-1.69451	-0.859152	4.60171e-05	-1.6892	-0.890126
56872193	chr12:56872193:T:C	4.83278e-14	-3.34252e-10	-1.32006	0.000151732	-3.34252e-10	-1.3309	0.00016081	-3.34252e-10	-1.32812
56872529	chr12:56872529:C:T	4.84128e-14	-1.28871	-0.0295918	8.27074e-05	-1.89381	-0.0438953	9.21357e-05	-1.89102	0.00594659
56872935	chr12:56872935:T:C	3.22781e-13	-3.34252e-10	0.578908	0.00188494	-3.34252e-10	1.18864	0.00156825	-3.34252e-10	0.949378
56873384	chr12:56873384:T:C	4.73904e-14	-3.34252e-10	-1.33965	0.000151524	-3.34252e-10	-1.33227	0.000158512	-3.34252e-10	-1.34251
56873432	chr12:56873432:C:T	3.32436e-14	-1.90052	0.206315	0.000223942	-1.49483	0.553208	0.000243973	-1.48832	0.577035
56873666	chr12:56873666:T:C	3.21701e-13	-3.34252e-10	0.575558	0.00187771	-3.34252e-10	1.1848	0.00156252	-3.34252e-10	0.945718
56874477	chr12:56874477:C:T	1.43836e-14	-1.75573	-0.776244	3.67555e-05	-2.08716	-0.661566	3.72406e-05	-2.08988	-0.701063
56874540	chr12:56874540:T:G	5.05309e-14	-3.34252e-10	-1.27548	0.000157999	-3.34252e-10	-1.29042	0.000167523	-3.34252e-10	-1.28722
56874566	chr12:56874566:A:T	4.7664e-14	-3.34252e-10	-1.33389	0.000155721	-3.34252e-10	-1.30494	0.000164258	-3.34252e-10	-1.3069
56874907	chr12:56874907:A:G	2.89391e-13	-3.34252e-10	0.469713	0.00166348	-3.34252e-10	1.06366	0.00139226	-3.34252e-10	0.830344
56875039	chr12:56875039:G:C	9.96294e-15	-1.82407	-1.07512	2.62567e-05	-2.0988	-0.986289	2.68982e-05	-2.09998	-1.0163
56875180	chr12:56875180:G:A	4.76065e-14	-3.34252e-10	-1.3351	0.000155502	-3.34252e-10	-1.30635	0.000164029	-3.34252e-10	-1.3083
56875480	chr12:56875480:T:A	6.9367e-14	-0.161933	-0.796722	3.9169e-05	-1.88168	-0.803444	4.01516e-05	-1.88713	-0.828546
56875653	chr12:56875653:G:A	4.61468e-14	-3.34252e-10	-1.36624	0.00014513	-3.34252e-10	-1.37538	0.000154237	-3.34252e-10	-1.36985
56875849	chr12:56875849:C:T	1.08767e-13	-3.34252e-10	-0.508861	0.000396636	-3.34252e-10	-0.369993	0.00041487	-3.34252e-10	-0.380373
56876181	chr12:56876181:C:A	4.86662e-14	-3.34252e-10	-1.31308	0.000150459	-3.34252e-10	-1.33932	0.000164243	-3.34252e-10	-1.30699
56876745	chr12:56876745:T:C	4.17317e-14	-1.4668	-4.01236e-10	0.000123593	-1.53601	-4.01236e-10	0.000130642	-1.53588	-4.01236e-10
56876761	chr12:56876761:G:A	4.96712e-14	-3.34252e-10	-1.29264	0.000158133	-3.34252e-10	-1.28957	0.000167281	-3.34252e-10	-1.28866
56877555	chr12:56877555:C:T	4.40918e-14	-3.34252e-10	-1.41179	0.0001392	-3.34252e-10	-1.4171	0.000147588	-3.34252e-10	-1.41391
56877562	chr12:56877562:A:G	1.59262e-13	-3.34252e-10	-0.127517	0.000536162	-3.34252e-10	-0.068575	0.000562971	-3.34252e-10	-0.0751105
56877712	chr12:56877712:A:G	2.44262e-13	-3.34252e-10	0.300177	0.000844773	-3.34252e-10	0.386057	0.000851151	-3.34252e-10	0.338251
56878068	chr12:56878068:A:G	1.63172e-13	-3.34252e-10	-0.103258	0.000542406	-3.34252e-10	-0.0569961	0.000556022	-3.34252e-10	-0.0875314
56878310	chr12:56878310:C:G	1.07578e-14	-2.04517	-0.777261	4.8471e-05	-1.81119	-0.660859	5.00947e-05	-1.79466	-0.699767
56878398	chr12:56878398:C:T	4.86945e-14	-3.34252e-10	-1.3125	0.000155013	-3.34252e-10	-1.3095	0.000163968	-3.34252e-10	-1.30866
56878888	chr12:56878888:C:T	6.38333e-15	-2.10124	-1.24314	5.10489e-05	-1.10233	-1.31789	5.63857e-05	-1.07627	-1.29986
56878997	chr12:56878997:C:T	2.12356e-13	-3.34252e-10	0.160199	0.000815231	-3.34252e-10	0.35046	0.000855604	-3.34252e-10	0.343468
56878998	chr12:56878998:G:A	6.36068e-15	-2.09974	-1.24819	4.88814e-05	-1.14195	-1.32167	5.39449e-05	-1.1164	-1.30397
56879081	chr12:56879081:C:T	8.31772e-15	-2.02683	-1.05285	3.75991e-05	-1.76602	-0.960012	3.92324e-05	-1.74832	-0.99052
56879227	chr12:56879227:C:T	8.7985e-15	-1.63197	-1.39152	1.95527e-05	-1.98686	-1.39304	2.06437e-05	-1.98916	-1.39177
56879265	chr12:56879265:G:A	1.79146e-13	-3.34252e-10	-0.00986261	0.000679378	-3.34252e-10	0.168167	0.000708637	-3.34252e-10	0.155005
56879505	chr12:56879505:G:A	3.73257e-14	-1.35167	-0.226717	5.76217e-05	-2.0755	-0.223616	6.23057e-05	-2.07816	-0.198129
56879547	chr12:56879547:A:G	6.276e-15	-2.08691	-1.27442	6.85935e-05	-0.783828	-1.34098	7.58933e-05	-0.75388	-1.32513
56879587	chr12:56879587:G:A	1.32795e-13	-3.34252e-10	-0.309257	0.00049082	-3.34252e-10	-0.156934	0.000512768	-3.34252e-10	-0.168516
56879697	chr12:56879697:C:T	3.87556e-13	-1.52378	2.28558	0.00480985	-1.0138	3.13921	0.00453365	-1.00587	3.01682
56879902	chr12:56879902:A:G	8.10006e-15	-2.01515	-1.09104	3.68412e-05	-1.74343	-1.00297	3.85151e-05	-1.72514	-1.03215
56879915	chr12:56879915:AC:A	6.55082e-14	-3.34252e-10	-1.01589	0.000213264	-3.34252e-10	-0.99048	0.000224837	-3.34252e-10	-0.992962
56880087	chr12:56880087:T:C	6.36771e-15	-2.10192	-1.2449	5.30813e-05	-1.06197	-1.31922	5.86544e-05	-1.03538	-1.3013
56880300	chr12:56880300:T:A	6.36611e-15	-2.10136	-1.24572	5.11761e-05	-1.09792	-1.31982	5.65199e-05	-1.07179	-1.30196
56880750	chr12:56880750:G:A	4.4387e-14	-3.34252e-10	-1.40512	0.000139951	-3.34252e-10	-1.41172	0.000149348	-3.34252e-10	-1.40206
56880864	chr12:56880864:A:G	3.54097e-14	-1.70903	0.0779518	0.000252773	-1.24509	0.424575	0.000275274	-1.23792	0.447345
56881041	chr12:56881041:G:A	6.37084e-15	-2.10182	-1.24451	5.26018e-05	-1.07133	-1.31893	5.81199e-05	-1.04485	-1.30098
56881215	chr12:56881215:C:T	1.11191e-13	-3.34252e-10	-0.486812	0.000366116	-3.34252e-10	-0.450061	0.000387711	-3.34252e-10	-0.448078
56881501	chr12:56881501:T:A	4.97691e-14	-3.34252e-10	-1.29067	0.000154412	-3.34252e-10	-1.31339	0.00016373	-3.34252e-10	-1.31012
56881744	chr12:56881744:C:A	3.16565e-13	-1.57077	2.13023	0.00378209	-1.08129	2.96631	0.00357287	-1.07356	2.84634
56882307	chr12:56882307:G:A	1.18836e-13	-3.34252e-10	-0.420323	0.000406248	-3.34252e-10	-0.346047	0.000411481	-3.34252e-10	-0.388575
56882499	chr12:56882499:T:C	6.43008e-15	-2.10188	-1.2352	5.32539e-05	-1.06599	-1.31195	5.88817e-05	-1.03945	-1.29335
56882506	chr12:56882506:A:T	6.43087e-15	-2.10174	-1.23521	5.26508e-05	-1.07737	-1.31196	5.82069e-05	-1.05097	-1.29337
56882563	chr12:56882563:A:C	4.88002e-14	-3.34252e-10	-1.31033	0.000160409	-3.34252e-10	-1.27528	0.000168991	-3.34252e-10	-1.27849
56882605	chr12:56882605:C:T	4.45906e-14	-3.34252e-10	-1.40054	0.000140973	-3.34252e-10	-1.40444	0.000149145	-3.34252e-10	-1.40342
56883024	chr12:56883024:G:T	3.40941e-13	-1.54859	2.18223	0.0041345	-1.04996	3.02407	0.00390312	-1.04213	2.90332
56883518	chr12:56883518:A:G	3.761e-14	-1.4245	-0.146292	6.14222e-05	-2.08797	-0.14727	6.65928e-05	-2.08988	-0.119859
56883875	chr12:56883875:A:T	6.18408e-15	-2.10196	-1.27413	5.24349e-05	-1.0526	-1.34084	5.78306e-05	-1.02588	-1.32494
56883953	chr12:56883953:CAGA:C	1.95746e-13	-3.34252e-10	0.0787547	0.000636435	-3.34252e-10	0.102872	0.000691711	-3.34252e-10	0.130829
56884055	chr12:56884055:A:G	3.54205e-13	-1.5308	2.20261	0.00432917	-1.02682	3.04694	0.00408549	-1.0189	2.92575
56884153	chr12:56884153:C:T	2.35998e-13	-3.34252e-10	0.265758	0.000908142	-3.34252e-10	0.45839	0.00094622	-3.34252e-10	0.444136
56884292	chr12:56884292:C:A	3.50929e-14	-1.4667	-0.173368	5.94434e-05	-2.09366	-0.174331	6.44582e-05	-2.09512	-0.147205
56884634	chr12:56884634:A:G	6.37064e-15	-2.10197	-1.2444	5.40284e-05	-1.04465	-1.31885	5.97161e-05	-1.01785	-1.30089
56884858	chr12:56884858:G:A	1.90361e-14	-2.01301	-0.238718	7.83234e-05	-1.65573	-0.336432	8.63141e-05	-1.65309	-0.297256
56884941	chr12:56884941:C:T	1.40519e-13	-3.34252e-10	-0.252724	0.000464893	-3.34252e-10	-0.211202	0.000492385	-3.34252e-10	-0.209078
56885552	chr12:56885552:T:G	1.84232e-14	-2.0222	-0.262255	7.82437e-05	-1.63405	-0.359128	8.61968e-05	-1.63136	-0.320347
56885588	chr12:56885588:A:T	3.57538e-14	-1.46254	-0.158866	6.03368e-05	-2.09311	-0.159954	6.54338e-05	-2.09462	-0.132677
56885817	chr12:56885817:T:C	3.95155e-14	-1.67094	0.14957	0.000279205	-1.20254	0.481479	0.000304152	-1.19521	0.504396
56885972	chr12:56885972:A:G	6.43843e-15	-2.10172	-1.23406	5.61273e-05	-1.0145	-1.31089	6.21001e-05	-0.987318	-1.29227
56886027	chr12:56886027:G:A	8.50017e-15	-2.00357	-1.05441	3.93692e-05	-1.71826	-0.961771	4.1132e-05	-1.69934	-0.992214
56886172	chr12:56886172:G:T	3.63289e-13	-1.53469	2.23182	0.00445976	-1.02932	3.07916	0.00420736	-1.0214	2.95765
56886189	chr12:56886189:G:T	5.48536e-15	-2.09838	-1.3976	4.83392e-05	-1.13255	-1.34222	5.16129e-05	-1.10694	-1.35763
56886204	chr12:56886204:G:T	4.43684e-14	-3.34252e-10	-1.40554	0.000139589	-3.34252e-10	-1.41431	0.00014763	-3.34252e-10	-1.41363
56886490	chr12:56886490:T:C	5.74459e-14	-3.34252e-10	-1.14722	0.000196397	-3.34252e-10	-1.07287	0.000205727	-3.34252e-10	-1.08179
56886590	chr12:56886590:C:G	3.53667e-14	-1.46823	-0.164066	5.99878e-05	-2.09376	-0.165111	6.50557e-05	-2.09521	-0.137885
56886642	chr12:56886642:G:A	6.33815e-15	-2.10158	-1.2499	5.1568e-05	-1.08723	-1.32287	5.6943e-05	-1.06096	-1.30533
56886777	chr12:56886777:C:T	2.35998e-13	-3.34252e-10	0.265758	0.000908142	-3.34252e-10	0.45839	0.00094622	-3.34252e-10	0.444136
56886805	chr12:56886805:T:C	6.36993e-15	-2.10105	-1.24543	5.06733e-05	-1.10798	-1.31963	5.59592e-05	-1.08197	-1.30175
56887050	chr12:56887050:CAT:C	4.11678e-14	-1.64254	0.162129	0.000295455	-1.15985	0.49535	0.000321934	-1.15233	0.518339
56887610	chr12:56887610:T:A	5.35933e-13	-3.34252e-10	1.08594	0.00332875	-3.34252e-10	1.75734	0.00270884	-3.34252e-10	1.49594
56887618	chr12:56887618:G:A	4.11451e-14	-1.6487	0.167734	0.000294706	-1.16852	0.501483	0.000321123	-1.16103	0.524518
56887727	chr12:56887727:C:T	4.42867e-14	-3.34252e-10	-1.40738	0.000139744	-3.34252e-10	-1.4132	0.000148968	-3.34252e-10	-1.40461
56887746	chr12:56887746:T:C	1.50837e-14	-1.97896	-0.505493	5.84218e-05	-1.69216	-0.593161	6.35222e-05	-1.68964	-0.567314
56888147	chr12:56888147:T:C	6.34849e-15	-2.10193	-1.24792	5.43708e-05	-1.03579	-1.3214	6.00867e-05	-1.00887	-1.30368
56888276	chr12:56888276:A:T	4.48711e-14	-3.34252e-10	-1.39427	0.000140438	-3.34252e-10	-1.40824	0.000149777	-3.34252e-10	-1.39919
56888290	chr12:56888290:T:C	6.2822e-15	-2.10196	-1.25839	5.378e-05	-1.03877	-1.32934	5.939e-05	-1.01188	-1.31233
56888446	chr12:56888446:A:G	5.36683e-13	-3.34252e-10	1.08734	0.00333398	-3.34252e-10	1.75891	0.00271291	-3.34252e-10	1.49744
56888508	chr12:56888508:C:T	8.39646e-15	-1.99493	-1.07533	3.91543e-05	-1.70032	-0.985183	4.09576e-05	-1.68098	-1.01482
56888861	chr12:56888861:A:G	6.33854e-15	-2.10196	-1.24945	5.40084e-05	-1.04124	-1.32263	5.96772e-05	-1.01438	-1.30501
56889007	chr12:56889007:C:T	4.18469e-14	-1.63126	0.167213	0.000301563	-1.145	0.500968	0.000328611	-1.13743	0.523961
56889167	chr12:56889167:G:A	6.40799e-15	-2.10186	-1.23866	5.30089e-05	-1.06802	-1.31453	5.85946e-05	-1.0415	-1.2962
56889270	chr12:56889270:G:A	2.2657e-14	-1.99488	-0.0827098	9.0021e-05	-1.7357	-0.117271	9.92756e-05	-1.73355	-0.0768918
56889354	chr12:56889354:G:A	6.24677e-15	-2.08447	-1.28153	4.34042e-05	-1.25244	-1.33002	4.71805e-05	-1.22838	-1.32597
56889425	chr12:56889425:A:G	4.06453e-14	-1.63764	0.144461	0.00029082	-1.15615	0.475843	0.000316852	-1.14864	0.49873
56889861	chr12:56889861:AAGAGCTCCTGAAGGAAGCACTAAACATGGAAAGGAACAACT:A	3.33128e-13	-3.34252e-10	0.610463	0.00118931	-3.34252e-10	0.728117	0.00124878	-3.34252e-10	0.721582
56890057	chr12:56890057:A:T	6.2323e-15	-2.10194	-1.26638	5.35829e-05	-1.03656	-1.33522	5.91409e-05	-1.00964	-1.31877
56890437	chr12:56890437:A:C	6.36971e-15	-2.10182	-1.24469	5.52589e-05	-1.02192	-1.31906	6.10929e-05	-0.994816	-1.30113
56890790	chr12:56890790:C:A	4.51827e-14	-3.34252e-10	-1.38735	0.000143548	-3.34252e-10	-1.38634	0.000151161	-3.34252e-10	-1.38999
56890843	chr12:56890843:TTGAAAC:T	3.51115e-14	-1.65861	0.0190772	0.0002544	-1.17315	0.359046	0.000277038	-1.16567	0.381482
56890939	chr12:56890939:A:G	3.85493e-14	-1.65565	0.109517	0.00028257	-1.16863	0.459546	0.000307917	-1.16112	0.482613
56890967	chr12:56890967:C:T	4.45084e-14	-3.34252e-10	-1.40239	0.000139778	-3.34252e-10	-1.41295	0.000148721	-3.34252e-10	-1.40626
56891047	chr12:56891047:A:G	4.42517e-14	-3.34252e-10	-1.40817	0.000139395	-3.34252e-10	-1.4157	0.000148	-3.34252e-10	-1.41113
56891357	chr12:56891357:T:G	2.21973e-13	-3.34252e-10	0.20449	0.000752118	-3.34252e-10	0.269883	0.000789836	-3.34252e-10	0.263487
56891516	chr12:56891516:T:C	5.87584e-14	-3.34252e-10	-1.12463	0.000201521	-3.34252e-10	-1.04712	0.000210865	-3.34252e-10	-1.05712
56891759	chr12:56891759:C:T	6.34016e-15	-2.10172	-1.24944	5.19874e-05	-1.0794	-1.3226	5.74158e-05	-1.05304	-1.30498
56891846	chr12:56891846:A:G	4.80179e-14	-1.32649	-4.01236e-10	7.81076e-05	-1.99492	-4.01236e-10	8.23191e-05	-1.99774	-4.01236e-10
56892581	chr12:56892581:C:G	4.45436e-14	-1.66139	0.259788	0.00033089	-1.17702	0.625789	0.000360906	-1.16954	0.649813
56892615	chr12:56892615:G:C	2.93755e-14	-1.81791	-4.01236e-10	7.01794e-05	-2.10196	-4.01236e-10	7.41759e-05	-2.1019	-4.01236e-10
56892719	chr12:56892719:AAC:A	1.40815e-13	-3.34252e-10	-0.250621	0.000465892	-3.34252e-10	-0.209056	0.000493443	-3.34252e-10	-0.206931
56892752	chr12:56892752:A:C	2.2112e-14	-2.10195	-4.01236e-10	7.11226e-05	-2.08861	-4.01236e-10	7.52377e-05	-2.08769	-4.01236e-10
56893209	chr12:56893209:T:A	4.03248e-14	-1.66249	0.161389	0.000286368	-1.1902	0.494463	0.00031199	-1.18282	0.517449
56893240	chr12:56893240:A:G	3.63136e-14	-1.44828	-0.157588	6.05265e-05	-2.09134	-0.158589	6.56304e-05	-2.093	-0.131297
56893375	chr12:56893375:C:T	5.82523e-14	-1.13328	-4.01236e-10	9.1752e-05	-1.83392	-4.01236e-10	9.66203e-05	-1.83755	-4.01236e-10
56893468	chr12:56893468:G:A	6.42189e-15	-2.10185	-1.2365	5.30244e-05	-1.06937	-1.31288	5.86186e-05	-1.04287	-1.29441
56893625	chr12:56893625:C:T	1.60083e-14	-1.95888	-0.466077	5.85508e-05	-1.72352	-0.559597	6.37177e-05	-1.72111	-0.53277
56893738	chr12:56893738:T:A	8.10496e-15	-2.00257	-1.10302	3.73135e-05	-1.71714	-1.01651	3.90542e-05	-1.6982	-1.04519
56893835	chr12:56893835:G:C	4.42729e-14	-3.34252e-10	-1.40769	0.000142091	-3.34252e-10	-1.39654	0.000150039	-3.34252e-10	-1.39744
56893930	chr12:56893930:G:A	6.50372e-15	-2.10197	-1.22372	5.47612e-05	-1.04693	-1.3031	6.06054e-05	-1.02014	-1.28382
56894046	chr12:56894046:A:T	5.10311e-14	-3.34252e-10	-1.26563	0.000170249	-3.34252e-10	-1.21575	0.000179003	-3.34252e-10	-1.22093
56894288	chr12:56894288:A:C	2.45328e-13	-3.34252e-10	0.304533	0.00094622	-3.34252e-10	0.499465	0.000985727	-3.34252e-10	0.48504
56894385	chr12:56894385:AC:A	2.43564e-13	-3.34252e-10	0.297316	0.000842283	-3.34252e-10	0.383106	0.000848682	-3.34252e-10	0.335346
56894665	chr12:56894665:A:G	3.78218e-14	-1.40899	-0.15619	6.09458e-05	-2.08583	-0.157192	6.60597e-05	-2.08789	-0.129885
56894884	chr12:56894884:C:T	5.67286e-15	-2.10137	-1.361	5.0075e-05	-1.04632	-1.39317	5.43626e-05	-1.01989	-1.39278
56895116	chr12:56895116:T:C	8.58257e-15	-1.97344	-1.0749	4.0742e-05	-1.66115	-0.9846	4.26555e-05	-1.6409	-1.01428
56895213	chr12:56895213:C:T	8.49536e-15	-1.98664	-1.0719	3.99168e-05	-1.68492	-0.98129	4.17632e-05	-1.6652	-1.01112
56895973	chr12:56895973:C:T	5.43213e-14	-3.34252e-10	-1.20315	0.000166516	-3.34252e-10	-1.23792	0.000184218	-3.34252e-10	-1.19222
56895977	chr12:56895977:C:T	2.43833e-13	-3.34252e-10	0.29842	0.000842924	-3.34252e-10	0.383867	0.000849368	-3.34252e-10	0.336153
56896284	chr12:56896284:C:A	3.12272e-13	-3.34252e-10	0.545809	0.000905684	-3.34252e-10	0.45568	0.000977472	-3.34252e-10	0.476631
56896325	chr12:56896325:C:T	7.36007e-14	-0.89941	-4.01236e-10	0.000107275	-1.67761	-4.01236e-10	0.000114008	-1.67207	-4.01236e-10
56896676	chr12:56896676:C:T	4.94069e-14	-3.34252e-10	-1.29797	0.000153138	-3.34252e-10	-1.32167	0.000162353	-3.34252e-10	-1.31856
56896762	chr12:56896762:A:G	2.35138e-13	-3.34252e-10	0.262109	0.000784697	-3.34252e-10	0.312287	0.000801721	-3.34252e-10	0.278422
56896953	chr12:56896953:C:T	4.39005e-14	-3.34252e-10	-1.41614	0.000139232	-3.34252e-10	-1.41687	0.000147176	-3.34252e-10	-1.41671
56897538	chr12:56897538:G:T	7.19e-14	-0.922789	-4.01236e-10	9.86024e-05	-1.76192	-4.01236e-10	0.000103761	-1.76625	-4.01236e-10
56897722	chr12:56897722:A:C	5.41443e-14	-3.34252e-10	-1.20641	0.000168448	-3.34252e-10	-1.22638	0.000179509	-3.34252e-10	-1.21811
56897910	chr12:56897910:A:C	4.53656e-14	-1.68209	0.298783	0.00032701	-1.20899	0.645968	0.000356615	-1.2017	0.670019
56898501	chr12:56898501:C:T	4.38837e-14	-3.34252e-10	-1.41652	0.000139208	-3.34252e-10	-1.41704	0.000147142	-3.34252e-10	-1.41694
56898583	chr12:56898583:T:C	1.23055e-13	-3.34252e-10	-0.385431	0.000485561	-3.34252e-10	-0.167706	0.000483537	-3.34252e-10	-0.227212
56899264	chr12:56899264:C:T	4.73427e-14	-3.34252e-10	-1.34065	0.000150452	-3.34252e-10	-1.33936	0.000158094	-3.34252e-10	-1.34515
56899327	chr12:56899327:C:T	1.08315e-13	-3.34252e-10	-0.513024	0.000328356	-3.34252e-10	-0.558913	0.000351079	-3.34252e-10	-0.547328
56899398	chr12:56899398:A:G	5.27532e-14	-1.56585	0.333408	0.000107462	-2.10123	0.425361	0.000108426	-2.10071	0.378444
56899452	chr12:56899452:T:TAAG	5.32615e-13	-3.34252e-10	1.07973	0.00325643	-3.34252e-10	1.73538	0.00266609	-3.34252e-10	1.48003
56899572	chr12:56899572:T:C	2.65629e-13	-3.34252e-10	0.384037	0.000920172	-3.34252e-10	0.47155	0.000926135	-3.34252e-10	0.422681
56899652	chr12:56899652:A:G	8.04622e-15	-1.93595	-1.17691	2.69963e-05	-1.93118	-1.12613	2.83547e-05	-1.93662	-1.12693
56900290	chr12:56900290:C:A	5.63699e-14	-1.57379	0.407664	0.000115973	-2.10091	0.501259	0.000116923	-2.1003	0.453472
56900725	chr12:56900725:C:G	4.73866e-14	-3.34252e-10	-1.33973	0.000156348	-3.34252e-10	-1.30093	0.000161636	-3.34252e-10	-1.32299
56901006	chr12:56901006:C:G	5.2572e-13	-3.34252e-10	1.0667	0.00321064	-3.34252e-10	1.72122	0.00262981	-3.34252e-10	1.46633
56901199	chr12:56901199:A:G	2.10184e-14	-1.99503	-0.157635	7.05004e-05	-2.06499	-0.0324037	7.60135e-05	-2.06205	-0.0153791
56902257	chr12:56902257:A:G	2.16518e-14	-1.99923	-0.123748	8.71815e-05	-1.72755	-0.157473	9.60653e-05	-1.72537	-0.11794
56902353	chr12:56902353:T:C	5.30311e-13	-3.34252e-10	1.0754	0.00324287	-3.34252e-10	1.7312	0.00265483	-3.34252e-10	1.4758
56902465	chr12:56902465:T:C	1.27687e-14	-1.95518	-0.69588	4.68846e-05	-1.73241	-0.772914	5.08093e-05	-1.73001	-0.750244
56902490	chr12:56902490:T:C	1.87404e-14	-1.60457	-0.662821	5.37997e-05	-1.71161	-0.656129	5.70415e-05	-1.67388	-0.690677
56902508	chr12:56902508:G:A	4.83544e-14	-3.34252e-10	-1.31951	0.000151949	-3.34252e-10	-1.32947	0.000161718	-3.34252e-10	-1.32248
56902640	chr12:56902640:G:A	4.15673e-14	-1.70174	0.230987	0.000294954	-1.23749	0.571295	0.000321505	-1.23031	0.594984
56902678	chr12:56902678:C:T	4.38815e-14	-3.34252e-10	-1.41657	0.000139206	-3.34252e-10	-1.41706	0.000147138	-3.34252e-10	-1.41697
56902755	chr12:56902755:C:T	5.33333e-13	-3.34252e-10	1.08108	0.00326297	-3.34252e-10	1.73738	0.00267088	-3.34252e-10	1.48182
56903753	chr12:56903753:G:A	4.97944e-14	-3.34252e-10	-1.29016	0.000153665	-3.34252e-10	-1.31823	0.00016828	-3.34252e-10	-1.28271
56903977	chr12:56903977:T:C	5.80076e-14	-3.34252e-10	-1.13749	0.000202075	-3.34252e-10	-1.04437	0.00021195	-3.34252e-10	-1.05199
56904296	chr12:56904296:C:T	1.17719e-14	-1.68683	-1.04552	2.38749e-05	-2.09111	-1.08907	2.55479e-05	-2.08932	-1.07847
56904460	chr12:56904460:C:CT	6.40287e-14	-3.34252e-10	-1.03873	0.00021449	-3.34252e-10	-0.984748	0.000225496	-3.34252e-10	-0.990036
56904575	chr12:56904575:C:T	1.18958e-13	-3.34252e-10	-0.419298	0.000406678	-3.34252e-10	-0.34499	0.000411908	-3.34252e-10	-0.387538
56904847	chr12:56904847:C:G	8.46436e-15	-2.03641	-1.02579	3.86585e-05	-1.77546	-0.922786	4.02775e-05	-1.75805	-0.954497
56905479	chr12:56905479:A:G	1.37246e-14	-1.659	-0.919871	2.68153e-05	-2.09519	-0.968849	2.87286e-05	-2.09376	-0.95669
56905702	chr12:56905702:G:A	2.21256e-14	-2.10133	-4.01236e-10	7.14682e-05	-2.08376	-4.01236e-10	7.56144e-05	-2.08269	-4.01236e-10
56905793	chr12:56905793:T:A	2.2812e-14	-2.07078	-4.01236e-10	9.94871e-05	-1.75298	-4.01236e-10	0.000105659	-1.74812	-4.01236e-10
56906205	chr12:56906205:C:T	7.24104e-14	-3.34252e-10	-0.915716	0.000237865	-3.34252e-10	-0.881306	0.00025071	-3.34252e-10	-0.884041
56906443	chr12:56906443:A:G	5.75073e-14	-3.34252e-10	-1.14615	0.000178413	-3.34252e-10	-1.16891	0.00019036	-3.34252e-10	-1.15942
56906470	chr12:56906470:A:C	1.40656e-13	-3.34252e-10	-0.251745	0.000465348	-3.34252e-10	-0.210225	0.000492874	-3.34252e-10	-0.208086
56906616	chr12:56906616:G:T	2.59011e-13	-3.34252e-10	0.358807	0.000865803	-3.34252e-10	0.410647	0.000883625	-3.34252e-10	0.375694
56906619	chr12:56906619:G:T	7.99933e-14	-3.34252e-10	-0.816122	0.000249884	-3.34252e-10	-0.832015	0.00026792	-3.34252e-10	-0.817649
56906674	chr12:56906674:G:A	1.47122e-13	-0.206805	-4.01236e-10	0.000150105	-1.34168	-4.01236e-10	0.000160074	-1.3327	-4.01236e-10
56907614	chr12:56907614:C:T	3.92828e-14	-1.71009	0.182812	0.000276073	-1.25037	0.51803	0.000300749	-1.24332	0.541258
56907936	chr12:56907936:A:C	1.30888e-13	-3.34252e-10	-0.323721	0.000420623	-3.34252e-10	-0.311275	0.00044539	-3.34252e-10	-0.309389
56908337	chr12:56908337:G:A	1.93908e-13	-3.34252e-10	0.0693195	0.000777032	-3.34252e-10	0.302471	0.000693784	-3.34252e-10	0.133822
56908624	chr12:56908624:G:A	6.86571e-14	-3.34252e-10	-0.968941	0.000239551	-3.34252e-10	-0.874244	0.000250563	-3.34252e-10	-0.88463
56908736	chr12:56908736:A:G	7.16465e-14	-1.53676	0.610433	0.000160994	-1.94556	0.673917	0.000166315	-1.94323	0.648776
56909015	chr12:56909015:A:C	2.40552e-14	-1.91596	-0.10175	0.000158314	-1.49125	0.202814	0.000172204	-1.48478	0.225121
56909334	chr12:56909334:A:G	7.23186e-14	-3.34252e-10	-0.916984	0.000254958	-3.34252e-10	-0.811912	0.000247548	-3.34252e-10	-0.896734
56909341	chr12:56909341:C:T	2.20387e-13	-3.34252e-10	0.197318	0.000643822	-3.34252e-10	0.114411	0.00069288	-3.34252e-10	0.132518
56909883	chr12:56909883:G:C	5.10852e-14	-3.34252e-10	-1.26457	0.000159298	-3.34252e-10	-1.28223	0.000169995	-3.34252e-10	-1.27257
56910231	chr12:56910231:G:T	4.54445e-14	-3.34252e-10	-1.38157	0.000147136	-3.34252e-10	-1.36165	0.000155265	-3.34252e-10	-1.36321
56910419	chr12:56910419:C:T	2.92766e-14	-1.32266	-0.498616	4.62134e-05	-2.09626	-0.423485	4.71932e-05	-2.09747	-0.456621
56911030	chr12:56911030:GA:G	2.72747e-13	-3.34252e-10	0.41048	0.00106277	-3.34252e-10	0.615628	0.00111541	-3.34252e-10	0.608637
56911276	chr12:56911276:G:T	5.18704e-14	-3.34252e-10	-1.24932	0.000161948	-3.34252e-10	-1.26574	0.000167449	-3.34252e-10	-1.28766
56911354	chr12:56911354:C:A	2.42422e-14	-1.401	-0.608969	4.09995e-05	-2.10104	-0.538414	4.19837e-05	-2.10148	-0.569573
56911742	chr12:56911742:T:G	5.22414e-14	-3.34252e-10	-1.24219	0.000163064	-3.34252e-10	-1.25887	0.000168504	-3.34252e-10	-1.28138
56911796	chr12:56911796:A:G	2.28478e-14	-1.61772	-0.451496	4.9353e-05	-1.91001	-0.544002	5.42068e-05	-1.90753	-0.507998
56911835	chr12:56911835:C:G	4.7957e-13	-3.34252e-10	0.974824	0.0029	-3.34252e-10	1.61945	0.00236467	-3.34252e-10	1.36006
56912305	chr12:56912305:A:G	5.08771e-14	-3.34252e-10	-1.26865	0.000158988	-3.34252e-10	-1.28418	0.000164618	-3.34252e-10	-1.30471
56912357	chr12:56912357:G:A	4.32231e-13	-3.34252e-10	0.870895	0.00256922	-3.34252e-10	1.49835	0.00211035	-3.34252e-10	1.24627
56912383	chr12:56912383:C:T	4.83594e-14	-3.34252e-10	-1.31941	0.000157211	-3.34252e-10	-1.29542	0.000165552	-3.34252e-10	-1.29906
56912440	chr12:56912440:A:C	2.59526e-14	-2.07449	0.132693	8.38045e-05	-2.06307	0.138546	8.74359e-05	-2.06415	0.126713
56912628	chr12:56912628:C:T	1.19559e-14	-1.52853	-1.18831	2.25757e-05	-2.09911	-1.13703	2.40758e-05	-2.09993	-1.1272
56912646	chr12:56912646:G:T	2.32619e-14	-1.45988	-0.591367	4.17288e-05	-2.10194	-0.519876	4.27351e-05	-2.10178	-0.551537
56912893	chr12:56912893:C:T	2.23453e-14	-1.98771	-0.103737	0.000137227	-1.631	0.199622	0.000149145	-1.62532	0.221896
56912927	chr12:56912927:A:C	4.38692e-14	-3.34252e-10	-1.41685	0.000139332	-3.34252e-10	-1.41615	0.000147225	-3.34252e-10	-1.41638
56913105	chr12:56913105:G:A	5.17968e-14	-3.34252e-10	-1.25074	0.000162275	-3.34252e-10	-1.26372	0.000178469	-3.34252e-10	-1.22393
56913401	chr12:56913401:C:T	4.78182e-14	-3.34252e-10	-1.33066	0.000149907	-3.34252e-10	-1.34299	0.000156062	-3.34252e-10	-1.35809
56913402	chr12:56913402:G:A	8.09095e-14	-2.017	1.21227	0.000400344	-1.70837	1.34769	0.00041289	-1.6896	1.30444
56913509	chr12:56913509:T:C	5.15739e-14	-3.34252e-10	-1.25505	0.000168795	-3.34252e-10	-1.22433	0.000177567	-3.34252e-10	-1.22899
56913550	chr12:56913550:A:G	5.13162e-14	-3.34252e-10	-1.26006	0.000160324	-3.34252e-10	-1.27581	0.000165879	-3.34252e-10	-1.29708
56913619	chr12:56913619:A:G	1.60627e-14	-2.06995	-0.351613	8.46897e-05	-1.67743	-0.236586	9.37671e-05	-1.65834	-0.209186
56914040	chr12:56914040:T:G	4.39981e-14	-3.34252e-10	-1.41392	0.000139337	-3.34252e-10	-1.41611	0.000148081	-3.34252e-10	-1.41058
56914091	chr12:56914091:G:C	5.18926e-14	-3.34252e-10	-1.24889	0.000169943	-3.34252e-10	-1.21755	0.000178758	-3.34252e-10	-1.22231
56914330	chr12:56914330:G:T	5.53791e-14	-3.34252e-10	-1.18386	0.000172579	-3.34252e-10	-1.20216	0.000177608	-3.34252e-10	-1.22876
56914546	chr12:56914546:T:TATA	1.83919e-14	-2.06093	-0.225227	9.97891e-05	-1.64618	-0.103773	0.000110719	-1.6264	-0.0749395
56914895	chr12:56914895:G:C	7.71164e-14	-3.34252e-10	-0.85275	0.000242943	-3.34252e-10	-0.860183	0.000260456	-3.34252e-10	-0.845906
56914939	chr12:56914939:T:C	1.44204e-14	-1.51225	-1.01717	2.63809e-05	-2.09889	-0.981479	2.72989e-05	-2.09786	-1.00363
56915004	chr12:56915004:C:T	1.47671e-13	-3.34252e-10	-0.203077	0.000496799	-3.34252e-10	-0.144824	0.000521791	-3.34252e-10	-0.151072
56915152	chr12:56915152:G:A	2.28727e-14	-1.95289	-0.115232	0.000143043	-1.57591	0.186046	0.000155488	-1.5699	0.208131
56915541	chr12:56915541:A:G	1.04402e-13	-2.022	1.47218	0.000528031	-1.71133	1.62747	0.000542611	-1.69268	1.58073
56915621	chr12:56915621:G:C	4.38583e-14	-3.34252e-10	-1.4171	0.000139252	-3.34252e-10	-1.41672	0.000147152	-3.34252e-10	-1.41687
56915772	chr12:56915772:T:C	2.28585e-14	-2.06874	-4.01236e-10	9.1287e-05	-1.839	-4.01236e-10	9.77081e-05	-1.82635	-4.01236e-10
56915826	chr12:56915826:C:T	4.52107e-14	-3.34252e-10	-1.38673	0.000144379	-3.34252e-10	-1.38057	0.00015246	-3.34252e-10	-1.38144
56915913	chr12:56915913:C:G	4.5368e-14	-3.34252e-10	-1.38326	0.000142696	-3.34252e-10	-1.39229	0.000151425	-3.34252e-10	-1.38825
56916095	chr12:56916095:G:A	1.11098e-13	-3.34252e-10	-0.487654	0.000365264	-3.34252e-10	-0.452391	0.00038718	-3.34252e-10	-0.449449
56916100	chr12:56916100:C:G	1.23429e-14	-1.38524	-1.29975	2.03061e-05	-2.0922	-1.24988	2.10675e-05	-2.09379	-1.26682
56916240	chr12:56916240:C:T	4.84102e-13	-3.34252e-10	0.98423	0.00292699	-3.34252e-10	1.62872	0.0023873	-3.34252e-10	1.36958
56916301	chr12:56916301:G:A	1.22901e-13	-1.98332	1.59664	0.000633535	-1.64412	1.74243	0.000652396	-1.62388	1.69619
56916303	chr12:56916303:C:G	4.51619e-14	-3.34252e-10	-1.38781	0.000144204	-3.34252e-10	-1.38178	0.000152279	-3.34252e-10	-1.38262
56916853	chr12:56916853:T:C	4.38592e-14	-3.34252e-10	-1.41708	0.000139333	-3.34252e-10	-1.41615	0.000147159	-3.34252e-10	-1.41682
56916904	chr12:56916904:G:C	6.68015e-15	-1.95066	-1.34826	3.85417e-05	-1.36821	-1.33306	4.22459e-05	-1.32859	-1.33624
56917145	chr12:56917145:G:T	2.47272e-13	0.312426	-4.01236e-10	0.000176295	-1.18085	-4.01236e-10	0.000185262	-1.18657	-4.01236e-10
56917445	chr12:56917445:C:T	1.18927e-14	-1.37588	-1.34626	1.90788e-05	-2.07943	-1.325	2.02399e-05	-2.08192	-1.31876
56917812	chr12:56917812:T:C	4.51573e-14	-3.34252e-10	-1.38791	0.000144188	-3.34252e-10	-1.3819	0.000152262	-3.34252e-10	-1.38274
56918222	chr12:56918222:T:C	4.48029e-14	-3.34252e-10	-1.39579	0.000144316	-3.34252e-10	-1.38101	0.000152313	-3.34252e-10	-1.3824
56918496	chr12:56918496:A:T	4.53506e-14	-3.34252e-10	-1.38364	0.000144864	-3.34252e-10	-1.37721	0.000152968	-3.34252e-10	-1.37811
56918582	chr12:56918582:C:G	2.2667e-14	-2.07716	-4.01236e-10	8.89409e-05	-1.86504	-4.01236e-10	9.51351e-05	-1.85304	-4.01236e-10
56918832	chr12:56918832:G:A	8.98587e-15	-1.6399	-1.36251	1.83548e-05	-2.10134	-1.34179	1.95132e-05	-2.10084	-1.33641
56918860	chr12:56918860:T:C	4.53148e-14	-3.34252e-10	-1.38443	0.000144739	-3.34252e-10	-1.37808	0.000152837	-3.34252e-10	-1.37896
56919711	chr12:56919711:C:T	4.46699e-14	-3.34252e-10	-1.39877	0.000142461	-3.34252e-10	-1.39394	0.000150463	-3.34252e-10	-1.39462
56919904	chr12:56919904:A:T	3.30068e-13	-3.34252e-10	0.601233	0.00188207	-3.34252e-10	1.18712	0.00156994	-3.34252e-10	0.950457
56920635	chr12:56920635:A:G	4.66105e-14	-3.34252e-10	-1.35624	0.000150454	-3.34252e-10	-1.33935	0.000158566	-3.34252e-10	-1.34217
56920968	chr12:56920968:C:T	4.52743e-14	-3.34252e-10	-1.38533	0.000144333	-3.34252e-10	-1.38088	0.000152413	-3.34252e-10	-1.38174
56921037	chr12:56921037:A:G	5.15824e-14	-3.34252e-10	-1.25489	0.000165697	-3.34252e-10	-1.24285	0.000174732	-3.34252e-10	-1.24509
56921607	chr12:56921607:C:A	6.59373e-15	-1.92414	-1.38781	3.78438e-05	-1.35705	-1.36249	4.18292e-05	-1.30088	-1.37387
56922595	chr12:56922595:T:C	4.38728e-14	-3.34252e-10	-1.41677	0.000139196	-3.34252e-10	-1.41713	0.000147132	-3.34252e-10	-1.41701
56922686	chr12:56922686:G:C	8.73929e-14	-3.34252e-10	-0.727652	0.000251875	-3.34252e-10	-0.824077	0.000269721	-3.34252e-10	-0.810953
56922819	chr12:56922819:T:G	2.21188e-14	-2.10164	-4.01236e-10	9.11543e-05	-1.84046	-4.01236e-10	9.60027e-05	-1.84396	-4.01236e-10
56923519	chr12:56923519:T:A	7.20172e-14	-3.34252e-10	-0.92116	0.000239751	-3.34252e-10	-0.873411	0.000252674	-3.34252e-10	-0.876239
56923609	chr12:56923609:C:A	2.91297e-14	-1.71038	-0.115928	0.000105869	-1.64825	-0.0425578	0.000116537	-1.61291	-0.0372198
56924542	chr12:56924542:G:A	3.72518e-14	-2.10176	0.5214	0.000151118	-2.01229	0.677342	0.000159563	-2.00331	0.66741
56924673	chr12:56924673:T:C	3.07604e-14	-1.80207	0.0302375	0.000137465	-1.54391	0.114267	0.000151836	-1.50468	0.119145
56924904	chr12:56924904:G:A	4.39982e-14	-3.34252e-10	-1.41392	0.000140448	-3.34252e-10	-1.40817	0.000148332	-3.34252e-10	-1.40889
56924947	chr12:56924947:A:C	3.8285e-14	-2.10151	0.548504	0.000154724	-2.0169	0.705534	0.00016332	-2.00815	0.695522
56924989	chr12:56924989:G:T	5.87332e-14	-3.34252e-10	-1.12506	0.000188501	-3.34252e-10	-1.11391	0.000198873	-3.34252e-10	-1.11567
56925128	chr12:56925128:G:A	4.41822e-14	-3.34252e-10	-1.40974	0.000141339	-3.34252e-10	-1.40185	0.000149272	-3.34252e-10	-1.40257
56925192	chr12:56925192:T:C	5.88285e-14	-3.34252e-10	-1.12344	0.000188813	-3.34252e-10	-1.11225	0.000199201	-3.34252e-10	-1.11402
56925243	chr12:56925243:A:G	3.91507e-14	-2.10187	0.571229	0.000161599	-1.99727	0.729376	0.000170718	-1.98757	0.719248
56925442	chr12:56925442:A:G	3.76884e-14	-2.10181	0.5331	0.000155508	-1.9958	0.689485	0.000164319	-1.98604	0.679516
56925552	chr12:56925552:C:A	4.78031e-14	-1.67629	0.345319	0.000165599	-1.72252	0.479083	0.000180814	-1.68997	0.479099
56925707	chr12:56925707:A:T	3.9129e-14	-2.09102	0.559818	0.000145239	-2.06058	0.685954	0.000153307	-2.05439	0.678492
56925768	chr12:56925768:G:A	2.29245e-14	-2.06586	-4.01236e-10	7.0586e-05	-2.09618	-4.01236e-10	7.45562e-05	-2.09679	-4.01236e-10
56925804	chr12:56925804:G:A	3.90761e-14	-1.53256	-4.01236e-10	7.10799e-05	-2.08921	-4.01236e-10	7.51977e-05	-2.08822	-4.01236e-10
56926026	chr12:56926026:T:C	1.02506e-14	-1.46515	-1.40558	2.73397e-05	-1.63134	-1.41333	3.01994e-05	-1.5886	-1.41192
56926834	chr12:56926834:T:C	1.49155e-14	-1.29523	-1.20043	3.05495e-05	-1.76205	-1.17161	3.25702e-05	-1.75413	-1.17081
56926927	chr12:56926927:T:C	9.5659e-15	-1.54461	-1.39525	7.78197e-05	-0.591218	-1.4074	9.22055e-05	-0.479166	-1.40515
56927428	chr12:56927428:C:T	1.46237e-14	-1.26375	-1.25167	2.95171e-05	-1.74154	-1.2265	3.14796e-05	-1.73338	-1.22562
56928487	chr12:56928487:T:A	1.1556e-14	-1.36613	-1.38473	0.000107835	-0.312069	-1.36034	0.00012824	-0.188939	-1.36549
56928757	chr12:56928757:T:C	6.11284e-14	-3.34252e-10	-1.08509	0.000225333	-3.34252e-10	-0.935429	0.000221508	-3.34252e-10	-1.00788
56928800	chr12:56928800:T:C	4.98338e-14	-3.34252e-10	-1.28937	0.000161244	-3.34252e-10	-1.27009	0.000169902	-3.34252e-10	-1.27311
56928852	chr12:56928852:C:T	5.06114e-14	-3.34252e-10	-1.27389	0.000168091	-3.34252e-10	-1.2285	0.000176829	-3.34252e-10	-1.23316
56929069	chr12:56929069:G:A	1.33338e-14	-1.33132	-1.27644	2.74049e-05	-1.7881	-1.25418	2.92113e-05	-1.78043	-1.25335
56929739	chr12:56929739:A:G	2.68586e-14	-1.93419	0.0267068	0.000183021	-1.48051	0.337101	0.000202251	-1.4579	0.359074
56929878	chr12:56929878:T:TA	7.40761e-14	-3.34252e-10	-0.892972	0.000226156	-3.34252e-10	-0.931786	0.000241005	-3.34252e-10	-0.92352
56930052	chr12:56930052:TCTC:T	5.08094e-14	-3.34252e-10	-1.26998	0.000168881	-3.34252e-10	-1.22381	0.000177645	-3.34252e-10	-1.22855
56930258	chr12:56930258:C:T	6.39859e-14	-3.34252e-10	-1.0394	0.000211702	-3.34252e-10	-0.99783	0.000223246	-3.34252e-10	-1.00006
56930722	chr12:56930722:C:T	5.01642e-14	-3.34252e-10	-1.28276	0.000163486	-3.34252e-10	-1.25629	0.000173119	-3.34252e-10	-1.25436
56930729	chr12:56930729:T:G	2.31529e-14	-1.5448	-0.511145	5.54683e-05	-1.87687	-0.460327	5.81851e-05	-1.8703	-0.474413
56931519	chr12:56931519:G:A	5.64599e-14	-3.34252e-10	-1.16454	0.000190122	-3.34252e-10	-1.10535	0.000199791	-3.34252e-10	-1.11107
56931934	chr12:56931934:A:G	6.23661e-15	-2.03372	-1.33391	3.14792e-05	-1.55486	-1.34882	3.48631e-05	-1.51054	-1.34637
56932400	chr12:56932400:T:G	5.7592e-15	-2.07254	-1.37473	2.68572e-05	-1.6773	-1.38518	2.95686e-05	-1.63813	-1.3835
56932537	chr12:56932537:C:T	5.95072e-15	-2.07021	-1.34434	2.78468e-05	-1.66812	-1.35817	3.06888e-05	-1.62854	-1.3559
56932654	chr12:56932654:A:G	5.87749e-15	-2.07012	-1.35682	2.75279e-05	-1.66844	-1.36937	3.03288e-05	-1.6289	-1.36734
56933347	chr12:56933347:C:T	6.61502e-14	-3.34252e-10	-1.00614	0.000213873	-3.34252e-10	-0.98763	0.000226193	-3.34252e-10	-0.986951
56933734	chr12:56933734:G:A	4.80739e-14	-3.34252e-10	-1.32533	0.000165561	-3.34252e-10	-1.24367	0.000167987	-3.34252e-10	-1.28446
56934047	chr12:56934047:C:T	2.10615e-13	-3.34252e-10	0.151969	0.000689081	-3.34252e-10	0.182348	0.000749127	-3.34252e-10	0.21057
56934207	chr12:56934207:G:C	4.57352e-14	-3.34252e-10	-1.3752	0.000148423	-3.34252e-10	-1.35294	0.000156504	-3.34252e-10	-1.35526
56934498	chr12:56934498:G:A	8.94634e-15	-1.60762	-1.3992	1.90814e-05	-2.02152	-1.38277	2.01974e-05	-2.018	-1.38479
56934544	chr12:56934544:C:G	1.40392e-13	-3.34252e-10	-0.253625	0.000422283	-3.34252e-10	-0.307336	0.000452125	-3.34252e-10	-0.294381
56934614	chr12:56934614:C:T	5.40543e-14	-3.34252e-10	-1.20808	0.000177387	-3.34252e-10	-1.17468	0.00018794	-3.34252e-10	-1.17221
56934660	chr12:56934660:C:T	2.91633e-14	-1.82515	-4.01236e-10	7.14388e-05	-2.08417	-4.01236e-10	7.56305e-05	-2.08248	-4.01236e-10
56935186	chr12:56935186:T:C	4.46714e-14	-3.34252e-10	-1.39873	0.000141189	-3.34252e-10	-1.40291	0.000149619	-3.34252e-10	-1.40025
56935748	chr12:56935748:T:C	2.90529e-14	-2.10173	0.272784	0.000129686	-1.90308	0.415185	0.000141027	-1.89588	0.436493
56935954	chr12:56935954:G:C	2.22096e-14	-2.09754	-4.01236e-10	8.6039e-05	-1.89821	-4.01236e-10	9.06164e-05	-1.9017	-4.01236e-10
56936555	chr12:56936555:T:C	1.34576e-13	-3.34252e-10	-0.295938	0.000435929	-3.34252e-10	-0.275532	0.000472008	-3.34252e-10	-0.251342
56936647	chr12:56936647:C:T	2.24809e-14	-2.0854	-4.01236e-10	7.04008e-05	-2.09881	-4.01236e-10	7.44652e-05	-2.09801	-4.01236e-10
56937020	chr12:56937020:T:C	7.92853e-14	-3.34252e-10	-0.825013	0.000261796	-3.34252e-10	-0.785444	0.000276497	-3.34252e-10	-0.786139
56937074	chr12:56937074:G:A	1.38554e-14	-1.24446	-1.32493	1.96548e-05	-2.05919	-1.3155	2.10826e-05	-2.05823	-1.30166
56937241	chr12:56937241:C:T	2.39588e-14	-2.02173	-4.01236e-10	7.83418e-05	-1.99193	-4.01236e-10	8.25481e-05	-1.99496	-4.01236e-10
56937487	chr12:56937487:A:C	7.9087e-15	-1.74664	-1.38346	7.23656e-05	-0.679941	-1.39134	8.45293e-05	-0.582521	-1.38872
56937586	chr12:56937586:A:G	8.8235e-15	-1.9087	-1.11194	2.35375e-05	-2.0986	-1.09582	2.54759e-05	-2.09777	-1.07284
56937660	chr12:56937660:C:T	6.18128e-14	-0.645806	-0.42815	0.000613444	0.514464	-0.448385	0.000841133	0.710299	-0.383888
56937807	chr12:56937807:C:T	8.84071e-15	-1.65142	-1.36727	8.76162e-05	-0.503254	-1.37679	0.000103067	-0.399433	-1.37353
56937840	chr12:56937840:G:A	4.45054e-14	-3.34252e-10	-1.40245	0.0001409	-3.34252e-10	-1.40496	0.000148968	-3.34252e-10	-1.40461
56937901	chr12:56937901:G:T	5.02423e-14	-3.34252e-10	-1.28121	0.000159461	-3.34252e-10	-1.28121	0.000166158	-3.34252e-10	-1.2954
56937920	chr12:56937920:C:T	2.70437e-13	0.401975	-4.01236e-10	0.000210546	-1.00331	-4.01236e-10	0.000224643	-0.993827	-4.01236e-10
56939293	chr12:56939293:T:C	9.31318e-15	-1.97914	-0.987492	2.68241e-05	-2.09883	-0.964883	2.90734e-05	-2.09954	-0.938973
56939330	chr12:56939330:T:C	8.87505e-15	-2.02679	-0.988035	2.68688e-05	-2.09209	-0.969953	2.91437e-05	-2.09338	-0.942716
56939659	chr12:56939659:G:A	5.55301e-14	-3.34252e-10	-1.18114	0.000173797	-3.34252e-10	-1.19513	0.000185496	-3.34252e-10	-1.1853
56940241	chr12:56940241:G:C	2.18719e-13	-3.34252e-10	0.189725	0.000749503	-3.34252e-10	0.266399	0.000786954	-3.34252e-10	0.259831
56941329	chr12:56941329:T:TC	9.1479e-15	-1.56914	-1.41541	8.80937e-05	-0.457694	-1.41692	0.000103725	-0.350015	-1.41659
56941336	chr12:56941336:T:C	9.1915e-15	-1.56417	-1.41561	8.87714e-05	-0.449963	-1.41698	0.000104544	-0.342034	-1.4167
56941340	chr12:56941340:T:C	9.5302e-15	-1.52896	-1.41464	9.44855e-05	-0.387965	-1.4166	0.000111516	-0.278052	-1.41612
56941352	chr12:56941352:T:C	9.26561e-15	-1.55596	-1.4158	9.01514e-05	-0.434483	-1.41704	0.000106218	-0.32605	-1.41679
56941357	chr12:56941357:T:A	9.39661e-15	-1.54351	-1.4142	9.21242e-05	-0.413485	-1.41639	0.000108649	-0.304379	-1.41584
56941370	chr12:56941370:G:A	9.45521e-15	-1.53959	-1.41191	9.29716e-05	-0.405644	-1.41507	0.000109704	-0.296345	-1.41421
56941651	chr12:56941651:T:TA	7.01167e-14	-0.426515	-0.521389	0.00102645	1.10874	-0.527883	0.00136821	1.3227	-0.50978
56941757	chr12:56941757:T:C	6.83364e-14	-0.973622	-4.01236e-10	8.84248e-05	-1.87086	-4.01236e-10	9.29986e-05	-1.87575	-4.01236e-10
56941824	chr12:56941824:G:A	1.37762e-13	-0.272538	-4.01236e-10	0.000428409	-0.292931	-4.01236e-10	0.000501472	-0.19079	-4.01236e-10
56941886	chr12:56941886:A:C	4.90769e-14	-3.34252e-10	-1.30468	0.000168426	-3.34252e-10	-1.22652	0.000171155	-3.34252e-10	-1.26577
56942314	chr12:56942314:G:C	9.83383e-15	-1.51547	-1.39677	9.3577e-05	-0.410166	-1.40406	0.000110651	-0.300663	-1.40129
56942603	chr12:56942603:C:A	9.48118e-15	-1.54331	-1.40545	8.76859e-05	-0.468456	-1.41079	0.000103469	-0.360229	-1.40883
56942861	chr12:56942861:A:C	8.01201e-14	-3.34252e-10	-0.814539	0.000243227	-3.34252e-10	-0.859015	0.000261372	-3.34252e-10	-0.842396
56943241	chr12:56943241:T:TCTTCACGGAAGCCTCTCCCATCATAGGC	4.73397e-14	-3.34252e-10	-1.34072	0.000149757	-3.34252e-10	-1.344	0.000158926	-3.34252e-10	-1.3399
56943380	chr12:56943380:A:G	5.48122e-14	-3.34252e-10	-1.19415	0.000184065	-3.34252e-10	-1.13772	0.000193343	-3.34252e-10	-1.14387
56944057	chr12:56944057:T:C	9.62179e-15	-1.5367	-1.39734	7.95327e-05	-0.581863	-1.39498	9.30626e-05	-0.477867	-1.3972
56944892	chr12:56944892:G:A	9.44819e-15	-1.55897	-1.39327	8.77668e-05	-0.477139	-1.40119	0.00010359	-0.369727	-1.39817
56945398	chr12:56945398:CCT:C	1.00637e-13	-0.441567	-0.144979	0.000842345	0.529286	-0.146106	0.00116924	0.72867	-0.072903
56945505	chr12:56945505:CCA:C	2.08399e-14	-1.18023	-0.980963	6.69326e-05	-1.13937	-1.00995	7.15906e-05	-1.12401	-1.01337
56945804	chr12:56945804:T:C	6.77152e-14	-3.34252e-10	-0.982755	0.000223894	-3.34252e-10	-0.941837	0.000235359	-3.34252e-10	-0.947229
56945841	chr12:56945841:G:A	7.8394e-14	-3.34252e-10	-0.836317	0.000258854	-3.34252e-10	-0.796747	0.000273393	-3.34252e-10	-0.797429
56946584	chr12:56946584:TACTG:T	8.45936e-14	-3.34252e-10	-0.760207	0.000295089	-3.34252e-10	-0.665733	0.000309072	-3.34252e-10	-0.674764
56946647	chr12:56946647:T:C	4.331e-14	-1.92862	0.498933	0.000131812	-2.06124	0.589607	0.000140476	-2.05796	0.594661
56947856	chr12:56947856:G:T	4.60411e-14	-3.34252e-10	-1.36853	0.00014544	-3.34252e-10	-1.37325	0.000153828	-3.34252e-10	-1.37251
56948012	chr12:56948012:G:T	9.9719e-15	-1.51781	-1.38048	9.48123e-05	-0.410647	-1.39046	0.000112234	-0.301168	-1.38659
56948067	chr12:56948067:C:T	5.55955e-14	-3.34252e-10	-1.17996	0.000178759	-3.34252e-10	-1.16697	0.000186149	-3.34252e-10	-1.18179
56948316	chr12:56948316:G:A	1.17929e-13	-0.406738	-0.0212458	0.000997269	0.574809	-0.0227987	0.00139157	0.775859	0.0539894
56948404	chr12:56948404:A:G	9.67704e-15	-1.54175	-1.38656	9.4119e-05	-0.413408	-1.39504	0.000111243	-0.304223	-1.3924
56949246	chr12:56949246:T:C	4.5114e-14	-3.34252e-10	-1.38887	0.000142794	-3.34252e-10	-1.3916	0.000150187	-3.34252e-10	-1.39646
56949430	chr12:56949430:T:C	5.38064e-14	-3.34252e-10	-1.21267	0.000168581	-3.34252e-10	-1.22559	0.000179792	-3.34252e-10	-1.21654
56949681	chr12:56949681:A:G	5.77004e-14	-1.1428	-4.01236e-10	0.000116758	-1.5929	-4.01236e-10	0.000124452	-1.58442	-4.01236e-10
56949736	chr12:56949736:C:T	3.66054e-13	-3.34252e-10	0.704716	0.00146275	-3.34252e-10	0.935063	0.00153142	-3.34252e-10	0.925611
56950040	chr12:56950040:G:A	9.28225e-15	-1.5964	-1.37356	8.29936e-05	-0.549731	-1.38452	9.78334e-05	-0.44483	-1.38024
56950093	chr12:56950093:G:C	1.37933e-14	-1.83332	-0.740555	3.82654e-05	-2.00055	-0.707918	4.08996e-05	-1.99538	-0.701841
56950108	chr12:56950108:T:C	1.07939e-13	-0.385776	-0.130721	0.00150859	1.11385	-0.147925	0.0020345	1.32883	-0.119162
56950166	chr12:56950166:C:T	4.68361e-14	-3.34252e-10	-1.35141	0.000159036	-3.34252e-10	-1.28388	0.000162454	-3.34252e-10	-1.31794
56951951	chr12:56951951:A:G	4.60397e-14	-3.34252e-10	-1.36856	0.000145436	-3.34252e-10	-1.37328	0.000153823	-3.34252e-10	-1.37253
56951996	chr12:56951996:C:T	1.61069e-13	-0.11623	-4.01236e-10	0.000534389	-0.0718869	-4.01236e-10	0.000628785	0.0354508	-4.01236e-10
56952595	chr12:56952595:G:A	7.58504e-15	-1.86629	-1.3056	5.61904e-05	-0.99682	-1.32744	6.54258e-05	-0.907374	-1.32005
56953044	chr12:56953044:C:T	8.58178e-15	-1.9503	-1.09813	2.84123e-05	-2.01958	-0.986607	3.00029e-05	-2.02967	-0.97737
56953171	chr12:56953171:G:A	4.42624e-14	-3.34252e-10	-1.40793	0.000141843	-3.34252e-10	-1.39829	0.000149785	-3.34252e-10	-1.39914
56953512	chr12:56953512:G:A	5.97921e-14	-3.34252e-10	-1.10719	0.000186775	-3.34252e-10	-1.1231	0.000199686	-3.34252e-10	-1.11159
56954142	chr12:56954142:G:A	7.65274e-15	-1.81836	-1.34464	6.29446e-05	-0.849762	-1.36099	7.34944e-05	-0.754633	-1.3565
56954798	chr12:56954798:T:C	5.21565e-14	-3.34252e-10	-1.24382	0.000174041	-3.34252e-10	-1.19372	0.00018303	-3.34252e-10	-1.19869
56954878	chr12:56954878:T:G	6.27125e-14	-3.34252e-10	-1.0595	0.000190443	-3.34252e-10	-1.10366	0.000202786	-3.34252e-10	-1.09619
56955244	chr12:56955244:C:G	4.4879e-14	-3.34252e-10	-1.39409	0.0001422	-3.34252e-10	-1.39578	0.00015064	-3.34252e-10	-1.39344
56955255	chr12:56955255:G:A	4.9133e-14	-0.379804	-0.92373	0.000771022	1.24575	-0.951046	0.00102945	1.46392	-0.935483
56955511	chr12:56955511:T:C	4.50715e-14	-3.34252e-10	-1.38982	0.000142788	-3.34252e-10	-1.39165	0.000151295	-3.34252e-10	-1.38911
56955577	chr12:56955577:T:G	4.95211e-14	-3.34252e-10	-1.29567	0.000171387	-3.34252e-10	-1.20908	0.000173549	-3.34252e-10	-1.25188
56955773	chr12:56955773:G:A	7.93061e-14	-0.82475	-4.01236e-10	0.000128977	-1.49338	-4.01236e-10	0.000135243	-1.50127	-4.01236e-10
56955977	chr12:56955977:C:T	2.36558e-14	-2.03446	-4.01236e-10	7.3937e-05	-2.0498	-4.01236e-10	7.96601e-05	-2.03057	-4.01236e-10
56955982	chr12:56955982:C:G	7.89687e-15	-1.81435	-1.31725	6.71248e-05	-0.845041	-1.30142	7.20183e-05	-0.839371	-1.29205
56956410	chr12:56956410:A:C	1.28365e-14	-1.81153	-0.834237	3.46424e-05	-2.00491	-0.803018	3.70065e-05	-1.99989	-0.79736
56956866	chr12:56956866:C:T	4.49544e-14	-3.34252e-10	-1.39242	0.000142436	-3.34252e-10	-1.39412	0.000150904	-3.34252e-10	-1.3917
56956999	chr12:56956999:T:C	4.46252e-14	-3.34252e-10	-1.39977	0.000141428	-3.34252e-10	-1.40122	0.000149776	-3.34252e-10	-1.3992
56957277	chr12:56957277:C:T	4.47536e-14	-3.34252e-10	-1.39689	0.000141822	-3.34252e-10	-1.39844	0.000150217	-3.34252e-10	-1.39626
56957541	chr12:56957541:A:G	5.36024e-14	-3.34252e-10	-1.21647	0.000172059	-3.34252e-10	-1.20518	0.000180707	-3.34252e-10	-1.21146
56958000	chr12:56958000:G:A	2.52419e-13	-0.612795	0.945821	0.000840016	-0.55834	0.938751	0.000958666	-0.464603	0.921807
56958122	chr12:56958122:T:A	4.38819e-14	-3.34252e-10	-1.41656	0.000139196	-3.34252e-10	-1.41713	0.00014712	-3.34252e-10	-1.41709
56959018	chr12:56959018:C:T	4.58547e-14	-3.34252e-10	-1.37259	0.000144879	-3.34252e-10	-1.37711	0.000153225	-3.34252e-10	-1.37643
56959087	chr12:56959087:T:C	4.76226e-14	-0.444896	-0.889862	0.000684793	1.09752	-0.921418	0.000915487	1.31214	-0.901019
56959162	chr12:56959162:G:A	4.46637e-14	-3.34252e-10	-1.3989	0.000141545	-3.34252e-10	-1.40039	0.000149909	-3.34252e-10	-1.39831
56959236	chr12:56959236:C:T	1.61161e-13	-0.115664	-4.01236e-10	0.000535103	-0.070551	-4.01236e-10	0.000629863	0.0371632	-4.01236e-10
56959624	chr12:56959624:T:C	4.94684e-14	-3.34252e-10	-1.29673	0.000171187	-3.34252e-10	-1.21025	0.000173349	-3.34252e-10	-1.25303
56959947	chr12:56959947:C:T	4.40775e-14	-3.34252e-10	-1.41212	0.000139776	-3.34252e-10	-1.41297	0.000147884	-3.34252e-10	-1.41191
56959963	chr12:56959963:G:A	5.96331e-14	-3.34252e-10	-1.10986	0.000186293	-3.34252e-10	-1.12569	0.00019916	-3.34252e-10	-1.11423
56960061	chr12:56960061:C:G	3.93417e-13	0.776805	-4.01236e-10	0.000268135	-0.76152	-4.01236e-10	0.000281187	-0.769319	-4.01236e-10
56960337	chr12:56960337:G:A	4.44974e-14	-3.34252e-10	-1.40263	0.000141041	-3.34252e-10	-1.40396	0.000149341	-3.34252e-10	-1.40211
56960730	chr12:56960730:G:A	2.64688e-14	-1.6344	-0.287702	6.61813e-05	-1.89984	-0.260775	6.99208e-05	-1.8927	-0.268279
56961311	chr12:56961311:G:A	4.39383e-14	-3.34252e-10	-1.41528	0.000139239	-3.34252e-10	-1.41682	0.000147196	-3.34252e-10	-1.41658
56961691	chr12:56961691:C:A	7.49213e-14	-3.34252e-10	-0.881627	0.000246954	-3.34252e-10	-0.843808	0.000260868	-3.34252e-10	-0.844325
56961752	chr12:56961752:A:G	4.39045e-14	-3.34252e-10	-1.41605	0.000139499	-3.34252e-10	-1.41495	0.000147406	-3.34252e-10	-1.41515
56962455	chr12:56962455:T:C	3.92816e-14	-0.55686	-0.970449	0.000578136	1.00328	-0.996484	0.000765402	1.21377	-0.981709
56962554	chr12:56962554:T:A	4.78081e-14	-1.33087	-4.01236e-10	8.51175e-05	-1.90898	-4.01236e-10	9.04759e-05	-1.90326	-4.01236e-10
56962611	chr12:56962611:G:C	4.4688e-14	-3.34252e-10	-1.39836	0.000141619	-3.34252e-10	-1.39987	0.000149992	-3.34252e-10	-1.39776
56962728	chr12:56962728:C:T	4.48505e-14	-3.34252e-10	-1.39473	0.000142114	-3.34252e-10	-1.39638	0.000150546	-3.34252e-10	-1.39407
56963006	chr12:56963006:C:T	4.58553e-14	-3.34252e-10	-1.37257	0.00014488	-3.34252e-10	-1.3771	0.000153227	-3.34252e-10	-1.37642
56963101	chr12:56963101:G:A	9.58511e-14	-0.740498	0.105229	0.000742181	0.153564	0.103019	0.00102442	0.339241	0.184301
56963109	chr12:56963109:A:G	4.36979e-14	-0.464651	-0.956115	0.000667113	1.13272	-0.98277	0.000887179	1.34745	-0.967738
56963245	chr12:56963245:T:C	2.41996e-14	-2.01173	-4.01236e-10	8.11054e-05	-1.95726	-4.01236e-10	8.64296e-05	-1.94901	-4.01236e-10
56963304	chr12:56963304:G:A	5.00161e-14	-3.34252e-10	-1.28572	0.000158067	-3.34252e-10	-1.28999	0.000167993	-3.34252e-10	-1.28441
56963322	chr12:56963322:G:A	5.00554e-14	-0.464233	-0.820703	0.000712611	1.07031	-0.854386	0.00095328	1.28411	-0.832541
56963366	chr12:56963366:G:A	4.42204e-14	-3.34252e-10	-1.40888	0.000140216	-3.34252e-10	-1.40983	0.0001484	-3.34252e-10	-1.40843
56963575	chr12:56963575:C:T	4.56395e-14	-3.34252e-10	-1.37729	0.000144236	-3.34252e-10	-1.38156	0.000152541	-3.34252e-10	-1.38091
56963615	chr12:56963615:C:T	1.03422e-13	-0.559247	-4.01236e-10	0.000167167	-1.23402	-4.01236e-10	0.000178317	-1.22477	-4.01236e-10
56963644	chr12:56963644:C:T	5.5893e-14	-3.34252e-10	-1.17463	0.000181936	-3.34252e-10	-1.14935	0.000191997	-3.34252e-10	-1.15086
56963685	chr12:56963685:G:A	6.20758e-14	-3.34252e-10	-1.06971	0.000193661	-3.34252e-10	-1.0869	0.000207206	-3.34252e-10	-1.07463
56963787	chr12:56963787:G:A	5.73154e-14	-3.34252e-10	-1.1495	0.000182056	-3.34252e-10	-1.14869	0.000193298	-3.34252e-10	-1.14411
56964140	chr12:56964140:G:C	4.45182e-14	-3.34252e-10	-1.40217	0.000141104	-3.34252e-10	-1.40351	0.000149413	-3.34252e-10	-1.40163
56964940	chr12:56964940:G:A	2.2565e-14	-2.08167	-4.01236e-10	7.47072e-05	-2.03943	-4.01236e-10	7.87451e-05	-2.04212	-4.01236e-10
56965101	chr12:56965101:C:A	1.26873e-13	-3.34252e-10	-0.354876	0.000464926	-3.34252e-10	-0.211132	0.000485649	-3.34252e-10	-0.222852
56965652	chr12:56965652:G:A	3.95284e-14	-0.578628	-0.942417	0.000578392	0.976728	-0.969487	0.000765321	1.18618	-0.954227
56965859	chr12:56965859:T:C	4.9189e-14	-0.450354	-0.852042	0.000703441	1.08778	-0.884803	0.00094085	1.30211	-0.863666
56966047	chr12:56966047:C:T	4.51895e-14	-3.34252e-10	-1.3872	0.00014315	-3.34252e-10	-1.38912	0.000151699	-3.34252e-10	-1.38644
56966050	chr12:56966050:C:T	4.99347e-14	-3.34252e-10	-1.28735	0.000166338	-3.34252e-10	-1.23899	0.00017511	-3.34252e-10	-1.24293
56966163	chr12:56966163:C:T	6.11694e-14	-3.34252e-10	-1.08442	0.000190969	-3.34252e-10	-1.1009	0.000204231	-3.34252e-10	-1.08909
56966190	chr12:56966190:C:T	1.14967e-14	-1.75965	-0.996358	7.10995e-05	-1.0754	-1.01353	8.48592e-05	-0.988352	-0.978994
56966338	chr12:56966338:C:A	4.92321e-14	-1.30152	-4.01236e-10	0.000611351	0.06266	-4.01236e-10	0.000733722	0.189792	-4.01236e-10
56966357	chr12:56966357:G:A	1.71349e-13	-0.664718	0.610357	0.00130475	0.175808	0.64495	0.00182477	0.363249	0.737618
56966411	chr12:56966411:C:T	4.44604e-14	-3.34252e-10	-1.40347	0.000141477	-3.34252e-10	-1.40087	0.000149285	-3.34252e-10	-1.40248
56966412	chr12:56966412:G:A	4.46309e-14	-3.34252e-10	-1.39964	0.000142161	-3.34252e-10	-1.39605	0.00014963	-3.34252e-10	-1.40017
56966723	chr12:56966723:C:T	1.35208e-13	-3.34252e-10	-0.291249	0.000439479	-3.34252e-10	-0.26742	0.000476315	-3.34252e-10	-0.242259
56966727	chr12:56966727:A:C	5.81836e-14	-1.13446	-4.01236e-10	9.72515e-05	-1.77571	-4.01236e-10	0.000103175	-1.77192	-4.01236e-10
56967067	chr12:56967067:A:G	4.63945e-14	-0.488285	-0.8726	0.000699158	1.09832	-0.901451	0.000929977	1.31195	-0.885128
56967184	chr12:56967184:A:G	6.82096e-14	-0.97548	-4.01236e-10	0.000222655	-0.947388	-4.01236e-10	0.0002393	-0.930623	-4.01236e-10
56967376	chr12:56967376:T:C	4.80676e-14	-3.34252e-10	-1.32546	0.000165237	-3.34252e-10	-1.24563	0.000167807	-3.34252e-10	-1.28552
56967630	chr12:56967630:C:T	5.22209e-14	-0.399748	-0.842835	0.000755638	1.15	-0.87545	0.00101279	1.36646	-0.854329
56967744	chr12:56967744:T:C	4.48257e-14	-3.34252e-10	-1.39528	0.000142094	-3.34252e-10	-1.39652	0.000150499	-3.34252e-10	-1.39438
56967778	chr12:56967778:T:G	5.48358e-14	-0.401658	-0.792065	0.000792953	1.14847	-0.825714	0.00106369	1.36487	-0.803706
56967810	chr12:56967810:C:A	5.58536e-14	-0.381709	-0.793622	0.000813897	1.17596	-0.827132	0.00109281	1.39334	-0.805167
56967875	chr12:56967875:A:AT	1.65277e-13	-0.0904401	-4.01236e-10	0.000168253	-1.22754	-4.01236e-10	0.00017883	-1.2219	-4.01236e-10
56967933	chr12:56967933:C:A	4.47911e-14	-3.34252e-10	-1.39606	0.000141987	-3.34252e-10	-1.39727	0.000150381	-3.34252e-10	-1.39517
56967949	chr12:56967949:G:A	4.58553e-14	-3.34252e-10	-1.37257	0.00014488	-3.34252e-10	-1.3771	0.000153227	-3.34252e-10	-1.37642
56968006	chr12:56968006:C:A	5.04604e-14	-3.34252e-10	-1.27688	0.000175572	-3.34252e-10	-1.18496	0.000177343	-3.34252e-10	-1.23025
56968128	chr12:56968128:A:G	4.89044e-14	-3.34252e-10	-1.3082	0.000154769	-3.34252e-10	-1.31108	0.000164347	-3.34252e-10	-1.30636
56968561	chr12:56968561:T:G	3.31153e-14	-0.763765	-0.934304	0.000484071	0.801045	-0.971824	0.000633167	1.00353	-0.961136
56968638	chr12:56968638:G:A	8.99649e-14	-1.88854	1.1899	0.000771352	-1.1041	1.39923	0.000896358	-1.05303	1.44304
56968715	chr12:56968715:G:A	4.39343e-14	-3.34252e-10	-1.41537	0.000139296	-3.34252e-10	-1.41641	0.000147238	-3.34252e-10	-1.41629
56968785	chr12:56968785:T:A	2.17914e-13	-3.34252e-10	0.186037	0.000822969	-3.34252e-10	0.359909	0.000854581	-3.34252e-10	0.342272
56969667	chr12:56969667:C:T	4.42916e-14	-3.34252e-10	-1.40727	0.000140467	-3.34252e-10	-1.40804	0.000148668	-3.34252e-10	-1.40662
56969781	chr12:56969781:T:C	4.93522e-14	-3.34252e-10	-1.29908	0.000156167	-3.34252e-10	-1.30208	0.000165862	-3.34252e-10	-1.29719
56969899	chr12:56969899:C:T	4.44419e-14	-3.34252e-10	-1.40388	0.00014196	-3.34252e-10	-1.39746	0.000149793	-3.34252e-10	-1.39908
56970050	chr12:56970050:C:G	1.04744e-13	-3.34252e-10	-0.546542	0.000371871	-3.34252e-10	-0.434463	0.000389248	-3.34252e-10	-0.444123
56970123	chr12:56970123:A:G	2.86459e-14	-0.484322	-1.35873	0.000390644	0.975471	-1.36069	0.000511508	1.18713	-1.35811
56970165	chr12:56970165:A:ACC	6.19938e-14	-3.34252e-10	-1.07103	0.000204023	-3.34252e-10	-1.03478	0.000214637	-3.34252e-10	-1.03939
56970570	chr12:56970570:T:C	5.42125e-14	-3.34252e-10	-1.20515	0.000171419	-3.34252e-10	-1.2089	0.000179376	-3.34252e-10	-1.21885
56970661	chr12:56970661:A:C	5.67128e-14	-3.34252e-10	-1.16007	0.000177778	-3.34252e-10	-1.17247	0.000189724	-3.34252e-10	-1.16277
56970857	chr12:56970857:C:T	4.42678e-14	-3.34252e-10	-1.40781	0.000143402	-3.34252e-10	-1.38736	0.000149791	-3.34252e-10	-1.3991
56971215	chr12:56971215:C:T	7.94787e-14	0.431681	-1.25426	2.32762e-05	-1.95433	-1.25125	2.48527e-05	-1.94754	-1.24783
56971391	chr12:56971391:C:T	4.51083e-14	-3.34252e-10	-1.389	0.000142656	-3.34252e-10	-1.39257	0.000150855	-3.34252e-10	-1.39202
56971780	chr12:56971780:C:T	2.77619e-14	-0.510036	-1.36436	0.000374458	0.938701	-1.36623	0.000489638	1.14912	-1.36379
56971905	chr12:56971905:C:A	6.97838e-14	-3.34252e-10	-0.952663	0.000210607	-3.34252e-10	-1.00302	0.000224478	-3.34252e-10	-0.994562
56971987	chr12:56971987:A:AAC	4.67254e-14	-0.643491	-0.710287	0.000340671	0.14696	-0.669053	0.000458211	0.334212	-0.615222
56972304	chr12:56972304:G:A	7.76462e-15	-1.82854	-1.31994	6.44117e-05	-0.883514	-1.3042	6.90884e-05	-0.877954	-1.295
56972364	chr12:56972364:T:C	4.41372e-14	-3.34252e-10	-1.41076	0.000141112	-3.34252e-10	-1.40345	0.000149045	-3.34252e-10	-1.40409
56972426	chr12:56972426:A:G	9.01923e-14	-1.91586	1.21974	0.000742372	-1.17424	1.43108	0.00086118	-1.12496	1.47493
56972958	chr12:56972958:C:G	4.89516e-14	-3.34252e-10	-1.30723	0.000154917	-3.34252e-10	-1.31012	0.000164505	-3.34252e-10	-1.3054
56973268	chr12:56973268:T:C	2.98937e-14	-0.465951	-1.33447	0.000411479	1.00353	-1.33678	0.000539557	1.21613	-1.33372
56973348	chr12:56973348:C:T	4.40648e-14	-3.34252e-10	-1.4124	0.000142601	-3.34252e-10	-1.39296	0.000149031	-3.34252e-10	-1.40419
56973971	chr12:56973971:G:A	4.40059e-14	-3.34252e-10	-1.41374	0.000141715	-3.34252e-10	-1.39919	0.000148469	-3.34252e-10	-1.40796
56974205	chr12:56974205:C:T	8.07034e-14	-0.437431	-0.369854	0.000604045	0.327709	-0.27707	0.000831303	0.523226	-0.20857
56974796	chr12:56974796:C:T	4.45682e-14	-3.34252e-10	-1.40104	0.000141306	-3.34252e-10	-1.40208	0.000149618	-3.34252e-10	-1.40025
56975592	chr12:56975592:T:C	1.75324e-13	-3.34252e-10	-0.0314316	0.000653872	-3.34252e-10	0.129901	0.000680233	-3.34252e-10	0.114097
56975649	chr12:56975649:C:T	1.73891e-13	-3.34252e-10	-0.0396373	0.000648208	-3.34252e-10	0.121201	0.00067437	-3.34252e-10	0.10544
56975681	chr12:56975681:T:A	4.45984e-14	-3.34252e-10	-1.40037	0.000141399	-3.34252e-10	-1.40143	0.000149722	-3.34252e-10	-1.39956
56975875	chr12:56975875:T:C	1.68427e-13	-3.34252e-10	-0.0715642	0.000626701	-3.34252e-10	0.0874597	0.000652108	-3.34252e-10	0.0718711
56975985	chr12:56975985:A:C	2.6556e-14	-0.549457	-1.36935	0.000353834	0.886928	-1.37111	0.000461785	1.09557	-1.36881
56976126	chr12:56976126:G:A	8.49042e-15	-1.95603	-1.1031	2.75221e-05	-1.96373	-1.07429	3.02542e-05	-1.94331	-1.05539
56976158	chr12:56976158:C:T	3.37644e-14	-0.327505	-1.35116	0.000454578	1.12047	-1.35411	0.000599756	1.33806	-1.34988
56976169	chr12:56976169:G:T	4.42651e-14	-3.34252e-10	-1.40787	0.000141264	-3.34252e-10	-1.40238	0.000149092	-3.34252e-10	-1.40378
56976186	chr12:56976186:T:C	4.18273e-14	-1.46452	-4.01236e-10	0.000467128	-0.206407	-4.01236e-10	0.000556629	-0.0864394	-4.01236e-10
56976415	chr12:56976415:C:G	2.64611e-14	-0.539054	-1.38334	0.00035226	0.89588	-1.38452	0.000459692	1.10488	-1.38266
56977854	chr12:56977854:A:G	2.92456e-14	-0.480141	-1.34219	0.000399589	0.98182	-1.3444	0.000523502	1.19367	-1.34147
56978202	chr12:56978202:C:T	3.32737e-14	-1.6933	-4.01236e-10	7.04228e-05	-2.09849	-4.01236e-10	7.43799e-05	-2.09915	-4.01236e-10
56978628	chr12:56978628:T:C	3.33442e-14	-0.382709	-1.30847	0.000440381	1.04692	-1.3123	0.000580313	1.26203	-1.3068
56979623	chr12:56979623:A:G	2.91258e-14	-0.50057	-1.32587	0.000393749	0.951531	-1.32883	0.000515386	1.16221	-1.32563
56979696	chr12:56979696:A:G	2.68543e-14	-0.527958	-1.37968	0.000359965	0.914555	-1.38156	0.00047013	1.12413	-1.37946
56979990	chr12:56979990:C:A	7.30978e-14	-3.34252e-10	-0.906267	0.000219576	-3.34252e-10	-0.961314	0.000234178	-3.34252e-10	-0.952256
56980853	chr12:56980853:A:C	5.16142e-14	-0.592818	-0.66145	0.000623221	0.684203	-0.602312	0.000810602	0.887686	-0.598248
56981215	chr12:56981215:C:G	5.11689e-14	-0.521899	-0.741034	0.000631109	0.779402	-0.684934	0.000823409	0.986258	-0.681144
56981753	chr12:56981753:T:G	4.38845e-14	-3.34252e-10	-1.4165	0.000139851	-3.34252e-10	-1.41243	0.000147192	-3.34252e-10	-1.4166
56981770	chr12:56981770:C:T	6.21237e-14	-0.467444	-0.601495	0.000754501	0.793476	-0.52043	0.000981982	1.00146	-0.520222
56982296	chr12:56982296:G:C	3.3609e-14	-1.68327	-4.01236e-10	0.00011506	-1.60756	-4.01236e-10	0.00011995	-1.62127	-4.01236e-10
56982979	chr12:56982979:T:A	4.41208e-14	-3.34252e-10	-1.41113	0.000139584	-3.34252e-10	-1.41434	0.000147612	-3.34252e-10	-1.41375
56983056	chr12:56983056:C:T	6.51434e-14	-0.453483	-0.567992	0.00114832	1.18514	-0.492097	0.00150888	1.40362	-0.492837
56983155	chr12:56983155:T:C	4.50738e-14	-3.34252e-10	-1.38976	0.000144359	-3.34252e-10	-1.38071	0.000152231	-3.34252e-10	-1.38294
56983259	chr12:56983259:C:T	4.48875e-14	-3.34252e-10	-1.39391	0.000143457	-3.34252e-10	-1.38698	0.000151344	-3.34252e-10	-1.38878
56983563	chr12:56983563:C:T	7.60991e-14	-1.78212	0.916096	0.000651773	-0.985873	1.11256	0.000756589	-0.932494	1.15298
56983725	chr12:56983725:T:C	7.84752e-14	0.574612	-1.40989	0.00134669	2.26023	-1.40783	0.00193614	2.56862	-1.40851
56984022	chr12:56984022:C:T	5.79789e-14	-0.549804	-0.588183	0.000665039	0.652305	-0.50547	0.000861312	0.855421	-0.505303
56984048	chr12:56984048:A:G	3.97334e-14	-1.51587	-4.01236e-10	8.56773e-05	-1.90242	-4.01236e-10	9.1019e-05	-1.89727	-4.01236e-10
56984107	chr12:56984107:C:T	6.03796e-14	-3.34252e-10	-1.09741	0.000198419	-3.34252e-10	-1.06263	0.000208809	-3.34252e-10	-1.06692
56984358	chr12:56984358:T:C	5.05814e-14	-3.34252e-10	-1.27448	0.000158996	-3.34252e-10	-1.28413	0.000169256	-3.34252e-10	-1.27693
56987363	chr12:56987363:G:C	7.58127e-14	-3.34252e-10	-0.869799	0.000225822	-3.34252e-10	-0.933265	0.000241359	-3.34252e-10	-0.922055
56987475	chr12:56987475:T:G	5.32295e-14	-0.618579	-0.604874	0.000675068	0.714978	-0.553176	0.000879967	0.918254	-0.546708
56987891	chr12:56987891:C:G	6.40215e-14	-0.736133	-0.302713	0.000787851	0.558322	-0.242024	0.00102205	0.755904	-0.23468
56989189	chr12:56989189:A:G	9.73425e-14	-3.34252e-10	-0.61983	0.000345433	-3.34252e-10	-0.508213	0.000365794	-3.34252e-10	-0.506269
56989198	chr12:56989198:C:T	9.89827e-14	-3.34252e-10	-0.60312	0.000351664	-3.34252e-10	-0.490333	0.000372415	-3.34252e-10	-0.488331
56989713	chr12:56989713:C:T	1.0159e-13	-3.34252e-10	-0.577123	0.000361545	-3.34252e-10	-0.462624	0.000382887	-3.34252e-10	-0.460599
56989764	chr12:56989764:G:T	4.65765e-14	-3.34252e-10	-1.35697	0.000145342	-3.34252e-10	-1.37392	0.000153798	-3.34252e-10	-1.3727
56989811	chr12:56989811:A:G	7.16057e-14	-3.34252e-10	-0.926891	0.000247578	-3.34252e-10	-0.841285	0.000261865	-3.34252e-10	-0.84051
56990342	chr12:56990342:G:A	2.28387e-14	-2.06961	-4.01236e-10	7.6751e-05	-2.01244	-4.01236e-10	8.08827e-05	-2.01534	-4.01236e-10
56990966	chr12:56990966:T:G	9.96371e-14	-3.34252e-10	-0.596531	0.000354161	-3.34252e-10	-0.48326	0.000375052	-3.34252e-10	-0.481274
56991369	chr12:56991369:T:C	2.90387e-14	-1.82944	-4.01236e-10	7.11783e-05	-2.08782	-4.01236e-10	7.51517e-05	-2.08883	-4.01236e-10
56991503	chr12:56991503:G:A	3.16648e-14	-1.57967	-0.163185	7.78062e-05	-1.86368	-0.135107	8.22229e-05	-1.85598	-0.142925
56992050	chr12:56992050:G:A	9.90696e-14	-3.34252e-10	-0.602243	0.000352051	-3.34252e-10	-0.489236	0.00037282	-3.34252e-10	-0.487243
56992753	chr12:56992753:A:C	5.04866e-14	-3.34252e-10	-1.27636	0.00015222	-3.34252e-10	-1.32768	0.000164901	-3.34252e-10	-1.303
56993373	chr12:56993373:C:T	5.91558e-14	-3.34252e-10	-1.11789	0.000193402	-3.34252e-10	-1.08824	0.000204243	-3.34252e-10	-1.08903
56994326	chr12:56994326:G:T	1.0207e-14	-1.45801	-1.41698	0.000113788	-0.203019	-1.41565	0.000143757	-0.0232455	-1.41697
56994411	chr12:56994411:C:A	4.97577e-14	-3.34252e-10	-1.2909	0.000164591	-3.34252e-10	-1.24955	0.000173317	-3.34252e-10	-1.25321
56994785	chr12:56994785:G:A	1.18768e-14	-1.30651	-1.41696	0.000149056	0.0668997	-1.41559	0.000190639	0.258992	-1.41695
56995079	chr12:56995079:T:C	4.9624e-14	-3.34252e-10	-1.29359	0.000150293	-3.34252e-10	-1.34043	0.000162482	-3.34252e-10	-1.31777
56996254	chr12:56996254:T:C	1.57338e-14	-1.16191	-1.28035	0.000201519	0.236079	-1.2832	0.000265452	0.436342	-1.26325
56996508	chr12:56996508:G:A	1.2336e-13	-3.34252e-10	-0.382957	0.000379738	-3.34252e-10	-0.413528	0.000404486	-3.34252e-10	-0.405723
56996897	chr12:56996897:C:T	1.31536e-14	-1.20716	-1.41422	0.000172592	0.21425	-1.41633	0.000222998	0.412969	-1.41414
56997074	chr12:56997074:AAC:A	1.39229e-14	-1.15504	-1.40949	0.000186481	0.288381	-1.41306	0.000242196	0.49043	-1.40902
56997362	chr12:56997362:C:G	3.55358e-14	-1.62752	-4.01236e-10	7.67428e-05	-2.01255	-4.01236e-10	8.08978e-05	-2.01515	-4.01236e-10
56997508	chr12:56997508:C:T	9.33889e-14	-1.15924	0.497951	0.00118306	0.112833	0.610018	0.00166752	0.310166	0.700585
56997689	chr12:56997689:A:G	1.31203e-14	-1.22957	-1.39433	0.000172019	0.196954	-1.40236	0.000223118	0.394618	-1.39526
56997849	chr12:56997849:C:A	4.66163e-14	-3.34252e-10	-1.35612	0.000143423	-3.34252e-10	-1.38721	0.000153821	-3.34252e-10	-1.37255
56998415	chr12:56998415:A:C	9.72313e-14	-3.34252e-10	-0.620972	0.000322829	-3.34252e-10	-0.575889	0.000339858	-3.34252e-10	-0.57981
56999158	chr12:56999158:G:C	5.52324e-14	-3.34252e-10	-1.18652	0.000177337	-3.34252e-10	-1.17496	0.000186269	-3.34252e-10	-1.18115
56999815	chr12:56999815:A:C	8.26152e-14	-0.783872	-4.01236e-10	0.00013582	-1.44168	-4.01236e-10	0.000142368	-1.44993	-4.01236e-10
57000339	chr12:57000339:C:A	2.76916e-14	-1.40661	-0.470328	0.000301979	-0.227466	-0.415188	0.000403962	-0.0472472	-0.359771
57000851	chr12:57000851:G:C	1.24018e-14	-1.78474	-0.895482	3.21053e-05	-1.98324	-0.900752	3.39867e-05	-1.9777	-0.904672
57000870	chr12:57000870:G:A	3.94308e-14	-1.38133	-0.142191	0.000437564	-0.194752	-0.0770349	0.000592816	-0.0110815	-0.0123731
57001714	chr12:57001714:GGACA:G	4.21935e-14	-1.40124	-0.0545607	0.000464934	-0.224384	0.0132703	0.000630661	-0.0418853	0.0803147
57001833	chr12:57001833:G:A	5.31203e-14	-3.34252e-10	-1.22551	0.00017718	-3.34252e-10	-1.17584	0.00018644	-3.34252e-10	-1.18023
57001894	chr12:57001894:T:G	2.95741e-14	-0.811476	-0.99969	0.000373038	0.53091	-0.962241	0.00048043	0.72641	-0.960067
57002352	chr12:57002352:C:T	1.59922e-14	-1.15402	-1.27194	4.02578e-05	-1.36265	-1.29505	4.31725e-05	-1.35325	-1.28988
57003249	chr12:57003249:C:T	2.74984e-14	-1.88394	-4.01236e-10	7.06023e-05	-2.09595	-4.01236e-10	7.44585e-05	-2.0981	-4.01236e-10
57004276	chr12:57004276:G:A	5.8373e-14	-3.34252e-10	-1.13121	0.000189042	-3.34252e-10	-1.11104	0.000199686	-3.34252e-10	-1.11159
57004510	chr12:57004510:G:A	6.73903e-14	-0.987565	-4.01236e-10	0.000118848	-1.57517	-4.01236e-10	0.000126623	-1.56713	-4.01236e-10
57005231	chr12:57005231:T:C	4.65657e-14	-1.52437	0.167165	0.000477476	-0.411992	0.227496	0.00064378	-0.238894	0.297912
57005772	chr12:57005772:C:T	9.03736e-14	-1.47955	0.785432	0.00086961	-0.492523	0.907558	0.00119544	-0.320927	0.998854
57007314	chr12:57007314:A:G	1.97982e-13	0.090111	-4.01236e-10	0.000166626	-1.23726	-4.01236e-10	0.000177856	-1.22737	-4.01236e-10
57007428	chr12:57007428:T:C	4.5435e-14	-3.34252e-10	-1.38178	0.000145434	-3.34252e-10	-1.37329	0.000153051	-3.34252e-10	-1.37757
57008058	chr12:57008058:A:G	5.92152e-14	-3.34252e-10	-1.11689	0.000186479	-3.34252e-10	-1.12469	0.00019738	-3.34252e-10	-1.12321
57008736	chr12:57008736:A:C	6.26547e-14	-3.34252e-10	-1.06043	0.000203433	-3.34252e-10	-1.03767	0.000214836	-3.34252e-10	-1.03847
57008775	chr12:57008775:A:C	5.01002e-14	-3.34252e-10	-1.28404	0.000162039	-3.34252e-10	-1.26517	0.000171076	-3.34252e-10	-1.26623
57009355	chr12:57009355:C:G	5.34804e-14	-3.34252e-10	-1.21875	0.000167716	-3.34252e-10	-1.23074	0.000177507	-3.34252e-10	-1.22933
57009556	chr12:57009556:G:A	1.40034e-14	-1.44101	-1.11775	0.000155207	-0.28756	-1.02069	0.000195192	-0.107518	-1.02684
57010223	chr12:57010223:G:A	4.95847e-14	-3.34252e-10	-1.29438	0.00016395	-3.34252e-10	-1.25345	0.000172613	-3.34252e-10	-1.25729
57010271	chr12:57010271:G:A	6.4118e-14	-1.03734	-4.01236e-10	0.000118955	-1.57427	-4.01236e-10	0.000126794	-1.56577	-4.01236e-10
57010391	chr12:57010391:G:A	4.38931e-14	-3.34252e-10	-1.41631	0.000139549	-3.34252e-10	-1.41459	0.000147345	-3.34252e-10	-1.41556
57010859	chr12:57010859:A:G	4.8788e-14	-3.34252e-10	-1.31058	0.000157501	-3.34252e-10	-1.29358	0.000166301	-3.34252e-10	-1.29454
57011074	chr12:57011074:C:T	6.08958e-14	-1.0889	-4.01236e-10	0.000122	-1.54899	-4.01236e-10	0.000130102	-1.54002	-4.01236e-10
57011265	chr12:57011265:G:A	5.93797e-14	-1.32054	0.206423	0.000605987	-0.256425	0.310273	0.000836644	-0.0726814	0.393742
57011719	chr12:57011719:A:G	1.16037e-13	-0.444159	-4.01236e-10	0.000109417	-1.65785	-4.01236e-10	0.000114607	-1.66683	-4.01236e-10
57011952	chr12:57011952:G:C	5.33976e-14	-3.34252e-10	-1.2203	0.00016756	-3.34252e-10	-1.23167	0.000177438	-3.34252e-10	-1.22972
57012039	chr12:57012039:C:T	1.04806e-13	-3.34252e-10	-0.545959	0.000319444	-3.34252e-10	-0.586428	0.000340677	-3.34252e-10	-0.577405
57012167	chr12:57012167:A:G	4.52435e-14	-3.34252e-10	-1.38601	0.000144777	-3.34252e-10	-1.37782	0.000152382	-3.34252e-10	-1.38195
57012450	chr12:57012450:A:G	6.30839e-14	-3.34252e-10	-1.0536	0.000184812	-3.34252e-10	-1.13367	0.000203553	-3.34252e-10	-1.09241
57012660	chr12:57012660:T:C	5.5213e-14	-1.47172	0.284851	0.00052634	-0.485979	0.398915	0.000718395	-0.313603	0.482283
57014549	chr12:57014549:C:T	1.24875e-14	-1.26536	-1.40797	1.79223e-05	-2.05791	-1.40905	1.88641e-05	-2.06134	-1.40974
57014956	chr12:57014956:G:A	6.094e-14	-1.40599	0.317817	0.000605811	-0.379146	0.432703	0.00083172	-0.201344	0.516502
57015455	chr12:57015455:G:A	5.37138e-14	-1.39789	0.183497	0.000534108	-0.366903	0.29449	0.000731638	-0.188431	0.375378
57015484	chr12:57015484:A:G	6.02062e-14	-3.34252e-10	-1.10029	0.000189506	-3.34252e-10	-1.10859	0.000200607	-3.34252e-10	-1.10699
57016407	chr12:57016407:G:A	6.63546e-14	-1.35311	0.350062	0.000689678	-0.282157	0.465372	0.000952181	-0.099741	0.550157
57017632	chr12:57017632:ATGGTGGCTCACGCC:A	2.23114e-14	-1.51048	-0.582485	0.000208405	-0.477175	-0.536351	0.000276287	-0.304109	-0.482788
57018330	chr12:57018330:T:A	6.45515e-14	-1.40501	0.374406	0.000645712	-0.374516	0.49186	0.0008891	-0.195644	0.577515
57019502	chr12:57019502:G:A	4.43713e-14	-3.34252e-10	-1.40547	0.000141205	-3.34252e-10	-1.4028	0.000149646	-3.34252e-10	-1.40007
57019654	chr12:57019654:G:A	4.79277e-14	-3.34252e-10	-1.32837	0.000153232	-3.34252e-10	-1.32106	0.000161346	-3.34252e-10	-1.32479
57020276	chr12:57020276:G:A	2.23158e-14	-2.09277	-4.01236e-10	7.01844e-05	-2.10188	-4.01236e-10	7.41833e-05	-2.1018	-4.01236e-10
57020444	chr12:57020444:T:A	9.16386e-14	-1.37413	0.693921	0.000920718	-0.34256	0.814704	0.00128021	-0.162735	0.909177
57020445	chr12:57020445:A:T	8.71599e-14	-3.34252e-10	-0.730321	0.000294842	-3.34252e-10	-0.666572	0.000309565	-3.34252e-10	-0.673172
57020556	chr12:57020556:A:T	2.35434e-14	-1.58579	-0.453431	0.000205547	-0.622511	-0.404826	0.000270982	-0.458227	-0.348062
57020798	chr12:57020798:G:A	6.08631e-14	-1.4635	0.374058	0.000577376	-0.486238	0.491722	0.000789693	-0.313993	0.577298
57021098	chr12:57021098:T:C	5.66842e-14	-3.34252e-10	-1.16057	0.000177502	-3.34252e-10	-1.17403	0.000187892	-3.34252e-10	-1.17247
57021175	chr12:57021175:T:C	5.61112e-14	-1.49678	0.32605	0.000525887	-0.529664	0.44174	0.000717079	-0.359374	0.526221
57021211	chr12:57021211:T:C	1.28603e-13	-0.341335	-4.01236e-10	0.000425832	-0.298966	-4.01236e-10	0.00049953	-0.194672	-4.01236e-10
57022523	chr12:57022523:A:G	8.77649e-14	-3.34252e-10	-0.723404	0.000318855	-3.34252e-10	-0.588275	0.000332822	-3.34252e-10	-0.600732
57022631	chr12:57022631:C:T	5.0655e-14	-3.34252e-10	-1.27303	0.000152211	-3.34252e-10	-1.32775	0.000165172	-3.34252e-10	-1.30135
57022718	chr12:57022718:G:A	9.37722e-14	-3.34252e-10	-0.657197	0.000342844	-3.34252e-10	-0.515734	0.000357617	-3.34252e-10	-0.528876
57025983	chr12:57025983:C:A	4.66988e-14	-3.34252e-10	-1.35435	0.000144972	-3.34252e-10	-1.37647	0.000153482	-3.34252e-10	-1.37476
57027071	chr12:57027071:G:T	1.93162e-14	-1.06531	-1.17182	4.73908e-05	-1.29302	-1.20156	5.08995e-05	-1.28325	-1.19524
57027352	chr12:57027352:G:A	4.38611e-14	-3.34252e-10	-1.41704	0.000139196	-3.34252e-10	-1.41713	0.000147119	-3.34252e-10	-1.4171
57027495	chr12:57027495:C:T	7.24967e-14	-1.40828	0.493756	0.000720177	-0.388491	0.614978	0.000993085	-0.210905	0.703382
57027681	chr12:57027681:G:C	8.18462e-14	-0.793224	-4.01236e-10	0.000123944	-1.53318	-4.01236e-10	0.000130216	-1.53915	-4.01236e-10
57027825	chr12:57027825:A:G	4.43523e-14	-3.34252e-10	-1.4059	0.000141744	-3.34252e-10	-1.39899	0.000149705	-3.34252e-10	-1.39967
57027870	chr12:57027870:TAAAG:T	1.06089e-13	-3.34252e-10	-0.533783	0.000351087	-3.34252e-10	-0.491976	0.000369331	-3.34252e-10	-0.496645
57028861	chr12:57028861:T:G	4.7306e-14	-3.34252e-10	-1.34143	0.000144568	-3.34252e-10	-1.37926	0.000155534	-3.34252e-10	-1.36148
57029038	chr12:57029038:G:A	5.05045e-14	-3.34252e-10	-1.276	0.000164028	-3.34252e-10	-1.25297	0.000173059	-3.34252e-10	-1.25471
57029150	chr12:57029150:G:A	6.2128e-14	-1.27213	0.203261	0.000653218	-0.18003	0.30893	0.000905463	0.00783622	0.392271
57029218	chr12:57029218:G:A	5.2682e-14	-3.34252e-10	-1.23379	0.00018406	-3.34252e-10	-1.13775	0.000185459	-3.34252e-10	-1.18551
57029413	chr12:57029413:T:C	2.88163e-14	-1.52187	-0.315254	0.000263064	-0.517236	-0.263379	0.000350163	-0.347189	-0.202753
57029930	chr12:57029930:C:G	1.82036e-14	-1.17233	-1.12412	4.51569e-05	-1.38553	-1.15734	4.85002e-05	-1.37634	-1.15043
57030064	chr12:57030064:T:C	6.885e-14	-1.40773	0.441592	0.000682858	-0.387722	0.560998	0.000940646	-0.210079	0.648307
57030188	chr12:57030188:G:A	4.15597e-13	0.831652	-4.01236e-10	0.000600632	0.0449717	-4.01236e-10	0.000643096	0.057955	-4.01236e-10
57030469	chr12:57030469:G:A	2.2801e-14	-2.07126	-4.01236e-10	7.65761e-05	-2.01472	-4.01236e-10	8.29752e-05	-1.9898	-4.01236e-10
57030568	chr12:57030568:G:GGGCAA	6.42285e-14	-3.34252e-10	-1.03562	0.00020848	-3.34252e-10	-1.01317	0.000220308	-3.34252e-10	-1.01331
57031362	chr12:57031362:C:T	7.36673e-14	-1.33379	0.435282	0.000761032	-0.272854	0.554518	0.00105408	-0.0895214	0.641607
57032063	chr12:57032063:C:T	9.45088e-14	-3.34252e-10	-0.649372	0.000270733	-3.34252e-10	-0.751876	0.000303549	-3.34252e-10	-0.692797
57032181	chr12:57032181:C:T	6.92195e-14	-1.33226	0.371482	0.000714205	-0.271181	0.48934	0.000987821	-0.0877832	0.574946
57032793	chr12:57032793:A:C	1.85769e-13	-3.34252e-10	0.0264393	0.00062634	-3.34252e-10	0.0868827	0.000659012	-3.34252e-10	0.082402
57033189	chr12:57033189:A:C	9.81448e-14	-0.611621	-4.01236e-10	0.000314384	-0.602395	-4.01236e-10	0.000338711	-0.583192	-4.01236e-10
57033516	chr12:57033516:C:T	3.35217e-14	-1.68587	-4.01236e-10	0.000199402	-1.05769	-4.01236e-10	0.000209369	-1.06424	-4.01236e-10
57033543	chr12:57033543:G:C	7.07365e-14	-1.34333	0.404222	0.000725517	-0.288648	0.522522	0.00100348	-0.106074	0.608967
57033807	chr12:57033807:T:A	6.84972e-14	-1.38118	0.409909	0.000688088	-0.347524	0.528429	0.000949034	-0.167876	0.614981
57033948	chr12:57033948:C:T	4.66361e-14	-3.34252e-10	-1.35569	0.000143134	-3.34252e-10	-1.38923	0.000153647	-3.34252e-10	-1.37368
57034389	chr12:57034389:A:G	9.64932e-14	-1.29793	0.669342	0.00101485	-0.219275	0.788758	0.0014196	-0.0333117	0.883103
57034427	chr12:57034427:C:G	7.90609e-14	-3.34252e-10	-0.827847	0.000243074	-3.34252e-10	-0.859647	0.000260545	-3.34252e-10	-0.845564
57034569	chr12:57034569:A:G	6.33882e-15	-1.93465	-1.41672	1.93049e-05	-1.97556	-1.41709	2.07439e-05	-1.9598	-1.41629
57034944	chr12:57034944:T:C	2.34817e-14	-0.877486	-1.16436	0.000256184	0.327858	-1.13497	0.000327666	0.517026	-1.13337
57034997	chr12:57034997:A:T	4.74279e-14	-3.34252e-10	-1.33886	0.000148837	-3.34252e-10	-1.35016	0.000157247	-3.34252e-10	-1.35052
57035293	chr12:57035293:C:T	4.68177e-14	-3.34252e-10	-1.3518	0.000143507	-3.34252e-10	-1.38663	0.00015415	-3.34252e-10	-1.37041
57035471	chr12:57035471:A:C	1.13249e-13	-0.468475	-4.01236e-10	0.000187659	-1.11839	-4.01236e-10	0.00020068	-1.10663	-4.01236e-10
57035547	chr12:57035547:A:G	2.94919e-14	-1.53019	-0.283763	0.000267177	-0.533507	-0.231593	0.000355593	-0.364433	-0.170121
57035801	chr12:57035801:G:A	1.45197e-13	-0.388691	0.168716	0.000480491	-0.323306	0.145104	0.000554724	-0.220112	0.130244
57036164	chr12:57036164:G:A	4.89493e-14	-3.34252e-10	-1.30728	0.000156836	-3.34252e-10	-1.29781	0.000166913	-3.34252e-10	-1.29087
57036191	chr12:57036191:T:C	8.49571e-14	0.611302	-1.36722	0.0016	2.38194	-1.35719	0.00230966	2.69489	-1.35837
57036537	chr12:57036537:C:T	1.58571e-14	-1.47567	-0.958774	4.50412e-05	-1.559	-0.986434	4.78886e-05	-1.54763	-0.991827
57036750	chr12:57036750:CCT:C	8.03879e-14	-1.32991	0.518711	0.000834983	-0.266386	0.640787	0.00115901	-0.0827405	0.729719
57037528	chr12:57037528:T:G	7.08266e-14	-3.34252e-10	-0.937831	0.000220472	-3.34252e-10	-0.95724	0.000233452	-3.34252e-10	-0.95536
57037618	chr12:57037618:C:T	1.08609e-13	-0.510309	-4.01236e-10	0.000226626	-0.929708	-4.01236e-10	0.000258274	-0.854317	-4.01236e-10
57038233	chr12:57038233:C:T	1.15212e-13	-0.451292	-4.01236e-10	0.000189762	-1.10724	-4.01236e-10	0.000202949	-1.09539	-4.01236e-10
57038792	chr12:57038792:C:T	1.06367e-13	-3.34252e-10	-0.531165	0.000352038	-3.34252e-10	-0.489271	0.000370326	-3.34252e-10	-0.493955
57038825	chr12:57038825:C:G	4.51785e-14	-3.34252e-10	-1.38744	0.000144018	-3.34252e-10	-1.38307	0.000152827	-3.34252e-10	-1.37903
57039936	chr12:57039936:A:G	1.06077e-13	-0.47973	-0.0541712	0.000349889	-0.416808	-0.0785867	0.000403353	-0.316286	-0.0922401
57040067	chr12:57040067:C:T	1.24473e-13	-0.383935	0.00995791	0.00041239	-0.318411	-0.0126305	0.000476558	-0.215046	-0.0267026
57040534	chr12:57040534:G:A	4.91606e-14	-1.30297	-4.01236e-10	0.000599428	0.0429655	-4.01236e-10	0.000718666	0.169058	-4.01236e-10
57041268	chr12:57041268:A:G	1.07631e-13	-0.519354	-4.01236e-10	0.000354055	-0.483559	-4.01236e-10	0.000412984	-0.38493	-4.01236e-10
57041338	chr12:57041338:G:A	2.64016e-14	-1.35644	-0.568202	0.000172286	-0.60982	-0.594032	0.000219774	-0.467733	-0.548006
57042268	chr12:57042268:T:C	4.09605e-14	-1.48546	-4.01236e-10	7.30499e-05	-2.06187	-4.01236e-10	7.73343e-05	-2.0602	-4.01236e-10
57042544	chr12:57042544:A:C	6.33799e-14	-3.34252e-10	-1.04892	0.00019938	-3.34252e-10	-1.0578	0.00021109	-3.34252e-10	-1.05606
57042645	chr12:57042645:T:C	6.88894e-14	-1.31152	0.345961	0.000717223	-0.24038	0.462756	0.000992935	-0.0554307	0.547757
57042961	chr12:57042961:C:T	7.5662e-14	-1.25108	0.379291	0.000812885	-0.149549	0.497128	0.00113112	0.0397511	0.582874
57043805	chr12:57043805:A:G	1.4612e-13	-3.34252e-10	-0.21364	0.000475962	-3.34252e-10	-0.187673	0.000516454	-3.34252e-10	-0.161352
57044571	chr12:57044571:T:C	5.13207e-14	-3.34252e-10	-1.25997	0.000169912	-3.34252e-10	-1.21773	0.00017894	-3.34252e-10	-1.22129
57044740	chr12:57044740:A:G	8.51668e-14	-3.34252e-10	-0.753454	0.000308528	-3.34252e-10	-0.621198	0.000322134	-3.34252e-10	-0.633372
57044874	chr12:57044874:T:G	7.23592e-15	-1.95716	-1.26184	2.41815e-05	-2.0035	-1.16392	2.61082e-05	-1.99023	-1.15586
57045433	chr12:57045433:T:C	3.15961e-14	-1.37618	-0.368854	0.000313073	-0.286335	-0.32024	0.000420899	-0.104708	-0.261237
57045885	chr12:57045885:G:GC	1.52901e-14	-1.23682	-1.23404	3.84413e-05	-1.44277	-1.26111	4.12103e-05	-1.43401	-1.25564
57046293	chr12:57046293:C:T	8.19101e-14	-0.458968	-0.333475	0.000257241	-0.450448	-0.352549	0.000297382	-0.349956	-0.363367
57048275	chr12:57048275:C:G	6.35813e-14	-3.34252e-10	-1.04575	0.000200007	-3.34252e-10	-1.05466	0.000211754	-3.34252e-10	-1.05291
57048355	chr12:57048355:A:G	3.07418e-14	-1.36616	-0.406284	0.00030651	-0.269064	-0.358696	0.000412066	-0.0864917	-0.300663
57048397	chr12:57048397:A:G	8.93004e-14	-1.22215	0.516094	0.000969655	-0.107384	0.631313	0.00135897	0.0839564	0.722186
57048782	chr12:57048782:A:C	3.06373e-14	-1.3968	-0.379046	0.00029962	-0.319733	-0.330761	0.000402058	-0.139721	-0.272021
57048984	chr12:57048984:T:G	1.44538e-13	-0.224524	-4.01236e-10	0.000453227	-0.236617	-4.01236e-10	0.000533298	-0.129259	-4.01236e-10
57049152	chr12:57049152:G:A	1.10694e-13	-0.491299	-4.01236e-10	0.000185026	-1.13251	-4.01236e-10	0.000197853	-1.12082	-4.01236e-10
57049333	chr12:57049333:G:T	3.10105e-14	-1.38469	-0.379046	0.000305551	-0.300132	-0.330761	0.000410416	-0.119146	-0.272021
57049503	chr12:57049503:A:C	6.07441e-14	-1.19788	0.106489	0.000658706	-0.0719542	0.209222	0.000915494	0.12104	0.290085
57049508	chr12:57049508:C:G	7.32382e-14	-1.25852	0.354169	0.00078295	-0.161114	0.471173	0.00108828	0.0276594	0.556358
57050203	chr12:57050203:C:T	6.0137e-14	-3.34252e-10	-1.10144	0.00019556	-3.34252e-10	-1.07714	0.000206442	-3.34252e-10	-1.07832
57050783	chr12:57050783:C:T	1.23124e-14	-1.54409	-1.14337	3.37653e-05	-1.66918	-1.16439	3.58986e-05	-1.65927	-1.16837
57050790	chr12:57050790:A:G	7.2465e-14	-1.26275	0.347787	0.000774387	-0.16557	0.464631	0.00107601	0.0229966	0.549676
57051458	chr12:57051458:C:T	6.83776e-14	-3.34252e-10	-0.97302	0.000212946	-3.34252e-10	-0.991974	0.000225802	-3.34252e-10	-0.988682
57052061	chr12:57052061:A:C	3.0156e-13	-0.556237	1.06714	0.000746473	-0.995845	1.25819	0.000882169	-0.93129	1.30533
57052089	chr12:57052089:C:T	6.44523e-14	0.236427	-1.26857	0.00106822	1.86901	-1.24828	0.00151062	2.16397	-1.25204
57052203	chr12:57052203:A:G	1.0768e-13	0.730117	-1.24901	0.00199545	2.47408	-1.22846	0.00288497	2.79118	-1.23225
57053027	chr12:57053027:A:T	2.74264e-14	-1.4237	-0.462859	0.000261181	-0.370916	-0.416881	0.000348752	-0.193596	-0.360381
57053071	chr12:57053071:T:A	5.5765e-14	-3.34252e-10	-1.17692	0.000174677	-3.34252e-10	-1.19007	0.000184901	-3.34252e-10	-1.18852
57053540	chr12:57053540:G:A	4.75634e-14	-3.34252e-10	-1.336	0.000154548	-3.34252e-10	-1.31251	0.000163026	-3.34252e-10	-1.31443
57053583	chr12:57053583:G:A	4.49862e-14	-3.34252e-10	-1.39171	0.000143206	-3.34252e-10	-1.38872	0.000152458	-3.34252e-10	-1.38145
57053916	chr12:57053916:C:T	6.66335e-14	-3.34252e-10	-0.998858	0.000208411	-3.34252e-10	-1.0135	0.000223145	-3.34252e-10	-1.00052
57054235	chr12:57054235:G:GT	7.75242e-14	-3.34252e-10	-0.847475	0.000256859	-3.34252e-10	-0.804483	0.000270717	-3.34252e-10	-0.807264
57054265	chr12:57054265:CTA:C	5.99348e-13	1.19778	-4.01236e-10	0.000357308	-0.474414	-4.01236e-10	0.000374194	-0.483565	-4.01236e-10
57054307	chr12:57054307:G:A	8.58968e-14	-1.19602	0.451105	0.000942108	-0.0684817	0.563591	0.00132081	0.124627	0.653034
57055015	chr12:57055015:T:C	6.92254e-14	-0.960697	-4.01236e-10	0.000121151	-1.55597	-4.01236e-10	0.00012909	-1.54783	-4.01236e-10
57055051	chr12:57055051:T:C	6.46109e-14	-1.02968	-4.01236e-10	0.000944122	0.497245	-4.01236e-10	0.00114977	0.638976	-4.01236e-10
57055827	chr12:57055827:T:G	6.50608e-14	-1.28171	0.258966	0.00068593	-0.194212	0.371977	0.000949863	-0.00703535	0.455014
57055922	chr12:57055922:T:C	3.02453e-14	-1.39463	-0.394097	0.000296924	-0.312732	-0.346803	0.000398452	-0.132313	-0.288437
57056027	chr12:57056027:C:T	2.81779e-13	-1.02562	1.46868	0.000513617	-1.77032	1.65879	0.000588889	-1.73746	1.70736
57058793	chr12:57058793:G:T	6.49043e-14	-3.34252e-10	-1.02515	0.000201922	-3.34252e-10	-1.04513	0.000214213	-3.34252e-10	-1.04137
57058864	chr12:57058864:A:C	2.21553e-14	-2.09999	-4.01236e-10	7.04666e-05	-2.09787	-4.01236e-10	7.45936e-05	-2.09628	-4.01236e-10
57058883	chr12:57058883:T:C	5.0574e-14	-3.34252e-10	-1.27463	0.000164542	-3.34252e-10	-1.24985	0.000173599	-3.34252e-10	-1.25159
57059241	chr12:57059241:A:C	5.35721e-14	-3.34252e-10	-1.21704	0.000171509	-3.34252e-10	-1.20838	0.000174195	-3.34252e-10	-1.24816
57059384	chr12:57059384:C:T	4.50238e-14	-3.34252e-10	-1.39087	0.000144437	-3.34252e-10	-1.38017	0.000152499	-3.34252e-10	-1.38118
57059420	chr12:57059420:T:C	6.67361e-15	-2.09376	-1.20614	2.26623e-05	-2.07882	-1.15349	2.41197e-05	-2.0757	-1.14961
57059593	chr12:57059593:C:T	4.56705e-14	-3.34252e-10	-1.37661	0.000141236	-3.34252e-10	-1.40258	0.000151027	-3.34252e-10	-1.39088
57060096	chr12:57060096:T:C	5.92953e-14	-3.34252e-10	-1.11553	0.000191991	-3.34252e-10	-1.09556	0.000202896	-3.34252e-10	-1.09564
57062037	chr12:57062037:A:G	2.21121e-14	-2.10194	-4.01236e-10	7.07181e-05	-2.09431	-4.01236e-10	7.46864e-05	-2.09504	-4.01236e-10
57062360	chr12:57062360:G:A	2.3079e-14	-2.05914	-4.01236e-10	7.53386e-05	-2.03102	-4.01236e-10	8.14519e-05	-2.00833	-4.01236e-10
57062511	chr12:57062511:T:C	1.04412e-13	-0.549717	-4.01236e-10	0.000204565	-1.03212	-4.01236e-10	0.000232235	-0.960587	-4.01236e-10
57063737	chr12:57063737:G:A	4.94051e-14	-3.34252e-10	-1.29801	0.000159296	-3.34252e-10	-1.28225	0.000168225	-3.34252e-10	-1.28303
57063879	chr12:57063879:AG:A	3.8464e-14	-0.6985	-0.849844	0.000133258	-0.620217	-0.840505	0.000155817	-0.525874	-0.833784
57064176	chr12:57064176:T:C	6.92393e-14	-0.347043	-0.613454	0.000217571	-0.335626	-0.634859	0.00025269	-0.231513	-0.644663
57064891	chr12:57064891:C:A	5.9985e-14	-3.34252e-10	-1.10397	0.000195047	-3.34252e-10	-1.07977	0.000205902	-3.34252e-10	-1.08094
57065426	chr12:57065426:C:T	2.95091e-14	-1.35133	-0.462037	0.000296023	-0.246295	-0.416278	0.000397683	-0.0628868	-0.359797
57065849	chr12:57065849:AC:A	6.00367e-14	-3.34252e-10	-1.10311	0.000195222	-3.34252e-10	-1.07887	0.000206086	-3.34252e-10	-1.08004
57066236	chr12:57066236:G:C	2.59688e-14	-0.763459	-1.17771	0.00029737	0.493726	-1.15176	0.000382744	0.688927	-1.1499
57066765	chr12:57066765:ACTGGTGGGAGATAATTGAATCATGGGGGCAGTTGCCCTCATAC:A	4.49937e-14	-3.34252e-10	-1.39154	0.000143516	-3.34252e-10	-1.38656	0.000152163	-3.34252e-10	-1.38339
57066899	chr12:57066899:T:C	5.56429e-15	-2.07848	-1.40322	2.3785e-05	-1.77902	-1.40494	2.58398e-05	-1.75707	-1.39936
57067245	chr12:57067245:A:G	2.87581e-14	-1.83915	-4.01236e-10	7.04325e-05	-2.09836	-4.01236e-10	7.4495e-05	-2.09761	-4.01236e-10
57067467	chr12:57067467:T:TAAG	7.32321e-14	-1.17142	0.266993	0.000819549	-0.0246661	0.38041	0.00114395	0.170275	0.463632
57067785	chr12:57067785:C:T	6.97205e-14	-3.34252e-10	-0.95357	0.000228018	-3.34252e-10	-0.923587	0.000240607	-3.34252e-10	-0.925175
57068075	chr12:57068075:A:AT	7.42084e-14	-1.15888	0.267692	0.000837025	-0.00461702	0.381461	0.00116954	0.191311	0.464719
57068242	chr12:57068242:C:T	7.37478e-14	-1.16441	0.266993	0.000826413	-0.0163262	0.38041	0.00115395	0.178977	0.463632
57068412	chr12:57068412:T:G	1.52322e-14	-1.30774	-1.16691	3.82723e-05	-1.50961	-1.19867	4.10516e-05	-1.50139	-1.19212
57069171	chr12:57069171:C:T	3.57938e-14	-1.24769	-0.372604	0.000382676	-0.0810709	-0.324751	0.000519451	0.110219	-0.265786
57070238	chr12:57070238:G:GATTA	7.46349e-14	-1.15379	0.26833	0.000841008	1.72283e-05	0.381574	0.00117521	0.196069	0.464798
57070533	chr12:57070533:A:G	3.40719e-14	-1.26044	-0.409157	0.000360784	-0.102605	-0.362125	0.000488746	0.0876679	-0.304164
57070902	chr12:57070902:C:CA	2.06796e-14	-1.68683	-0.482087	5.02478e-05	-1.9446	-0.491445	5.31374e-05	-1.93826	-0.497195
57072028	chr12:57072028:C:T	6.84204e-14	-3.34252e-10	-0.972394	0.000213937	-3.34252e-10	-0.98733	0.00022682	-3.34252e-10	-0.984183
57072135	chr12:57072135:G:A	1.52717e-14	-1.20621	-1.26586	3.85651e-05	-1.41055	-1.29012	4.13289e-05	-1.40157	-1.28521
57072817	chr12:57072817:T:G	5.1316e-14	-3.34252e-10	-1.26006	0.000161222	-3.34252e-10	-1.27023	0.000170687	-3.34252e-10	-1.26851
57073060	chr12:57073060:G:A	3.47488e-14	-1.24246	-0.407464	0.000371052	-0.0761361	-0.360533	0.000503264	0.115291	-0.302516
57073397	chr12:57073397:T:C	4.83402e-14	-1.3198	-4.01236e-10	7.71239e-05	-2.0076	-4.01236e-10	8.12468e-05	-2.01085	-4.01236e-10
57073472	chr12:57073472:G:A	8.76489e-14	-1.1052	0.380471	0.00101067	0.0699183	0.495438	0.00142052	0.269067	0.581373
57074115	chr12:57074115:T:C	2.25453e-14	-1.32974	-0.752798	0.000228632	-0.205173	-0.715725	0.00030444	-0.0199157	-0.669948
57074451	chr12:57074451:T:C	5.97425e-14	-3.34252e-10	-1.10802	0.000208835	-3.34252e-10	-1.01147	0.000214964	-3.34252e-10	-1.03787
57074908	chr12:57074908:T:C	1.03585e-13	-0.557677	-4.01236e-10	0.000231586	-0.908061	-4.01236e-10	0.000261696	-0.841157	-4.01236e-10
57074935	chr12:57074935:A:G	1.39441e-14	-1.18953	-1.37347	1.81974e-05	-2.08313	-1.3686	1.92202e-05	-2.08554	-1.36684
57075028	chr12:57075028:G:A	6.83749e-14	-0.340048	-0.633012	0.000214562	-0.330196	-0.654215	0.000249319	-0.225755	-0.66385
57075113	chr12:57075113:G:A	5.61986e-14	-3.34252e-10	-1.16917	0.000182669	-3.34252e-10	-1.14533	0.000192609	-3.34252e-10	-1.14768
57076174	chr12:57076174:TATCCAACCAACAGTACAAA:T	3.0115e-14	-1.79304	-4.01236e-10	7.51543e-05	-2.03347	-4.01236e-10	7.91883e-05	-2.03651	-4.01236e-10
57077358	chr12:57077358:C:T	4.38683e-14	-3.34252e-10	-1.41687	0.000139202	-3.34252e-10	-1.41708	0.000147136	-3.34252e-10	-1.41698
57077987	chr12:57077987:CAGG:C	5.84385e-14	-3.34252e-10	-1.13009	0.000190296	-3.34252e-10	-1.10443	0.000200641	-3.34252e-10	-1.10682
57078761	chr12:57078761:C:T	2.30802e-14	-2.05909	-4.01236e-10	7.60925e-05	-2.02106	-4.01236e-10	8.01938e-05	-2.02389	-4.01236e-10
57080230	chr12:57080230:T:C	7.89612e-14	-1.18481	0.355701	0.000875573	-0.0495748	0.471442	0.00122364	0.144187	0.557063
57080244	chr12:57080244:G:A	4.95825e-14	-1.29443	-4.01236e-10	0.000606823	0.055227	-4.01236e-10	0.000728101	0.1821	-4.01236e-10
57080617	chr12:57080617:T:C	4.83401e-14	-1.3198	-4.01236e-10	0.000597294	0.0393983	-4.01236e-10	0.000715981	0.165315	-4.01236e-10
57080752	chr12:57080752:A:G	2.23199e-14	-2.09259	-4.01236e-10	7.6469e-05	-2.01613	-4.01236e-10	8.1481e-05	-2.00797	-4.01236e-10
57080769	chr12:57080769:T:G	8.06819e-14	-1.17356	0.366005	0.000900196	-0.0326008	0.482203	0.00125926	0.161949	0.567988
57080899	chr12:57080899:A:G	4.6415e-14	-3.34252e-10	-1.36044	0.000149345	-3.34252e-10	-1.34675	0.000157707	-3.34252e-10	-1.3476
57080943	chr12:57080943:G:A	4.48268e-14	-3.34252e-10	-1.39526	0.000141822	-3.34252e-10	-1.39844	0.000149956	-3.34252e-10	-1.398
57082408	chr12:57082408:T:C	3.19752e-13	-3.34252e-10	0.569481	0.00126755	-3.34252e-10	0.791827	0.00132811	-3.34252e-10	0.783175
57083054	chr12:57083054:T:C	5.75204e-14	-3.34252e-10	-1.14592	0.000183918	-3.34252e-10	-1.13852	0.000196382	-3.34252e-10	-1.12828
57083273	chr12:57083273:T:C	1.89877e-14	-1.88642	-0.367858	0.000196017	-0.785718	-0.28909	0.000252575	-0.646863	-0.229769
57083395	chr12:57083395:A:G	4.79999e-14	-3.34252e-10	-1.32687	0.000157369	-3.34252e-10	-1.29442	0.000165611	-3.34252e-10	-1.2987
57083411	chr12:57083411:T:C	4.67776e-14	-3.34252e-10	-1.35266	0.000157584	-3.34252e-10	-1.29305	0.000161568	-3.34252e-10	-1.32341
57084384	chr12:57084384:A:C	9.5854e-15	-1.58854	-1.34929	0.000101764	-0.407274	-1.32308	0.000124149	-0.261563	-1.32529
57084925	chr12:57084925:A:G	1.86657e-14	-1.39307	-0.878303	0.000182772	-0.277132	-0.867637	0.000234048	-0.12414	-0.828673
57085047	chr12:57085047:C:T	1.35919e-13	-0.286006	-4.01236e-10	0.000415006	-0.324718	-4.01236e-10	0.000487551	-0.218944	-4.01236e-10
57085986	chr12:57085986:G:C	8.87919e-14	-3.34252e-10	-0.71177	0.00029328	-3.34252e-10	-0.671884	0.00030812	-3.34252e-10	-0.677851
57086197	chr12:57086197:G:C	5.10222e-14	-3.34252e-10	-1.26581	0.000168852	-3.34252e-10	-1.22399	0.000177462	-3.34252e-10	-1.22958
57086570	chr12:57086570:T:C	8.31123e-15	-1.83194	-1.24852	8.94333e-05	-0.63089	-1.22863	0.000111917	-0.484491	-1.20609
57087194	chr12:57087194:G:T	2.32438e-14	-1.87545	-0.17658	0.000240012	-0.780351	-0.0919717	0.000310712	-0.641404	-0.0280674
57087395	chr12:57087395:G:A	6.97858e-14	-3.34252e-10	-0.952635	0.000236864	-3.34252e-10	-0.885525	0.000249043	-3.34252e-10	-0.890714
57087414	chr12:57087414:G:C	7.55356e-14	-3.34252e-10	-0.873462	0.000250998	-3.34252e-10	-0.827565	0.000263774	-3.34252e-10	-0.833248
57087689	chr12:57087689:G:A	1.00106e-13	-3.34252e-10	-0.591834	0.000294947	-3.34252e-10	-0.666215	0.000328379	-3.34252e-10	-0.61417
57088469	chr12:57088469:G:A	4.06471e-14	-0.394729	-1.09841	8.33452e-05	-0.823838	-1.10618	9.7519e-05	-0.745841	-1.08245
57088942	chr12:57088942:C:T	1.99404e-14	-1.91513	-0.290183	0.000196922	-0.867327	-0.202878	0.000252781	-0.732538	-0.143277
57091105	chr12:57091105:CTT:C	6.34234e-14	-3.34252e-10	-1.04823	0.000199559	-3.34252e-10	-1.0569	0.000211211	-3.34252e-10	-1.05548
57092147	chr12:57092147:CA:C	4.65878e-14	-3.34252e-10	-1.35673	0.000148556	-3.34252e-10	-1.35205	0.000156582	-3.34252e-10	-1.35476
57092250	chr12:57092250:A:C	1.00816e-12	-0.72752	2.44533	0.00329074	-0.979892	2.72575	0.00397758	-0.920668	2.80076
57092495	chr12:57092495:G:A	5.79233e-14	-0.188734	-0.950212	0.000177917	-0.20565	-0.966043	0.000208264	-0.0954144	-0.974119
57093994	chr12:57093994:G:C	2.30249e-14	-2.06149	-4.01236e-10	7.28123e-05	-2.06513	-4.01236e-10	7.70933e-05	-2.06332	-4.01236e-10
57094510	chr12:57094510:A:T	1.06443e-14	-1.41618	-1.41686	1.80852e-05	-2.04082	-1.4171	1.90318e-05	-2.0451	-1.41712
57094924	chr12:57094924:C:T	4.85243e-14	-1.316	-4.01236e-10	9.85255e-05	-1.76269	-4.01236e-10	0.000104862	-1.75569	-4.01236e-10
57095833	chr12:57095833:T:C	3.48946e-14	-1.64573	-4.01236e-10	8.69114e-05	-1.88812	-4.01236e-10	9.25258e-05	-1.88085	-4.01236e-10
57095865	chr12:57095865:C:T	5.86878e-15	-2.09332	-1.3351	2.1353e-05	-1.97638	-1.31544	2.26143e-05	-1.96012	-1.32963
57095926	chr12:57095926:T:C	9.92881e-14	-2.0704	1.47036	0.000339713	-1.98261	1.4577	0.000357596	-1.97591	1.44698
57096045	chr12:57096045:C:T	1.9794e-13	-1.75757	1.84746	0.00130353	-1.33578	2.1556	0.00156254	-1.27929	2.22502
57096317	chr12:57096317:T:C	5.40435e-15	-2.0951	-1.41576	1.72596e-05	-2.08998	-1.41467	1.8268e-05	-2.08666	-1.41653
57096375	chr12:57096375:A:G	6.48418e-14	-3.34252e-10	-1.02612	0.000203907	-3.34252e-10	-1.03535	0.000215843	-3.34252e-10	-1.03379
57097991	chr12:57097991:G:A	3.50667e-14	-1.55539	-0.0854192	0.000548247	-0.0404319	-0.00585301	0.000732913	0.131681	0.0570064
57098525	chr12:57098525:G:A	4.51729e-14	-3.34252e-10	-1.38757	0.000143988	-3.34252e-10	-1.38328	0.000152801	-3.34252e-10	-1.3792
57098962	chr12:57098962:G:A	7.98207e-14	-1.4074	0.589115	0.00140445	0.244506	0.649887	0.00188579	0.427998	0.705765
57099126	chr12:57099126:AGGAAGGGAGGT:A	7.24913e-14	-3.34252e-10	-0.914599	0.00022385	-3.34252e-10	-0.942033	0.00023731	-3.34252e-10	-0.938972
57099213	chr12:57099213:G:A	1.16754e-14	-1.3808	-1.35978	6.16643e-05	-0.886803	-1.3445	7.16071e-05	-0.803531	-1.33361
57099758	chr12:57099758:T:G	2.54022e-14	-1.96323	-4.01236e-10	7.07105e-05	-2.09442	-4.01236e-10	7.53706e-05	-2.08592	-4.01236e-10
57099944	chr12:57099944:T:G	6.6471e-14	-2.09928	1.09798	0.000211883	-2.08437	1.08739	0.000222338	-2.08179	1.07765
57100311	chr12:57100311:G:A	4.46002e-14	-3.34252e-10	-1.40033	0.000142047	-3.34252e-10	-1.39685	0.000150592	-3.34252e-10	-1.39377
57101137	chr12:57101137:G:A	5.17223e-14	-3.34252e-10	-1.25218	0.000171427	-3.34252e-10	-1.20885	0.000179948	-3.34252e-10	-1.21567
57101503	chr12:57101503:T:G	6.85314e-14	-3.34252e-10	-0.970774	0.000211866	-3.34252e-10	-0.997055	0.00022457	-3.34252e-10	-0.994152
57102172	chr12:57102172:C:T	7.06322e-14	-3.34252e-10	-0.940579	0.000208605	-3.34252e-10	-1.01257	0.000230331	-3.34252e-10	-0.968823
57102181	chr12:57102181:G:A	6.73709e-14	-3.34252e-10	-0.987852	0.000208533	-3.34252e-10	-1.01291	0.000220961	-3.34252e-10	-1.01035
57102615	chr12:57102615:C:T	5.27585e-14	-3.34252e-10	-1.23234	0.000179697	-3.34252e-10	-1.16174	0.000188531	-3.34252e-10	-1.16908
57102681	chr12:57102681:A:ACTT	5.40633e-14	-3.34252e-10	-1.20791	0.000172901	-3.34252e-10	-1.20029	0.000181918	-3.34252e-10	-1.20478
57103222	chr12:57103222:T:C	2.21108e-13	-2.0943	2.29488	0.00323211	-0.907925	2.63581	0.00389056	-0.847224	2.70519
57103279	chr12:57103279:T:C	5.95462e-15	-1.99881	-1.41508	1.72953e-05	-2.08988	-1.4127	1.82572e-05	-2.08869	-1.41509
57103312	chr12:57103312:C:T	4.8317e-14	-3.34252e-10	-1.32028	0.000155601	-3.34252e-10	-1.30572	0.000164344	-3.34252e-10	-1.30638
57103388	chr12:57103388:T:C	9.11121e-15	-1.57271	-1.41585	3.96516e-05	-1.25821	-1.41467	4.3658e-05	-1.21577	-1.41618
57103392	chr12:57103392:T:G	8.8085e-14	-3.34252e-10	-0.719763	0.000290632	-3.34252e-10	-0.680951	0.000305414	-3.34252e-10	-0.68667
57104033	chr12:57104033:G:A	4.88151e-14	-3.34252e-10	-1.31003	0.000153762	-3.34252e-10	-1.31761	0.000162631	-3.34252e-10	-1.31686
57104252	chr12:57104252:C:G	5.51602e-14	-3.34252e-10	-1.18782	0.000172142	-3.34252e-10	-1.20469	0.000182561	-3.34252e-10	-1.20125
57105435	chr12:57105435:T:C	8.11348e-14	-3.34252e-10	-0.801953	0.000250476	-3.34252e-10	-0.829647	0.000266159	-3.34252e-10	-0.824246
57105459	chr12:57105459:G:A	4.81551e-14	-3.34252e-10	-1.32364	0.000154452	-3.34252e-10	-1.31313	0.000165114	-3.34252e-10	-1.30171
57105833	chr12:57105833:C:T	4.3967e-14	-3.34252e-10	-1.41463	0.000139533	-3.34252e-10	-1.41471	0.0001476	-3.34252e-10	-1.41383
57105915	chr12:57105915:A:G	5.55896e-14	-1.18007	-4.01236e-10	8.0998e-05	-1.95859	-4.01236e-10	8.53043e-05	-1.96211	-4.01236e-10
57108347	chr12:57108347:G:A	4.71994e-14	-3.34252e-10	-1.34368	0.000148709	-3.34252e-10	-1.35102	0.000157361	-3.34252e-10	-1.3498
57108477	chr12:57108477:T:C	9.79425e-14	-3.34252e-10	-0.613685	0.000305572	-3.34252e-10	-0.630825	0.000323824	-3.34252e-10	-0.628139
57108970	chr12:57108970:G:A	4.66692e-14	-3.34252e-10	-1.35498	0.000147108	-3.34252e-10	-1.36184	0.000155648	-3.34252e-10	-1.36074
57109015	chr12:57109015:A:G	4.4153e-14	-3.34252e-10	-1.4104	0.000140418	-3.34252e-10	-1.40838	0.000148713	-3.34252e-10	-1.40632
57109198	chr12:57109198:C:T	7.94424e-15	-2.08016	-1.04546	5.04295e-05	-1.46085	-0.971582	5.47095e-05	-1.42941	-0.976895
57109992	chr12:57109992:C:T	5.49335e-14	-2.02693	0.834989	0.000750551	-0.813846	1.08164	0.000885715	-0.754653	1.13271
57110414	chr12:57110414:G:T	2.42137e-14	-2.01115	-4.01236e-10	8.49284e-05	-1.9112	-4.01236e-10	9.06277e-05	-1.90158	-4.01236e-10
57110746	chr12:57110746:T:C	1.0283e-14	-2.0375	-0.830083	4.45226e-05	-1.83946	-0.717552	4.6794e-05	-1.82886	-0.733727
57110933	chr12:57110933:G:T	4.47013e-14	-3.34252e-10	-1.39806	0.000141199	-3.34252e-10	-1.40284	0.000149392	-3.34252e-10	-1.40177
57111241	chr12:57111241:T:TCCA	4.73608e-14	-3.34252e-10	-1.34027	0.000155139	-3.34252e-10	-1.30869	0.000163474	-3.34252e-10	-1.31169
57111665	chr12:57111665:C:G	1.28262e-13	-3.34252e-10	-0.34399	0.000444772	-3.34252e-10	-0.25545	0.00046518	-3.34252e-10	-0.265915
57111708	chr12:57111708:C:T	4.47797e-14	-3.34252e-10	-1.39631	0.000145745	-3.34252e-10	-1.37115	0.00015358	-3.34252e-10	-1.37412
57112567	chr12:57112567:A:G	3.53388e-14	-1.63308	-4.01236e-10	0.000121583	-1.55241	-4.01236e-10	0.000130142	-1.53971	-4.01236e-10
57112873	chr12:57112873:G:A	4.3968e-14	-3.34252e-10	-1.4146	0.000139544	-3.34252e-10	-1.41463	0.000147597	-3.34252e-10	-1.41385
57112918	chr12:57112918:G:A	8.85719e-14	-3.34252e-10	-0.714251	0.000276341	-3.34252e-10	-0.731376	0.000292914	-3.34252e-10	-0.728458
57112933	chr12:57112933:C:T	4.55728e-14	-3.34252e-10	-1.37875	0.000148331	-3.34252e-10	-1.35356	0.000156346	-3.34252e-10	-1.35627
57113122	chr12:57113122:C:T	6.09883e-15	-1.98461	-1.40536	2.33217e-05	-1.80193	-1.4017	2.44753e-05	-1.81008	-1.40059
57113547	chr12:57113547:A:G	1.74434e-13	-3.34252e-10	-0.0365173	0.000593373	-3.34252e-10	0.0328127	0.000621966	-3.34252e-10	0.0245465
57113809	chr12:57113809:G:A	6.40641e-14	-3.34252e-10	-1.03818	0.000214177	-3.34252e-10	-0.98621	0.000224901	-3.34252e-10	-0.992679
57114018	chr12:57114018:G:C	4.503e-14	-3.34252e-10	-1.39074	0.000144026	-3.34252e-10	-1.38302	0.000152043	-3.34252e-10	-1.38417
57115272	chr12:57115272:T:C	7.84404e-15	-1.72941	-1.40891	8.81741e-05	-0.469657	-1.40404	9.80564e-05	-0.415007	-1.40779
57115319	chr12:57115319:C:T	1.19727e-14	-1.71467	-1.00077	0.000251941	0.0988796	-0.922694	0.000294416	0.180116	-0.90346
57116334	chr12:57116334:A:C	4.87261e-13	-3.34252e-10	0.990734	0.00182643	-3.34252e-10	1.15711	0.00189187	-3.34252e-10	1.13698
57116526	chr12:57116526:T:C	8.77915e-15	-1.63273	-1.39296	0.000116959	-0.194715	-1.39647	0.000130658	-0.135406	-1.40035
57116538	chr12:57116538:C:T	2.2273e-14	-2.09469	-4.01236e-10	8.08688e-05	-1.96018	-4.01236e-10	8.51391e-05	-1.96405	-4.01236e-10
57116851	chr12:57116851:G:A	6.67702e-14	-3.34252e-10	-0.996809	0.000209383	-3.34252e-10	-1.00885	0.000222046	-3.34252e-10	-1.00545
57116878	chr12:57116878:C:T	1.21593e-14	-1.31425	-1.38572	0.000134166	-0.0664557	-1.38748	0.000151409	0.00379935	-1.39216
57118271	chr12:57118271:C:A	2.52042e-14	-1.97105	-4.01236e-10	7.09143e-05	-2.09154	-4.01236e-10	7.50316e-05	-2.09043	-4.01236e-10
57118687	chr12:57118687:C:G	1.68944e-14	-1.94926	-0.421828	0.000243018	-0.589609	-0.270267	0.000281979	-0.521287	-0.245219
57119076	chr12:57119076:C:G	7.79882e-14	-3.34252e-10	-0.841508	0.000245621	-3.34252e-10	-0.84922	0.000257285	-3.34252e-10	-0.858155
57119227	chr12:57119227:T:C	2.55506e-13	-3.34252e-10	0.34518	0.00084824	-3.34252e-10	0.390153	0.000878936	-3.34252e-10	0.370373
57119465	chr12:57119465:G:C	2.70533e-14	-1.90026	-4.01236e-10	7.3948e-05	-2.04965	-4.01236e-10	7.80337e-05	-2.0512	-4.01236e-10
57120083	chr12:57120083:A:G	6.0333e-15	-1.98513	-1.41564	5.10591e-05	-1.00569	-1.41433	5.65669e-05	-0.960319	-1.4126
57120176	chr12:57120176:C:T	4.47674e-14	-3.34252e-10	-1.39658	0.000143086	-3.34252e-10	-1.38957	0.000151209	-3.34252e-10	-1.38968
57120787	chr12:57120787:C:T	5.08062e-14	-3.34252e-10	-1.27005	0.000161768	-3.34252e-10	-1.26685	0.000173075	-3.34252e-10	-1.25461
57120978	chr12:57120978:A:G	1.28211e-13	-3.34252e-10	-0.344384	0.000392125	-3.34252e-10	-0.38143	0.000421297	-3.34252e-10	-0.365
57121580	chr12:57121580:A:G	5.65994e-15	-2.06999	-1.39466	3.8454e-05	-1.31334	-1.39021	4.24525e-05	-1.27476	-1.38519
57121830	chr12:57121830:TTTAA:T	1.18125e-13	-3.34252e-10	-0.426318	0.000364216	-3.34252e-10	-0.455262	0.000387154	-3.34252e-10	-0.449516
57121986	chr12:57121986:T:C	5.86059e-15	-2.08261	-1.34721	3.6849e-05	-1.40519	-1.34099	4.06491e-05	-1.36894	-1.33442
57122021	chr12:57122021:T:G	6.13402e-15	-2.09589	-1.28833	3.55028e-05	-1.50338	-1.28002	3.91507e-05	-1.46975	-1.27117
57122248	chr12:57122248:A:G	7.81365e-14	-3.34252e-10	-0.839609	0.000242678	-3.34252e-10	-0.861277	0.000258446	-3.34252e-10	-0.85365
57122641	chr12:57122641:T:C	6.7451e-14	-3.34252e-10	-0.986664	0.000236112	-3.34252e-10	-0.888703	0.000242481	-3.34252e-10	-0.917415
57123149	chr12:57123149:C:T	2.3329e-14	-2.04837	-4.01236e-10	7.54893e-05	-2.02902	-4.01236e-10	7.95978e-05	-2.03135	-4.01236e-10
57123150	chr12:57123150:G:A	4.07949e-13	1.91286	-1.09978	0.0326138	5.09031	-1.05083	0.0566707	5.56145	-1.02478
57123517	chr12:57123517:T:C	4.4141e-14	-3.34252e-10	-1.41068	0.000139712	-3.34252e-10	-1.41343	0.000147648	-3.34252e-10	-1.41351
57123996	chr12:57123996:G:C	2.9438e-13	-3.34252e-10	0.486805	0.000981571	-3.34252e-10	0.536144	0.00101588	-3.34252e-10	0.51517
57124428	chr12:57124428:GCA:G	1.12122e-14	-2.10197	-0.679098	9.64804e-05	-1.23532	-0.548351	0.000109433	-1.18623	-0.526799
57125332	chr12:57125332:G:A	8.32906e-15	-1.92305	-1.15526	2.32214e-05	-2.07967	-1.12827	2.41003e-05	-2.08131	-1.1448
57125911	chr12:57125911:G:C	5.83953e-15	-2.04899	-1.38442	4.27575e-05	-1.21861	-1.37886	4.73496e-05	-1.17784	-1.37295
57125915	chr12:57125915:T:C	1.99409e-14	-1.98137	-0.22392	6.15829e-05	-2.10194	-0.130684	6.38961e-05	-2.10177	-0.149309
57126043	chr12:57126043:C:T	1.21689e-14	-2.10007	-0.599108	9.74478e-05	-1.31225	-0.46144	0.000110401	-1.26538	-0.438844
57126175	chr12:57126175:C:T	4.68833e-14	-3.34252e-10	-1.3504	0.00014634	-3.34252e-10	-1.36707	0.000154653	-3.34252e-10	-1.36716
57126487	chr12:57126487:A:C	5.14305e-14	-3.34252e-10	-1.25783	0.000161991	-3.34252e-10	-1.26547	0.000172108	-3.34252e-10	-1.26022
57126652	chr12:57126652:G:A	2.94531e-13	-3.34252e-10	0.487318	0.000982086	-3.34252e-10	0.536669	0.00101641	-3.34252e-10	0.515691
57126705	chr12:57126705:G:C	8.50568e-15	-1.9645	-1.09284	2.44869e-05	-2.10191	-1.05296	2.57142e-05	-2.10197	-1.05933
57126751	chr12:57126751:C:T	4.39777e-14	-3.34252e-10	-1.41438	0.00013996	-3.34252e-10	-1.41165	0.000147894	-3.34252e-10	-1.41184
57126873	chr12:57126873:C:T	5.34292e-14	-3.34252e-10	-1.21971	0.000167951	-3.34252e-10	-1.22934	0.000177859	-3.34252e-10	-1.22735
57126892	chr12:57126892:T:C	4.39066e-14	-3.34252e-10	-1.416	0.000139211	-3.34252e-10	-1.41702	0.000147134	-3.34252e-10	-1.41699
57126946	chr12:57126946:G:A	5.53277e-14	-3.34252e-10	-1.18479	0.000173206	-3.34252e-10	-1.19853	0.000183736	-3.34252e-10	-1.19484
57126984	chr12:57126984:G:T	1.61983e-13	-0.110573	-4.01236e-10	0.000379806	-0.413351	-4.01236e-10	0.000408611	-0.395576	-4.01236e-10
57127390	chr12:57127390:G:A	2.95061e-13	-3.34252e-10	0.489117	0.000983877	-3.34252e-10	0.53849	0.00101825	-3.34252e-10	0.517505
57127526	chr12:57127526:A:G	5.5886e-14	-3.34252e-10	-1.17475	0.000174898	-3.34252e-10	-1.18881	0.000185545	-3.34252e-10	-1.18504
57127968	chr12:57127968:C:T	4.40019e-14	-3.34252e-10	-1.41383	0.00013936	-3.34252e-10	-1.41595	0.0001473	-3.34252e-10	-1.41587
57128148	chr12:57128148:T:A	4.3977e-14	-3.34252e-10	-1.4144	0.000139314	-3.34252e-10	-1.41628	0.00014725	-3.34252e-10	-1.41621
57128198	chr12:57128198:A:AC	3.52523e-13	-3.34252e-10	0.667051	0.00143942	-3.34252e-10	0.918984	0.00150905	-3.34252e-10	0.910896
57128202	chr12:57128202:G:GCCCTCCTCT	3.57944e-13	-3.34252e-10	0.682312	0.00146284	-3.34252e-10	0.935124	0.00153355	-3.34252e-10	0.927004
57128566	chr12:57128566:A:T	4.58788e-14	-3.34252e-10	-1.37206	0.000147205	-3.34252e-10	-1.36119	0.000155489	-3.34252e-10	-1.36176
57129349	chr12:57129349:G:A	1.87949e-14	-0.850934	-1.41354	0.00172216	2.51488	-1.41656	0.00216996	2.69123	-1.41711
57130316	chr12:57130316:T:G	2.16219e-14	-2.09901	-0.0253468	6.44411e-05	-2.06847	-0.118787	6.9072e-05	-2.07046	-0.102733
57130325	chr12:57130325:T:C	5.89351e-15	-2.00736	-1.41685	1.92019e-05	-1.98088	-1.41712	2.01925e-05	-1.98608	-1.41695
57131282	chr12:57131282:T:A	2.71115e-14	-1.89811	-4.01236e-10	7.69188e-05	-2.01026	-4.01236e-10	8.14922e-05	-2.00783	-4.01236e-10
57131310	chr12:57131310:G:A	2.12397e-14	-1.91926	-0.222933	6.14664e-05	-2.09749	-0.137031	6.36727e-05	-2.09859	-0.155995
57131595	chr12:57131595:C:T	9.90457e-14	-3.34252e-10	-0.602484	0.000307722	-3.34252e-10	-0.623815	0.000326202	-3.34252e-10	-0.620822
57131712	chr12:57131712:G:A	4.57095e-14	-3.34252e-10	-1.37576	0.000143866	-3.34252e-10	-1.38413	0.000152237	-3.34252e-10	-1.3829
57132516	chr12:57132516:G:A	3.65678e-14	-1.5989	-4.01236e-10	0.000331964	-0.547984	-4.01236e-10	0.000391006	-0.439616	-4.01236e-10
57132679	chr12:57132679:C:T	2.40676e-13	-3.34252e-10	0.285386	0.000864721	-3.34252e-10	0.409396	0.000902241	-3.34252e-10	0.396543
57132863	chr12:57132863:G:A	6.84219e-15	-1.97813	-1.29683	3.93778e-05	-1.36902	-1.31079	4.33964e-05	-1.33563	-1.30233
57133500	chr12:57133500:T:C	9.27416e-15	-1.97819	-0.992644	2.70546e-05	-2.06737	-0.987785	2.93714e-05	-2.06075	-0.967564
57134414	chr12:57134414:G:A	2.37682e-14	-1.97791	-0.051812	8.797e-05	-1.93948	0.063466	9.74409e-05	-1.92319	0.0940917
57134766	chr12:57134766:G:A	4.58934e-14	-3.34252e-10	-1.37174	0.000148522	-3.34252e-10	-1.35228	0.000156655	-3.34252e-10	-1.35429
57134790	chr12:57134790:C:T	4.38134e-13	-3.34252e-10	0.88446	0.0014605	-3.34252e-10	0.933524	0.00150749	-3.34252e-10	0.90986
57135660	chr12:57135660:C:T	1.66058e-14	-1.80462	-0.583692	4.33293e-05	-2.07972	-0.50446	4.69192e-05	-2.07354	-0.486375
57135834	chr12:57135834:G:A	4.74475e-14	-3.34252e-10	-1.33844	0.000152383	-3.34252e-10	-1.32661	0.000160173	-3.34252e-10	-1.33208
57136558	chr12:57136558:C:A	8.68412e-15	-2.10197	-0.934601	2.70307e-05	-2.04471	-1.01133	2.87391e-05	-2.04115	-1.00893
57136757	chr12:57136757:G:A	2.37159e-13	-3.34252e-10	0.270664	0.000945759	-3.34252e-10	0.498977	0.000992057	-3.34252e-10	0.491442
57136887	chr12:57136887:T:C	5.52785e-14	-1.62399	0.438313	0.000146611	-1.81256	0.447328	0.000158646	-1.82853	0.486863
57137031	chr12:57137031:T:C	4.03123e-14	-1.70121	0.199802	9.75082e-05	-2.09845	0.325375	0.000106809	-2.09628	0.358986
57137667	chr12:57137667:A:G	5.2429e-14	-1.73883	0.500227	0.000134117	-2.09345	0.639155	0.000147586	-2.09022	0.676293
57138055	chr12:57138055:A:G	4.57165e-14	-3.34252e-10	-1.37561	0.000143896	-3.34252e-10	-1.38392	0.000152129	-3.34252e-10	-1.38361
57138147	chr12:57138147:G:A	2.63881e-14	-1.92515	-4.01236e-10	7.17502e-05	-2.07982	-4.01236e-10	7.59952e-05	-2.07767	-4.01236e-10
57138168	chr12:57138168:C:T	1.00576e-13	-3.34252e-10	-0.587152	0.000349671	-3.34252e-10	-0.496018	0.000368096	-3.34252e-10	-0.499996
57138780	chr12:57138780:G:A	5.41086e-15	-2.09518	-1.41448	1.85035e-05	-2.01793	-1.41713	1.96012e-05	-2.01564	-1.41711
57138808	chr12:57138808:C:T	5.12752e-14	-3.34252e-10	-1.26086	0.000168498	-3.34252e-10	-1.22609	0.000177524	-3.34252e-10	-1.22923
57138886	chr12:57138886:T:C	6.06482e-14	-3.34252e-10	-1.09297	0.000202658	-3.34252e-10	-1.04149	0.000213082	-3.34252e-10	-1.04666
57138966	chr12:57138966:G:C	3.54116e-14	-1.63088	-0.000149417	9.33761e-05	-2.09774	0.281363	0.000102285	-2.09519	0.31461
57139687	chr12:57139687:G:A	2.49589e-14	-1.98084	-4.01236e-10	7.01931e-05	-2.10176	-4.01236e-10	7.4179e-05	-2.10186	-4.01236e-10
57139907	chr12:57139907:C:A	6.29599e-14	-1.69844	0.642877	0.000133756	-2.10083	0.643835	0.000146613	-2.10162	0.681076
57140687	chr12:57140687:G:A	5.37046e-14	-1.73278	0.518214	0.000136383	-2.09498	0.657432	0.000149964	-2.09184	0.693903
57140858	chr12:57140858:G:A	5.6472e-14	-1.73766	0.573344	0.000144487	-2.09436	0.714543	0.000158979	-2.09111	0.751538
57140985	chr12:57140985:C:T	8.62605e-14	-3.34252e-10	-0.740694	0.000265959	-3.34252e-10	-0.769668	0.000284199	-3.34252e-10	-0.758664
57141129	chr12:57141129:G:A	6.57368e-14	-1.65437	0.641968	0.000154414	-2.10135	0.787978	0.000169621	-2.10029	0.825522
57142409	chr12:57142409:T:A	5.00498e-14	-3.34252e-10	-1.28505	0.00016399	-3.34252e-10	-1.25321	0.00017276	-3.34252e-10	-1.25643
57143206	chr12:57143206:G:A	2.47825e-14	-1.98793	-4.01236e-10	7.13743e-05	-2.08507	-4.01236e-10	7.53738e-05	-2.08588	-4.01236e-10
57143430	chr12:57143430:C:T	3.39526e-13	-3.34252e-10	0.629485	0.00123694	-3.34252e-10	0.767384	0.0012855	-3.34252e-10	0.750564
57145299	chr12:57145299:C:T	8.69645e-14	-0.732565	-4.01236e-10	0.000157572	-1.29313	-4.01236e-10	0.000167189	-1.28921	-4.01236e-10
57146051	chr12:57146051:G:A	5.09563e-14	-1.2671	-4.01236e-10	8.85485e-05	-1.86946	-4.01236e-10	9.32024e-05	-1.87357	-4.01236e-10
57146221	chr12:57146221:TA:T	4.91519e-14	-1.26833	-0.0348202	9.13051e-05	-1.87611	0.0373035	9.77935e-05	-1.88463	0.0591532
57146589	chr12:57146589:C:T	2.26333e-14	-2.07864	-4.01236e-10	7.2991e-05	-2.06268	-4.01236e-10	7.6969e-05	-2.06494	-4.01236e-10
57146624	chr12:57146624:C:T	4.40016e-14	-3.34252e-10	-1.41384	0.000140524	-3.34252e-10	-1.40763	0.000148365	-3.34252e-10	-1.40866
57146781	chr12:57146781:T:G	9.74184e-14	-3.34252e-10	-0.61905	0.000302223	-3.34252e-10	-0.641847	0.000319482	-3.34252e-10	-0.641639
57146848	chr12:57146848:A:G	9.30372e-14	-3.34252e-10	-0.665065	0.00030237	-3.34252e-10	-0.641358	0.000315449	-3.34252e-10	-0.654341
57146968	chr12:57146968:C:G	4.83236e-14	-1.41912	0.0989768	9.08185e-05	-1.89492	0.0507761	9.96804e-05	-1.89472	0.088347
57147010	chr12:57147010:A:G	6.73587e-14	-3.34252e-10	-0.988033	0.00021964	-3.34252e-10	-0.961021	0.000231409	-3.34252e-10	-0.964154
57147399	chr12:57147399:C:T	4.8439e-13	-3.34252e-10	0.984825	0.00148347	-3.34252e-10	0.949131	0.00157732	-3.34252e-10	0.955144
57147482	chr12:57147482:C:T	1.55049e-14	-2.06251	-0.394397	5.57177e-05	-1.94946	-0.383248	6.12262e-05	-1.94552	-0.348245
57147969	chr12:57147969:C:T	4.98824e-14	-3.34252e-10	-1.2884	0.000156905	-3.34252e-10	-1.29737	0.000165931	-3.34252e-10	-1.29677
57148012	chr12:57148012:G:A	1.73888e-13	-0.0396541	-4.01236e-10	0.000183852	-1.13888	-4.01236e-10	0.000196355	-1.12842	-4.01236e-10
57148095	chr12:57148095:T:C	5.1106e-14	-3.34252e-10	-1.26416	0.000160553	-3.34252e-10	-1.27438	0.000170739	-3.34252e-10	-1.2682
57148289	chr12:57148289:A:G	5.31375e-14	-3.34252e-10	-1.22518	0.000166328	-3.34252e-10	-1.23905	0.000176031	-3.34252e-10	-1.23768
57149010	chr12:57149010:A:G	5.46399e-14	-3.34252e-10	-1.1973	0.000171253	-3.34252e-10	-1.20987	0.000181088	-3.34252e-10	-1.20935
57149470	chr12:57149470:C:T	5.07315e-14	-3.34252e-10	-1.27152	0.000159559	-3.34252e-10	-1.2806	0.000169056	-3.34252e-10	-1.27811
57149473	chr12:57149473:C:T	5.07315e-14	-3.34252e-10	-1.27152	0.000159559	-3.34252e-10	-1.2806	0.000169056	-3.34252e-10	-1.27811
57149789	chr12:57149789:C:T	1.18558e-14	-2.07775	-0.647492	3.54808e-05	-2.1018	-0.682224	3.68831e-05	-2.10165	-0.698934
57149910	chr12:57149910:T:C	4.54376e-14	-3.34252e-10	-1.38172	0.000143374	-3.34252e-10	-1.38755	0.000151941	-3.34252e-10	-1.38485
57150157	chr12:57150157:G:A	7.8962e-14	-3.34252e-10	-0.829098	0.000243343	-3.34252e-10	-0.858539	0.00025888	-3.34252e-10	-0.851976
57150708	chr12:57150708:T:C	4.57314e-14	-3.34252e-10	-1.37528	0.000145151	-3.34252e-10	-1.37524	0.000153636	-3.34252e-10	-1.37375
57151148	chr12:57151148:A:G	8.75141e-15	-1.6194	-1.40946	4.19963e-05	-1.19843	-1.417	4.40529e-05	-1.20583	-1.41712
57151245	chr12:57151245:T:C	4.56123e-14	-3.34252e-10	-1.37789	0.000144773	-3.34252e-10	-1.37784	0.000153228	-3.34252e-10	-1.37641
57151748	chr12:57151748:G:A	3.61413e-14	-2.09137	0.480739	0.000127584	-2.01773	0.513492	0.000128719	-2.0132	0.462496
57151802	chr12:57151802:T:C	4.55206e-14	-3.34252e-10	-1.3799	0.000143585	-3.34252e-10	-1.38608	0.000152181	-3.34252e-10	-1.38327
57151973	chr12:57151973:G:A	8.93367e-15	-1.87629	-1.13195	2.3953e-05	-2.05462	-1.1223	2.50009e-05	-2.05751	-1.13192
57152239	chr12:57152239:G:A	4.01881e-13	-3.34252e-10	0.798091	0.00169735	-3.34252e-10	1.08381	0.00178119	-3.34252e-10	1.0767
57152706	chr12:57152706:CT:C	2.76766e-13	-3.34252e-10	0.425107	0.0011674	-3.34252e-10	0.709524	0.00122639	-3.34252e-10	0.703491
57153922	chr12:57153922:A:C	4.69524e-14	-3.34252e-10	-1.34893	0.000149056	-3.34252e-10	-1.34869	0.000157678	-3.34252e-10	-1.34779
57153966	chr12:57153966:T:C	2.2796e-14	-2.07148	-4.01236e-10	7.35744e-05	-2.05471	-4.01236e-10	7.76285e-05	-2.0564	-4.01236e-10
57154386	chr12:57154386:G:A	5.89298e-14	-3.34252e-10	-1.12172	0.000188502	-3.34252e-10	-1.1139	0.000199255	-3.34252e-10	-1.11376
57154581	chr12:57154581:T:C	3.27085e-13	-3.34252e-10	0.592155	0.00136443	-3.34252e-10	0.865483	0.00143181	-3.34252e-10	0.858352
57154683	chr12:57154683:C:T	7.01028e-15	-2.01989	-1.2308	2.08346e-05	-2.09982	-1.21658	2.18697e-05	-2.10049	-1.22274
57155006	chr12:57155006:GA:G	4.45643e-14	-3.34252e-10	-1.40113	0.00014205	-3.34252e-10	-1.39683	0.000150053	-3.34252e-10	-1.39735
57155077	chr12:57155077:T:G	5.26355e-14	-0.280904	-0.953772	0.000102465	-0.888437	-0.835053	0.000108337	-0.889289	-0.833801
57157232	chr12:57157232:G:C	7.32344e-14	-3.34252e-10	-0.9044	0.000226097	-3.34252e-10	-0.932046	0.000240746	-3.34252e-10	-0.924597
57158696	chr12:57158696:C:T	6.91594e-14	-3.34252e-10	-0.961651	0.000218151	-3.34252e-10	-0.967825	0.000231133	-3.34252e-10	-0.965344
57158819	chr12:57158819:G:A	5.25056e-14	-3.34252e-10	-1.23714	0.000165443	-3.34252e-10	-1.24438	0.000175149	-3.34252e-10	-1.2427
57159216	chr12:57159216:C:T	4.51299e-14	-2.07972	0.691196	0.000178745	-2.06179	0.894742	0.000167321	-2.05964	0.771213
57160569	chr12:57160569:C:T	5.25056e-14	-3.34252e-10	-1.23714	0.000165443	-3.34252e-10	-1.24438	0.000175149	-3.34252e-10	-1.2427
57161190	chr12:57161190:TG:T	5.38869e-14	-3.34252e-10	-1.21118	0.000178662	-3.34252e-10	-1.16752	0.000186428	-3.34252e-10	-1.18029
57161245	chr12:57161245:G:A	5.7026e-14	-2.09527	0.940707	0.000227286	-2.08415	1.15735	0.000211033	-2.08264	1.02632
57161492	chr12:57161492:C:T	5.1448e-14	-3.34252e-10	-1.25749	0.000162101	-3.34252e-10	-1.26479	0.000171597	-3.34252e-10	-1.26319
57161987	chr12:57161987:G:A	7.1339e-13	-3.34252e-10	1.37196	0.00253917	-3.34252e-10	1.48658	0.00265343	-3.34252e-10	1.47527
57162306	chr12:57162306:T:C	1.77084e-13	-3.34252e-10	-0.0214423	0.000545319	-3.34252e-10	-0.0516393	0.000578297	-3.34252e-10	-0.0482505
57162453	chr12:57162453:C:T	2.49888e-12	-3.34252e-10	2.62553	0.0115676	-3.34252e-10	3.00295	0.0121051	-3.34252e-10	2.99304
57163047	chr12:57163047:G:A	5.30356e-14	-3.34252e-10	-1.2271	0.000168264	-3.34252e-10	-1.22748	0.000177925	-3.34252e-10	-1.22697
57163820	chr12:57163820:T:C	1.01913e-13	-3.34252e-10	-0.573948	0.000312297	-3.34252e-10	-0.609056	0.000333187	-3.34252e-10	-0.599635
57164147	chr12:57164147:G:A	5.74076e-14	-3.34252e-10	-1.14789	0.000181625	-3.34252e-10	-1.15107	0.000193697	-3.34252e-10	-1.14204
57164817	chr12:57164817:G:T	5.2129e-14	-3.34252e-10	-1.24434	0.000164329	-3.34252e-10	-1.25114	0.000173958	-3.34252e-10	-1.24952
57165351	chr12:57165351:T:G	7.38437e-14	-3.34252e-10	-0.896115	0.000227948	-3.34252e-10	-0.923891	0.000242767	-3.34252e-10	-0.916235
57165455	chr12:57165455:C:T	1.44128e-13	-3.34252e-10	-0.227362	0.000467038	-3.34252e-10	-0.206599	0.000489182	-3.34252e-10	-0.215603
57165515	chr12:57165515:G:A	6.80904e-14	-3.34252e-10	-0.977229	0.000219488	-3.34252e-10	-0.961712	0.000230939	-3.34252e-10	-0.966186
57166026	chr12:57166026:G:A	1.66676e-14	-1.20535	-1.17926	8.41574e-05	-0.785993	-1.13433	9.05356e-05	-0.782913	-1.11968
57166406	chr12:57166406:A:T	1.56653e-13	-3.34252e-10	-0.14403	0.000508844	-3.34252e-10	-0.120868	0.000534378	-3.34252e-10	-0.127236
57167160	chr12:57167160:T:C	7.06575e-14	-3.34252e-10	-0.940222	0.000218362	-3.34252e-10	-0.966856	0.000232476	-3.34252e-10	-0.959551
57167596	chr12:57167596:G:T	1.57906e-14	-1.24086	-1.19779	7.85126e-05	-0.834239	-1.15551	8.44025e-05	-0.831261	-1.14148
57168137	chr12:57168137:T:G	2.45526e-14	-0.738542	-1.2587	0.000181605	0.0542478	-1.20542	0.000194672	0.0589461	-1.19597
57168210	chr12:57168210:C:T	3.37394e-14	-1.6794	-4.01236e-10	0.000111497	-1.63901	-4.01236e-10	0.000117578	-1.64124	-4.01236e-10
57168889	chr12:57168889:G:A	8.6137e-15	-1.65798	-1.38673	6.77055e-05	-0.746725	-1.39112	7.19891e-05	-0.742398	-1.38943
57169504	chr12:57169504:G:A	4.55667e-14	-3.34252e-10	-1.37889	0.000144551	-3.34252e-10	-1.37938	0.000153053	-3.34252e-10	-1.37756
57169511	chr12:57169511:A:G	2.85161e-13	-3.34252e-10	0.454989	0.00089419	-3.34252e-10	0.442907	0.000965875	-3.34252e-10	0.464695
57169519	chr12:57169519:C:T	4.46098e-14	-3.34252e-10	-1.40011	0.000141033	-3.34252e-10	-1.40402	0.000149321	-3.34252e-10	-1.40224
57170695	chr12:57170695:C:T	7.38385e-15	-2.09116	-1.10761	3.39699e-05	-1.73648	-1.09105	3.65417e-05	-1.73018	-1.0797
57172509	chr12:57172509:G:A	2.92298e-13	0.479709	-4.01236e-10	0.000158545	-1.28697	-4.01236e-10	0.000165721	-1.29803	-4.01236e-10
57173146	chr12:57173146:G:A	8.44565e-14	-3.34252e-10	-0.761828	0.000260514	-3.34252e-10	-0.790355	0.000277516	-3.34252e-10	-0.78246
57173397	chr12:57173397:G:T	1.35687e-14	-1.26753	-1.32277	6.7926e-05	-0.839478	-1.29511	7.27442e-05	-0.836423	-1.28497
57173820	chr12:57173820:T:C	1.50221e-13	-3.34252e-10	-0.185955	0.000473073	-3.34252e-10	-0.193761	0.000502146	-3.34252e-10	-0.189449
57174894	chr12:57174894:G:A	1.84791e-13	-3.34252e-10	0.0211601	0.000567807	-3.34252e-10	-0.0112283	0.000602791	-3.34252e-10	-0.00676917
57175009	chr12:57175009:G:A	7.92353e-14	-3.34252e-10	-0.825644	0.000244451	-3.34252e-10	-0.853994	0.000260348	-3.34252e-10	-0.84632
57175044	chr12:57175044:G:A	4.41846e-14	-3.34252e-10	-1.40969	0.00013948	-3.34252e-10	-1.41509	0.000147423	-3.34252e-10	-1.41503
57175683	chr12:57175683:C:T	5.23678e-14	-3.34252e-10	-1.23977	0.000172754	-3.34252e-10	-1.20114	0.000180575	-3.34252e-10	-1.21219
57175695	chr12:57175695:C:T	6.83675e-15	-1.9247	-1.35105	1.79049e-05	-2.09739	-1.37055	1.88716e-05	-2.09766	-1.37302
57176397	chr12:57176397:G:A	6.34076e-14	-3.34252e-10	-1.04848	0.000197392	-3.34252e-10	-1.06782	0.000209252	-3.34252e-10	-1.0648
57176442	chr12:57176442:G:A	5.85327e-14	-3.34252e-10	-1.12848	0.000181933	-3.34252e-10	-1.14937	0.000193649	-3.34252e-10	-1.14229
57177541	chr12:57177541:C:T	2.0065e-13	-3.34252e-10	0.103495	0.000655707	-3.34252e-10	0.132704	0.000685508	-3.34252e-10	0.121821
57177783	chr12:57177783:G:A	5.26533e-13	-3.34252e-10	1.06825	0.00186691	-3.34252e-10	1.17903	0.00194912	-3.34252e-10	1.1668
57180963	chr12:57180963:G:A	4.83518e-14	-3.34252e-10	-1.31956	0.000151651	-3.34252e-10	-1.33143	0.00016062	-3.34252e-10	-1.3293
57181134	chr12:57181134:C:T	4.42956e-14	-3.34252e-10	-1.40718	0.000140538	-3.34252e-10	-1.40754	0.000148677	-3.34252e-10	-1.40656
57181327	chr12:57181327:C:G	1.03627e-13	-3.34252e-10	-0.557265	0.000325808	-3.34252e-10	-0.566701	0.000345714	-3.34252e-10	-0.562728
57182303	chr12:57182303:A:G	1.57189e-14	-1.05362	-1.38958	0.000108685	-0.292611	-1.37195	0.000116057	-0.288574	-1.36568
57182545	chr12:57182545:C:T	9.80324e-14	-3.34252e-10	-0.612767	0.000308326	-3.34252e-10	-0.621851	0.000327135	-3.34252e-10	-0.617965
57182546	chr12:57182546:G:A	4.38747e-14	-3.34252e-10	-1.41673	0.000139729	-3.34252e-10	-1.41331	0.000147652	-3.34252e-10	-1.41348
57182634	chr12:57182634:C:T	2.15181e-14	-1.3013	-0.827871	0.000119662	-0.790001	-0.778342	0.000130432	-0.786468	-0.751015
57182709	chr12:57182709:G:A	7.03875e-15	-2.05846	-1.18818	2.26271e-05	-2.04982	-1.18404	2.39301e-05	-2.04723	-1.18597
57183757	chr12:57183757:C:T	1.35876e-13	-3.34252e-10	-0.286323	0.000433413	-3.34252e-10	-0.28132	0.0004518	-3.34252e-10	-0.295099
57183939	chr12:57183939:G:A	5.99376e-14	-3.34252e-10	-1.10476	0.000186775	-3.34252e-10	-1.12311	0.000198004	-3.34252e-10	-1.12005
57183973	chr12:57183973:G:A	5.99531e-14	-3.34252e-10	-1.1045	0.000186824	-3.34252e-10	-1.12284	0.000198056	-3.34252e-10	-1.11979
57184089	chr12:57184089:C:T	1.37314e-13	-0.275796	-4.01236e-10	0.000380779	-0.410792	-4.01236e-10	0.000399488	-0.418156	-4.01236e-10
57184505	chr12:57184505:C:T	1.63008e-14	-1.30007	-1.10678	8.17297e-05	-0.895154	-1.05444	8.80702e-05	-0.892174	-1.03803
57184796	chr12:57184796:C:T	8.83284e-14	-3.34252e-10	-0.717003	0.000271763	-3.34252e-10	-0.748081	0.000289682	-3.34252e-10	-0.739554
57184890	chr12:57184890:G:A	2.44074e-14	-2.00318	-4.01236e-10	0.0001122	-1.63273	-4.01236e-10	0.000119435	-1.62557	-4.01236e-10
57185538	chr12:57185538:C:T	4.53806e-14	-3.34252e-10	-1.38298	0.000143312	-3.34252e-10	-1.38799	0.000151529	-3.34252e-10	-1.38756
57185637	chr12:57185637:C:T	4.22915e-14	-1.45348	-4.01236e-10	0.000194437	-1.0829	-4.01236e-10	0.000204349	-1.08851	-4.01236e-10
57185652	chr12:57185652:C:T	4.66191e-14	-3.34252e-10	-1.35605	0.000146265	-3.34252e-10	-1.36759	0.000155101	-3.34252e-10	-1.36426
57185874	chr12:57185874:C:T	8.63646e-14	-3.34252e-10	-0.739488	0.000268367	-3.34252e-10	-0.760656	0.000284519	-3.34252e-10	-0.75754
57185944	chr12:57185944:A:T	1.87456e-14	-1.10974	-1.15737	0.000104411	-0.592529	-1.11215	0.00011246	-0.589742	-1.096
57186452	chr12:57186452:C:T	1.02804e-13	-3.34252e-10	-0.565243	0.000323225	-3.34252e-10	-0.574662	0.000342969	-3.34252e-10	-0.570699
57186521	chr12:57186521:T:C	2.09343e-12	-3.34252e-10	2.44849	0.00960375	-3.34252e-10	2.8169	0.0100585	-3.34252e-10	2.80784
57186595	chr12:57186595:A:G	1.2567e-13	-3.34252e-10	-0.364403	0.000400883	-3.34252e-10	-0.359341	0.000418096	-3.34252e-10	-0.372627
57186631	chr12:57186631:T:C	1.63847e-14	-1.07081	-1.33091	0.000111669	-0.334852	-1.30262	0.000119684	-0.330916	-1.29257
57186739	chr12:57186739:A:G	1.54812e-14	-1.10599	-1.35245	0.000104001	-0.380843	-1.32777	0.000111341	-0.376944	-1.3188
57187577	chr12:57187577:T:TC	2.26199e-14	-0.974338	-1.1049	0.000132159	-0.414347	-1.05465	0.000141375	-0.420012	-1.03691
57187914	chr12:57187914:C:T	1.55279e-13	-3.34252e-10	-0.152841	0.000479171	-3.34252e-10	-0.180952	0.000508214	-3.34252e-10	-0.177435
57187943	chr12:57187943:C:T	1.04211e-13	-3.34252e-10	-0.551652	0.000321577	-3.34252e-10	-0.579772	0.000342169	-3.34252e-10	-0.573033
57188174	chr12:57188174:C:A	1.11534e-13	-3.34252e-10	-0.483734	0.000343837	-3.34252e-10	-0.512843	0.000365955	-3.34252e-10	-0.505828
57189889	chr12:57189889:C:A	1.6526e-14	-1.1754	-1.21773	9.00426e-05	-0.677602	-1.17513	9.66813e-05	-0.674937	-1.16198
57189962	chr12:57189962:A:G	1.24157e-13	-3.34252e-10	-0.376515	0.00040321	-3.34252e-10	-0.353553	0.000422562	-3.34252e-10	-0.362002
57190070	chr12:57190070:C:T	1.91479e-13	0.0567121	-4.01236e-10	0.000673201	0.159033	-4.01236e-10	0.000724345	0.176929	-4.01236e-10
57190097	chr12:57190097:T:C	4.62821e-14	-3.34252e-10	-1.36331	0.000146699	-3.34252e-10	-1.36463	0.000154847	-3.34252e-10	-1.3659
57190554	chr12:57190554:C:A	8.542e-14	-3.34252e-10	-0.750486	0.000269592	-3.34252e-10	-0.756101	0.000285797	-3.34252e-10	-0.753058
57190715	chr12:57190715:C:T	6.48324e-14	-1.02626	-4.01236e-10	0.000123117	-1.53987	-4.01236e-10	0.000129219	-1.54683	-4.01236e-10
57190961	chr12:57190961:C:T	8.89992e-13	-3.34252e-10	1.59315	0.00331914	-3.34252e-10	1.75445	0.00344744	-3.34252e-10	1.73705
57192371	chr12:57192371:C:A	4.31709e-14	-1.40143	-0.0314726	0.000238744	-1.01496	0.137348	0.000248013	-1.01635	0.121492
57192718	chr12:57192718:G:A	4.92553e-14	-1.30105	-4.01236e-10	0.000223934	-0.941658	-4.01236e-10	0.000237206	-0.939411	-4.01236e-10
57194056	chr12:57194056:C:T	1.55553e-14	-1.0609	-1.39276	0.000102768	-0.346374	-1.37416	0.000109684	-0.341982	-1.36875
57194249	chr12:57194249:G:A	2.7448e-14	-2.10178	0.21601	9.86481e-05	-1.9641	0.20265	0.000108317	-1.94988	0.226598
57194344	chr12:57194344:C:T	7.33313e-15	-2.0909	-1.11476	2.34976e-05	-2.0861	-1.11002	2.48151e-05	-2.08465	-1.11224
57194540	chr12:57194540:C:T	4.94649e-14	-3.34252e-10	-1.2968	0.000158648	-3.34252e-10	-1.28632	0.000167353	-3.34252e-10	-1.28823
57194650	chr12:57194650:G:A	1.64309e-14	-2.09368	-0.30522	6.1036e-05	-2.08124	-0.160303	5.91222e-05	-2.07965	-0.249087
57194708	chr12:57194708:C:T	2.06399e-14	-2.07394	-0.0968999	7.82574e-05	-2.05393	0.0609239	7.52853e-05	-2.05151	-0.0355444
57195876	chr12:57195876:C:T	1.55874e-14	-1.18971	-1.26189	8.06981e-05	-0.727301	-1.23499	8.68283e-05	-0.723955	-1.22045
57196001	chr12:57196001:A:C	1.22803e-13	-3.34252e-10	-0.387485	0.000391297	-3.34252e-10	-0.383544	0.000408149	-3.34252e-10	-0.396708
57196840	chr12:57196840:G:A	3.91525e-14	-1.5306	-4.01236e-10	0.000176009	-1.18248	-4.01236e-10	0.000185034	-1.1878	-4.01236e-10
57196952	chr12:57196952:T:C	5.35726e-14	-3.34252e-10	-1.21703	0.000169663	-3.34252e-10	-1.2192	0.00017885	-3.34252e-10	-1.22179
57196975	chr12:57196975:C:T	9.83258e-15	-1.5145	-1.39786	4.69982e-05	-1.10023	-1.40267	4.96526e-05	-1.09714	-1.40614
57197014	chr12:57197014:C:T	1.6925e-14	-1.16662	-1.20265	8.87715e-05	-0.695698	-1.17125	9.57601e-05	-0.692046	-1.15445
57197443	chr12:57197443:T:C	1.4302e-14	-1.12057	-1.4171	8.53232e-05	-0.491318	-1.41525	9.06679e-05	-0.487277	-1.41386
57197675	chr12:57197675:C:T	1.54844e-14	-1.22078	-1.23745	8.07503e-05	-0.754428	-1.20722	8.69557e-05	-0.751083	-1.19186
57198709	chr12:57198709:C:T	7.04444e-14	-3.34252e-10	-0.943241	0.000217272	-3.34252e-10	-0.971862	0.000231243	-3.34252e-10	-0.96487
57198774	chr12:57198774:C:T	1.50419e-14	-1.10418	-1.38305	9.70183e-05	-0.415934	-1.36218	0.000103654	-0.411302	-1.35597
57198920	chr12:57198920:C:T	2.61343e-13	-3.34252e-10	0.367767	0.000859357	-3.34252e-10	0.403174	0.00090738	-3.34252e-10	0.402222
57199050	chr12:57199050:T:C	9.33011e-14	-0.662233	-4.01236e-10	0.000769554	0.292801	-4.01236e-10	0.000824756	0.306748	-4.01236e-10
57199126	chr12:57199126:G:A	3.71093e-14	-1.5842	-4.01236e-10	8.52352e-05	-1.9076	-4.01236e-10	9.0387e-05	-1.90424	-4.01236e-10
57199421	chr12:57199421:A:G	2.42324e-14	-2.01037	-4.01236e-10	7.56409e-05	-2.02701	-4.01236e-10	8.01992e-05	-2.02382	-4.01236e-10
57200111	chr12:57200111:A:G	8.99072e-15	-1.59096	-1.41091	3.06636e-05	-1.52358	-1.40635	3.20816e-05	-1.53162	-1.40844
57201197	chr12:57201197:C:T	3.01804e-14	-1.79087	-4.01236e-10	0.000127039	-1.50852	-4.01236e-10	0.00013494	-1.50351	-4.01236e-10
57201283	chr12:57201283:G:A	1.59337e-14	-1.06255	-1.36708	0.000116321	-0.244173	-1.35248	0.000126098	-0.226943	-1.34433
57201585	chr12:57201585:C:T	1.4211e-13	-3.34252e-10	-0.241466	0.000570829	-3.34252e-10	-0.00592057	0.000520775	-3.34252e-10	-0.153022
57201650	chr12:57201650:C:T	3.35504e-14	-1.68502	-4.01236e-10	8.93784e-05	-1.86013	-4.01236e-10	9.50444e-05	-1.85399	-4.01236e-10
57202269	chr12:57202269:A:G	9.90519e-14	0.0797667	-0.682188	0.000862235	1.06365	-0.657131	0.000907938	1.06926	-0.66642
57202866	chr12:57202866:C:T	1.10365e-13	-3.34252e-10	-0.494268	0.000350122	-3.34252e-10	-0.49473	0.000369984	-3.34252e-10	-0.494879
57203072	chr12:57203072:T:C	4.44497e-14	-3.34252e-10	-1.40371	0.00014314	-3.34252e-10	-1.38919	0.00015119	-3.34252e-10	-1.3898
57203694	chr12:57203694:A:T	1.86121e-13	-3.34252e-10	0.0283316	0.000593287	-3.34252e-10	0.0326684	0.000627247	-3.34252e-10	0.0330022
57204135	chr12:57204135:C:T	1.20555e-14	-1.58172	-1.12683	4.96774e-05	-1.29023	-1.15723	5.20438e-05	-1.29744	-1.15882
57206066	chr12:57206066:C:G	2.9437e-14	-2.09848	0.282663	0.000133596	-2.00441	0.546222	0.000140358	-2.00587	0.541732
57206183	chr12:57206183:A:T	5.28162e-14	-3.34252e-10	-1.23125	0.000166668	-3.34252e-10	-1.23701	0.000176496	-3.34252e-10	-1.23504
57206237	chr12:57206237:A:G	1.1803e-13	-3.34252e-10	-0.427127	0.000412909	-3.34252e-10	-0.329784	0.00043146	-3.34252e-10	-0.341164
57207930	chr12:57207930:C:A	4.57013e-14	-3.34252e-10	-1.37594	0.000144577	-3.34252e-10	-1.3792	0.000152953	-3.34252e-10	-1.37821
57208581	chr12:57208581:TAGA:T	2.54452e-14	-1.96154	-4.01236e-10	0.000125362	-1.5218	-4.01236e-10	0.000131713	-1.52771	-4.01236e-10
57208849	chr12:57208849:A:G	1.5604e-14	-1.49155	-0.958986	8.62645e-05	-0.951151	-0.944441	9.08216e-05	-0.949756	-0.949686
57209344	chr12:57209344:C:T	5.66265e-13	-3.34252e-10	1.141	0.00198769	-3.34252e-10	1.24172	0.00207785	-3.34252e-10	1.23075
57209494	chr12:57209494:C:A	1.25412e-13	-3.34252e-10	-0.366461	0.000379896	-3.34252e-10	-0.413112	0.00040605	-3.34252e-10	-0.401862
57209540	chr12:57209540:C:T	2.72329e-13	0.408945	-4.01236e-10	0.00146369	0.935704	-4.01236e-10	0.00153326	0.926811	-4.01236e-10
57209634	chr12:57209634:A:G	7.20416e-14	0.340548	-1.26137	0.000436788	1.0017	-1.27526	0.000463112	1.01783	-1.2882
57209761	chr12:57209761:G:A	4.40396e-14	-3.34252e-10	-1.41298	0.00013941	-3.34252e-10	-1.41559	0.000147349	-3.34252e-10	-1.41554
57210410	chr12:57210410:T:C	1.79846e-13	-3.34252e-10	-0.00596559	0.000587275	-3.34252e-10	0.0224825	0.000613974	-3.34252e-10	0.011614
57210973	chr12:57210973:A:C	2.58395e-14	-1.94616	-4.01236e-10	7.42534e-05	-2.04553	-4.01236e-10	7.85865e-05	-2.04414	-4.01236e-10
57211632	chr12:57211632:C:T	5.92397e-14	-3.34252e-10	-1.11647	0.000190566	-3.34252e-10	-1.10301	0.000201391	-3.34252e-10	-1.10309
57212603	chr12:57212603:A:G	7.30989e-15	-1.81937	-1.38946	4.44069e-05	-1.16151	-1.3981	4.71407e-05	-1.15931	-1.39589
57212638	chr12:57212638:C:T	3.60657e-13	-3.34252e-10	0.689863	0.00130671	-3.34252e-10	0.822259	0.00135993	-3.34252e-10	0.806853
57213500	chr12:57213500:G:A	4.67089e-14	-3.34252e-10	-1.35413	0.000147666	-3.34252e-10	-1.35806	0.000156953	-3.34252e-10	-1.35239
57213700	chr12:57213700:A:G	8.57819e-14	-3.34252e-10	-0.746257	0.000272695	-3.34252e-10	-0.744658	0.000288255	-3.34252e-10	-0.744493
57213906	chr12:57213906:A:G	7.76516e-14	-3.34252e-10	-0.845833	0.000259511	-3.34252e-10	-0.794211	0.000273481	-3.34252e-10	-0.797107
57214154	chr12:57214154:A:G	1.21993e-13	-3.34252e-10	-0.394103	0.000387668	-3.34252e-10	-0.392862	0.00040988	-3.34252e-10	-0.392474
57214650	chr12:57214650:G:A	5.0096e-14	0.115094	-1.39922	0.000271533	0.654417	-1.40334	0.000290609	0.670865	-1.40722
57215577	chr12:57215577:G:A	1.92049e-13	-3.34252e-10	0.0596839	0.000612409	-3.34252e-10	0.0643891	0.000647504	-3.34252e-10	0.0647862
57215614	chr12:57215614:C:T	4.41306e-14	-3.34252e-10	-1.41091	0.000140685	-3.34252e-10	-1.40649	0.00014867	-3.34252e-10	-1.40661
57215662	chr12:57215662:A:G	7.71471e-14	-3.34252e-10	-0.852351	0.000243619	-3.34252e-10	-0.857407	0.000257378	-3.34252e-10	-0.857794
57216251	chr12:57216251:A:C	1.77059e-13	-3.34252e-10	-0.0215822	0.000532962	-3.34252e-10	-0.0745599	0.000571809	-3.34252e-10	-0.0595333
57216466	chr12:57216466:G:C	7.0501e-14	0.454471	-1.39691	0.000435714	1.12531	-1.40133	0.000466382	1.14215	-1.40548
57216677	chr12:57216677:C:A	2.94657e-13	-3.34252e-10	0.487747	0.000946619	-3.34252e-10	0.499886	0.000989616	-3.34252e-10	0.488978
57217502	chr12:57217502:A:G	5.74398e-14	-0.566212	-0.581117	0.000265328	-0.265009	-0.507036	0.000284163	-0.260458	-0.498335
57218035	chr12:57218035:C:A	2.3907e-14	-2.02389	-4.01236e-10	8.86633e-05	-1.86816	-4.01236e-10	9.40959e-05	-1.86402	-4.01236e-10
57218647	chr12:57218647:C:G	4.3862e-14	-3.34252e-10	-1.41702	0.000139218	-3.34252e-10	-1.41697	0.000147125	-3.34252e-10	-1.41706
57218742	chr12:57218742:TTA:T	4.47443e-14	-3.34252e-10	-1.3971	0.000144006	-3.34252e-10	-1.38316	0.000152117	-3.34252e-10	-1.38369
57218758	chr12:57218758:A:G	7.70213e-14	-3.34252e-10	-0.853983	0.000248828	-3.34252e-10	-0.836249	0.000261848	-3.34252e-10	-0.840575
57218983	chr12:57218983:TTG:T	9.19642e-14	0.643851	-1.32052	0.000885386	1.77956	-1.34655	0.000947756	1.79913	-1.35337
57219990	chr12:57219990:C:T	1.60348e-13	-0.120719	-4.01236e-10	0.000566521	-0.0134961	-4.01236e-10	0.000609042	0.00354788	-4.01236e-10
57219997	chr12:57219997:G:A	1.66701e-14	-0.995564	-1.38888	4.52455e-05	-1.1412	-1.3997	4.72887e-05	-1.15207	-1.4
57220701	chr12:57220701:C:T	2.54911e-13	1.75893	-1.41608	0.00295406	3.04195	-1.40402	0.00321443	3.06785	-1.40078
57220876	chr12:57220876:G:A	4.42762e-14	-3.34252e-10	-1.40762	0.000140138	-3.34252e-10	-1.41038	0.00014829	-3.34252e-10	-1.40917
57221175	chr12:57221175:G:T	4.21254e-13	-3.34252e-10	0.845171	0.00127607	-3.34252e-10	0.798529	0.00135872	-3.34252e-10	0.805959
57221756	chr12:57221756:C:T	4.93896e-14	-3.34252e-10	-1.29833	0.00015805	-3.34252e-10	-1.2901	0.000167554	-3.34252e-10	-1.28703
57222057	chr12:57222057:A:G	4.99341e-14	-3.34252e-10	-1.28736	0.000160167	-3.34252e-10	-1.27679	0.000169783	-3.34252e-10	-1.27382
57222278	chr12:57222278:G:A	6.82102e-14	-0.407045	-0.568427	0.000251101	-0.372511	-0.454644	0.000272621	-0.372992	-0.427263
57222989	chr12:57222989:T:C	6.43689e-15	-1.91889	-1.41713	2.94633e-05	-1.5528	-1.41706	3.11524e-05	-1.55239	-1.41705
57223139	chr12:57223139:G:A	1.25377e-13	-3.34252e-10	-0.366741	0.000410016	-3.34252e-10	-0.336815	0.000427761	-3.34252e-10	-0.349774
57223140	chr12:57223140:G:A	2.57239e-14	-1.95065	-4.01236e-10	0.000127963	-1.50127	-4.01236e-10	0.000134439	-1.50723	-4.01236e-10
57223860	chr12:57223860:T:C	4.64831e-14	-3.34252e-10	-1.35898	0.00014865	-3.34252e-10	-1.35142	0.000157396	-3.34252e-10	-1.34957
57224259	chr12:57224259:G:A	2.15406e-13	-3.34252e-10	0.17446	0.000826711	-3.34252e-10	0.364444	0.00076907	-3.34252e-10	0.236843
57224470	chr12:57224470:C:T	1.956e-13	-3.34252e-10	0.0780052	0.000745501	-3.34252e-10	0.261045	0.000696447	-3.34252e-10	0.137653
57224635	chr12:57224635:G:C	6.83012e-14	-0.974139	-4.01236e-10	0.000207377	-1.01847	-4.01236e-10	0.000217919	-1.02422	-4.01236e-10
57224636	chr12:57224636:A:G	9.74332e-13	2.18673	-0.503048	0.00631818	2.76539	-0.367216	0.00664382	2.78908	-0.39598
57224836	chr12:57224836:G:A	6.81721e-14	-0.492884	-0.483145	0.000259425	-0.439593	-0.354949	0.000281646	-0.440261	-0.327425
57225404	chr12:57225404:T:TGGC	8.42776e-13	-3.34252e-10	1.53864	0.00396566	-3.34252e-10	1.93242	0.00413004	-3.34252e-10	1.9177
57225426	chr12:57225426:C:G	4.86048e-14	-3.34252e-10	-1.31434	0.000152404	-3.34252e-10	-1.32647	0.000161102	-3.34252e-10	-1.3263
57225576	chr12:57225576:C:T	4.57228e-14	-3.34252e-10	-1.37547	0.000145572	-3.34252e-10	-1.37234	0.000153835	-3.34252e-10	-1.37246
57225579	chr12:57225579:G:A	9.03039e-13	1.99077	-0.383067	0.00569968	2.53706	-0.241908	0.00598265	2.56029	-0.27201
57225806	chr12:57225806:C:T	3.08941e-14	-1.7675	-4.01236e-10	9.12375e-05	-1.83954	-4.01236e-10	9.69854e-05	-1.83378	-4.01236e-10
57226456	chr12:57226456:TGTGAG:T	2.45538e-14	-1.9972	-4.01236e-10	7.02056e-05	-2.10158	-4.01236e-10	7.42057e-05	-2.1015	-4.01236e-10
57226462	chr12:57226462:A:ATTCCC	2.45572e-14	-1.99706	-4.01236e-10	7.0206e-05	-2.10158	-4.01236e-10	7.42062e-05	-2.10149	-4.01236e-10
57226471	chr12:57226471:G:A	5.51951e-14	-0.595215	-0.591976	0.000204596	-0.55747	-0.474505	0.000221857	-0.558247	-0.448057
57226746	chr12:57226746:A:G	4.31774e-13	-3.34252e-10	0.869836	0.00146977	-3.34252e-10	0.939853	0.00152062	-3.34252e-10	0.918534
57227110	chr12:57227110:G:GC	4.85791e-14	-3.34252e-10	-1.31487	0.000153295	-3.34252e-10	-1.32065	0.000162175	-3.34252e-10	-1.31966
57227566	chr12:57227566:A:G	9.01507e-14	-3.34252e-10	-0.696583	0.000293218	-3.34252e-10	-0.672094	0.000307732	-3.34252e-10	-0.679111
57228073	chr12:57228073:C:T	4.40442e-14	-3.34252e-10	-1.41287	0.000139547	-3.34252e-10	-1.41461	0.000147597	-3.34252e-10	-1.41385
57228336	chr12:57228336:C:T	1.69521e-12	2.29226	-0.0547661	0.00671848	2.37187	0.0877405	0.00743309	2.39663	0.108732
57228417	chr12:57228417:T:A	1.87024e-14	-2.07242	-0.196999	9.03274e-05	-1.73743	-0.112137	8.88557e-05	-1.73951	-0.181815
57228588	chr12:57228588:G:T	6.00641e-15	-1.98815	-1.41708	1.70951e-05	-2.09807	-1.41615	1.80672e-05	-2.09844	-1.4158
57228709	chr12:57228709:T:A	4.3812e-14	-0.110861	-1.3073	0.000124187	-0.284608	-1.24662	0.00013037	-0.299272	-1.23869
57228779	chr12:57228779:A:AT	1.47918e-13	-3.34252e-10	-0.201405	0.000481306	-3.34252e-10	-0.176507	0.000503051	-3.34252e-10	-0.187647
57229038	chr12:57229038:G:A	9.38558e-13	2.47392	-0.827643	0.00443849	2.82753	-0.78247	0.00489553	2.85442	-0.766686
57229736	chr12:57229736:G:A	9.02659e-14	-3.34252e-10	-0.695305	0.00029354	-3.34252e-10	-0.670997	0.000307979	-3.34252e-10	-0.678308
57232167	chr12:57232167:G:A	8.3747e-14	-3.34252e-10	-0.770266	0.000277002	-3.34252e-10	-0.728985	0.000289621	-3.34252e-10	-0.739764
57232235	chr12:57232235:C:T	1.9206e-13	-3.34252e-10	0.0597426	0.000645276	-3.34252e-10	0.116667	0.000669899	-3.34252e-10	0.098788
57232661	chr12:57232661:C:T	1.3283e-13	-3.34252e-10	-0.308996	0.00045037	-3.34252e-10	-0.242941	0.000472924	-3.34252e-10	-0.249405
57232799	chr12:57232799:G:A	2.42967e-14	-2.00772	-4.01236e-10	8.33464e-05	-1.93	-4.01236e-10	8.78299e-05	-1.93294	-4.01236e-10
57233078	chr12:57233078:G:A	4.92886e-14	-3.34252e-10	-1.30037	0.000155414	-3.34252e-10	-1.30692	0.000164419	-3.34252e-10	-1.30592
57233742	chr12:57233742:A:G	2.22127e-13	0.205183	-4.01236e-10	0.000151408	-1.33303	-4.01236e-10	0.000158463	-1.34282	-4.01236e-10
57233934	chr12:57233934:G:A	6.54997e-15	-1.91933	-1.39927	1.80573e-05	-2.06944	-1.39002	1.91121e-05	-2.07208	-1.38594
57234625	chr12:57234625:CTCTT:C	3.51043e-14	-1.63974	-4.01236e-10	0.000154361	-1.31372	-4.01236e-10	0.000163933	-1.30888	-4.01236e-10
57235743	chr12:57235743:A:C	5.43975e-14	-3.34252e-10	-1.20175	0.000170228	-3.34252e-10	-1.21587	0.000180526	-3.34252e-10	-1.21247
57236212	chr12:57236212:G:A	4.39313e-14	-3.34252e-10	-1.41544	0.000139588	-3.34252e-10	-1.41432	0.000147541	-3.34252e-10	-1.41424
57236337	chr12:57236337:G:T	4.59966e-14	-3.34252e-10	-1.3695	0.000146375	-3.34252e-10	-1.36684	0.000154566	-3.34252e-10	-1.36772
57238578	chr12:57238578:G:A	5.87527e-14	-3.34252e-10	-1.12473	0.000182511	-3.34252e-10	-1.1462	0.000194114	-3.34252e-10	-1.13989
57239721	chr12:57239721:G:T	4.76746e-14	-3.34252e-10	-1.33367	0.000152389	-3.34252e-10	-1.32657	0.000161135	-3.34252e-10	-1.3261
57240121	chr12:57240121:A:AC	5.20363e-14	-3.34252e-10	-1.24612	0.000163633	-3.34252e-10	-1.25538	0.000173454	-3.34252e-10	-1.25243
57240839	chr12:57240839:A:C	4.6975e-14	-3.34252e-10	-1.34845	0.00014924	-3.34252e-10	-1.34746	0.000157518	-3.34252e-10	-1.3488
57241276	chr12:57241276:G:A	1.1645e-14	-1.91583	-0.827365	3.29172e-05	-2.04371	-0.815307	3.43567e-05	-2.03947	-0.832072
57241474	chr12:57241474:C:T	1.09771e-13	-3.34252e-10	-0.499673	0.00033354	-3.34252e-10	-0.543247	0.000353163	-3.34252e-10	-0.54141
57242205	chr12:57242205:G:C	4.87824e-13	1.25089	-0.259002	0.00213707	1.46471	-0.15053	0.00218029	1.49457	-0.215698
57242307	chr12:57242307:G:A	6.93431e-14	-3.34252e-10	-0.958999	0.000218843	-3.34252e-10	-0.964655	0.000233354	-3.34252e-10	-0.955784
57242480	chr12:57242480:C:T	4.42128e-14	-3.34252e-10	-1.40905	0.000140573	-3.34252e-10	-1.40728	0.000148615	-3.34252e-10	-1.40698
57243344	chr12:57243344:C:A	4.67425e-14	-3.34252e-10	-1.35341	0.000147115	-3.34252e-10	-1.3618	0.00015584	-3.34252e-10	-1.35951
57243810	chr12:57243810:G:A	1.74082e-13	-0.353723	0.315185	0.00239563	1.01754	0.410851	0.00260466	1.05646	0.400259
57243821	chr12:57243821:C:T	4.72572e-14	-3.34252e-10	-1.34246	0.000148635	-3.34252e-10	-1.35152	0.000157483	-3.34252e-10	-1.34902
57243967	chr12:57243967:ACAG:A	4.63351e-14	-3.34252e-10	-1.36217	0.000145922	-3.34252e-10	-1.36994	0.00015455	-3.34252e-10	-1.36782
57244872	chr12:57244872:T:C	4.59595e-14	-3.34252e-10	-1.3703	0.000146364	-3.34252e-10	-1.36692	0.000154987	-3.34252e-10	-1.365
57245112	chr12:57245112:C:T	2.44831e-14	-2.00008	-4.01236e-10	0.000112545	-1.62966	-4.01236e-10	0.000118351	-1.63468	-4.01236e-10
57245407	chr12:57245407:C:T	6.74726e-14	-3.34252e-10	-0.986344	0.000209682	-3.34252e-10	-1.00742	0.000221493	-3.34252e-10	-1.00795
57245477	chr12:57245477:TCTC:T	1.89008e-14	-1.62496	-0.633897	4.38563e-05	-2.00226	-0.569828	4.63518e-05	-2.00333	-0.568748
57245978	chr12:57245978:A:G	4.67977e-14	-3.34252e-10	-1.35223	0.000147296	-3.34252e-10	-1.36057	0.000156028	-3.34252e-10	-1.35831
57247186	chr12:57247186:T:C	4.40219e-14	-3.34252e-10	-1.41338	0.000139695	-3.34252e-10	-1.41355	0.000147702	-3.34252e-10	-1.41314
57247242	chr12:57247242:C:A	4.613e-14	-3.34252e-10	-1.3666	0.000146901	-3.34252e-10	-1.36325	0.000155566	-3.34252e-10	-1.36127
57247436	chr12:57247436:T:A	5.31474e-14	-3.34252e-10	-1.225	0.000169619	-3.34252e-10	-1.21946	0.000178588	-3.34252e-10	-1.22326
57247440	chr12:57247440:T:A	2.51307e-13	-3.34252e-10	0.328609	0.000899187	-3.34252e-10	0.44848	0.000936867	-3.34252e-10	0.434203
57247557	chr12:57247557:T:C	1.66535e-14	-1.07949	-1.30595	2.6839e-05	-1.81416	-1.249	2.85065e-05	-1.81965	-1.23856
57247678	chr12:57247678:C:G	4.4261e-14	-3.34252e-10	-1.40796	0.00014051	-3.34252e-10	-1.40774	0.000148398	-3.34252e-10	-1.40844
57247701	chr12:57247701:A:G	4.62996e-14	-3.34252e-10	-1.36293	0.000145843	-3.34252e-10	-1.37048	0.000154454	-3.34252e-10	-1.36844
57248609	chr12:57248609:G:A	4.42202e-14	-3.34252e-10	-1.40888	0.000140077	-3.34252e-10	-1.41082	0.00014813	-3.34252e-10	-1.41025
57249760	chr12:57249760:C:T	4.59729e-14	-3.34252e-10	-1.37001	0.000144883	-3.34252e-10	-1.37708	0.000153416	-3.34252e-10	-1.37519
57249838	chr12:57249838:C:G	4.76746e-14	-3.34252e-10	-1.33367	0.000152389	-3.34252e-10	-1.32657	0.000161135	-3.34252e-10	-1.3261
57249903	chr12:57249903:A:G	4.05073e-13	0.0895131	0.716488	0.00808432	1.82946	0.815212	0.00877681	1.87396	0.797571
57250164	chr12:57250164:C:T	1.59607e-13	-3.34252e-10	-0.125353	0.000562618	-3.34252e-10	-0.0204104	0.000587513	-3.34252e-10	-0.0324405
57250984	chr12:57250984:G:T	2.38171e-13	0.0924048	0.182521	0.00465406	1.82429	0.268195	0.00508482	1.869	0.256671
57252006	chr12:57252006:T:A	3.23009e-13	1.27304	-0.693428	0.000341056	0.11454	-0.635503	0.000368503	0.117746	-0.616637
57252231	chr12:57252231:C:T	7.09015e-13	1.36581	-4.01236e-10	0.000663882	0.145093	-4.01236e-10	0.000695912	0.136884	-4.01236e-10
57253591	chr12:57253591:G:A	7.24997e-15	-2.07503	-1.14204	2.24226e-05	-2.06987	-1.17307	2.35611e-05	-2.07106	-1.17769
57254371	chr12:57254371:C:T	4.75682e-14	-3.34252e-10	-1.3359	0.000149561	-3.34252e-10	-1.34531	0.000158475	-3.34252e-10	-1.34274
57254861	chr12:57254861:C:T	2.74534e-14	-1.88558	-4.01236e-10	8.79185e-05	-1.8766	-4.01236e-10	9.26928e-05	-1.87905	-4.01236e-10
57254989	chr12:57254989:C:A	2.22311e-14	-2.09657	-4.01236e-10	7.60092e-05	-2.02216	-4.01236e-10	8.0171e-05	-2.02418	-4.01236e-10
57255337	chr12:57255337:A:G	4.42014e-14	-3.34252e-10	-1.40931	0.000141428	-3.34252e-10	-1.40122	0.000149386	-3.34252e-10	-1.4018
57255411	chr12:57255411:G:A	4.5521e-14	-3.34252e-10	-1.37989	0.000145017	-3.34252e-10	-1.37616	0.000153359	-3.34252e-10	-1.37556
57255464	chr12:57255464:G:C	6.27202e-14	-1.05938	-4.01236e-10	0.000433955	-0.28007	-4.01236e-10	0.000463583	-0.269353	-4.01236e-10
57255641	chr12:57255641:T:C	7.18912e-14	-3.34252e-10	-0.922911	0.000222584	-3.34252e-10	-0.947707	0.000235116	-3.34252e-10	-0.94826
57255705	chr12:57255705:G:A	4.78355e-14	-3.34252e-10	-1.3303	0.000150368	-3.34252e-10	-1.33992	0.000159336	-3.34252e-10	-1.33733
57256057	chr12:57256057:C:T	7.08013e-15	-2.05836	-1.18242	2.82987e-05	-1.83416	-1.17604	2.98733e-05	-1.82483	-1.18655
57256092	chr12:57256092:C:T	4.4161e-14	-3.34252e-10	-1.41022	0.000140183	-3.34252e-10	-1.41007	0.000148068	-3.34252e-10	-1.41067
57256093	chr12:57256093:G:A	4.38748e-14	-3.34252e-10	-1.41672	0.000139433	-3.34252e-10	-1.41543	0.000147327	-3.34252e-10	-1.41568
57256423	chr12:57256423:C:T	1.88773e-13	-3.34252e-10	0.0424815	0.000620701	-3.34252e-10	0.077839	0.000646363	-3.34252e-10	0.0630227
57257114	chr12:57257114:C:T	1.27758e-12	1.95466	-4.01236e-10	0.00284642	1.60081	-4.01236e-10	0.00308676	1.62654	-4.01236e-10
57257217	chr12:57257217:A:C	4.49738e-14	-3.34252e-10	-1.39199	0.00014388	-3.34252e-10	-1.38403	0.000152032	-3.34252e-10	-1.38425
57257276	chr12:57257276:A:G	4.61213e-14	-3.34252e-10	-1.36679	0.000145319	-3.34252e-10	-1.37408	0.000153885	-3.34252e-10	-1.37213
57257471	chr12:57257471:A:G	7.38997e-14	-3.34252e-10	-0.895356	0.000228617	-3.34252e-10	-0.920963	0.000241485	-3.34252e-10	-0.921533
```
