## Supplementary material for "Characterization of shared and ancestry-specific signals driving complex traits using multi-ancestry fine-mapping": s1.afreq

```
#CHROM	ID	REF	ALT	ALT_FREQS	OBS_CT
12	rs7136081	A	G	0.468191	1006
12	rs187668716	C	T	0.0109344	1006
12	rs6581102	G	A	0.272366	1006
12	rs6581103	C	T	0.272366	1006
12	rs61937785	T	C	0.0725646	1006
12	rs12370142	G	T	0.271372	1006
12	rs9706074	C	A	0.271372	1006
12	rs61937786	G	A	0.115308	1006
12	rs138408545	C	T	0.0417495	1006
12	rs6581104	G	C	0.116302	1006
12	rs7299415	G	A	0.0815109	1006
12	rs6581105	T	C	0.264414	1006
12	rs147923563	G	T	0.0119284	1006
12	rs2888095	C	T	0.271372	1006
12	rs2888096	A	T	0.271372	1006
12	rs117955669	A	T	0.0337972	1006
12	rs7134494	C	T	0.271372	1006
12	rs7305851	T	G	0.385686	1006
12	rs61937787	C	T	0.0725646	1006
12	rs7487633	T	C	0.271372	1006
12	rs144220808	C	T	0.0407555	1006
12	rs7139214	A	G	0.271372	1006
12	rs6581106	G	A	0.271372	1006
12	rs2888084	C	T	0.0447316	1006
12	rs1813108	C	T	0.272366	1006
12	rs1813109	G	A	0.271372	1006
12	rs7302477	A	C	0.114314	1006
12	rs7303265	C	T	0.271372	1006
12	rs7307148	G	A	0.271372	1006
12	rs7306849	A	T	0.271372	1006
12	rs7306857	A	G	0.271372	1006
12	rs11171978	G	A	0.271372	1006
12	rs7311381	G	A	0.271372	1006
12	rs6581107	T	C	0.271372	1006
12	rs7315786	A	G	0.271372	1006
12	rs56858561	T	C	0.0725646	1006
12	rs11171979	C	G	0.271372	1006
12	rs116862065	A	C	0.027833	1006
12	rs12296344	T	C	0.114314	1006
12	rs117528928	C	T	0.0407555	1006
12	rs2126068	C	G	0.271372	1006
12	rs2371559	T	C	0.387674	1006
12	rs67808059	C	G	0.271372	1006
12	rs1870673	C	T	0.232604	1006
12	rs1870674	A	G	0.271372	1006
12	rs12321588	C	T	0.114314	1006
12	rs11171980	T	A	0.271372	1006
12	rs115558197	G	A	0.0168986	1006
12	rs141597153	C	T	0.00596421	1006
12	rs113275341	C	T	0.0248509	1006
12	rs79646167	T	G	0.0238569	1006
12	rs12366897	G	C	0.271372	1006
12	rs2371561	C	T	0.466203	1006
12	rs79680711	G	A	0.0884692	1006
12	rs12367312	C	T	0.271372	1006
12	rs12367339	C	T	0.271372	1006
12	rs61937791	C	T	0.11332	1006
12	rs12367822	G	T	0.271372	1006
12	rs112581520	A	G	0.0705765	1006
12	rs146402961	C	T	0.00994036	1006
12	rs79541927	C	T	0.0407555	1006
12	rs10783798	G	C	0.43837	1006
12	rs1903370	C	T	0.271372	1006
12	rs1903369	A	T	0.444334	1006
12	rs10876928	A	G	0.272366	1006
12	rs10876929	G	C	0.467197	1006
12	rs11171983	G	A	0.271372	1006
12	rs10876930	G	A	0.467197	1006
12	rs7965581	C	T	0.271372	1006
12	rs144714287	C	T	0.0139165	1006
12	rs60615836	C	T	0.0725646	1006
12	rs117939061	A	G	0.028827	1006
12	rs145321310	T	G	0.114314	1006
12	rs11171985	A	G	0.385686	1006
12	rs10876931	G	A	0.385686	1006
12	rs61937817	T	G	0.115308	1006
12	rs11171986	T	C	0.270378	1006
12	rs148381088	C	G	0.0427435	1006
12	rs7957053	G	A	0.38668	1006
12	rs11171988	C	T	0.387674	1006
12	rs113940456	C	T	0.0894632	1006
12	rs145895541	C	T	0.0258449	1006
12	rs10783799	A	G	0.82008	1006
12	rs10876932	A	G	0.559642	1006
12	rs181096102	T	G	0.0178926	1006
12	rs7305859	T	C	0.0139165	1006
12	rs118190803	C	T	0.0178926	1006
12	rs61937819	T	C	0.0735586	1006
12	rs7488232	T	C	0.82008	1006
12	rs10783800	C	T	0.82008	1006
12	rs144106147	G	A	0.0228628	1006
12	rs139867475	G	C	0.0139165	1006
12	rs10161333	C	A	0.82008	1006
12	rs10876933	A	G	0.894632	1006
12	rs73117865	G	T	0.0119284	1006
12	rs7967561	C	T	0.894632	1006
12	rs7967877	G	C	0.894632	1006
12	rs4544042	T	A	0.82008	1006
12	rs143117494	C	T	0.00795229	1006
12	rs143655627	T	C	0.0238569	1006
12	rs4329724	A	C	0.82008	1006
12	rs4759257	G	A	0.82008	1006
12	rs74240689	A	G	0.0377734	1006
12	rs118018156	C	T	0.0178926	1006
12	rs7980181	A	G	0.82008	1006
12	rs7954982	C	T	0.894632	1006
12	rs10747771	T	C	0.894632	1006
12	rs11171989	G	A	0.260437	1006
12	rs10783801	A	G	0.894632	1006
12	rs73117871	G	T	0.0258449	1006
12	rs141194812	C	T	0.0109344	1006
12	rs11829130	T	C	0.0745527	1006
12	rs11171990	G	A	0.559642	1006
12	rs7305383	G	C	0.0745527	1006
12	rs7305808	C	T	0.0745527	1006
12	rs4759032	C	T	0.82008	1006
12	rs4759033	A	G	0.894632	1006
12	rs57340110	A	G	0.0735586	1006
12	rs11171991	T	A	0.893638	1006
12	rs1466383	C	T	0.260437	1006
12	rs1078043	A	G	0.0735586	1006
12	rs747906	C	G	0.0735586	1006
12	rs113874133	G	A	0.0298211	1006
12	rs4759258	G	A	0.0785288	1006
12	rs118138059	G	A	0.0258449	1006
12	rs898612	A	G	0.345924	1006
12	rs736755	T	C	0.659046	1006
12	rs192312544	G	A	0.0119284	1006
12	rs117634863	C	G	0.0228628	1006
12	rs1599332	G	T	0.659046	1006
12	rs61937826	A	G	0.0516899	1006
12	rs1841492	G	A	0.33996	1006
12	rs10876934	C	T	0.33996	1006
12	rs10876935	G	T	0.33996	1006
12	rs117120119	C	G	0.0487078	1006
12	rs10783802	A	G	0.60835	1006
12	rs4759259	G	A	0.33996	1006
12	rs10876936	C	A	0.33996	1006
12	rs10876937	A	G	0.33996	1006
12	rs149636151	A	C	0.0775348	1006
12	rs57208706	G	A	0.0497018	1006
12	rs11171997	A	G	0.340954	1006
12	rs58783875	C	A	0.0884692	1006
12	rs11171998	C	T	0.354871	1006
12	rs11171999	G	A	0.303181	1006
12	rs34414794	G	T	0.185885	1006
12	rs117524896	G	A	0.0228628	1006
12	rs11531227	A	G	0.455268	1006
12	rs10783804	G	A	0.356859	1006
12	rs7311373	C	T	0.455268	1006
12	rs35663032	G	T	0.0487078	1006
12	rs150248294	G	A	0.0149105	1006
12	rs149389689	A	G	0.0109344	1006
12	rs11172003	C	T	0.202783	1006
12	rs10735869	T	C	0.542744	1006
12	rs4237805	G	A	0.455268	1006
12	rs76739551	C	T	0.0347913	1006
12	rs11172021	G	C	0.186879	1006
12	rs11172022	C	T	0.186879	1006
12	rs9739355	C	T	0.186879	1006
12	rs7303219	G	A	0.455268	1006
12	rs76545764	A	C	0.0497018	1006
12	rs7306442	C	A	0.455268	1006
12	rs76043385	C	A	0.0347913	1006
12	rs146255722	T	C	0.0129225	1006
12	rs143864706	T	G	0.0258449	1006
12	rs111678820	G	C	0.0129225	1006
12	rs35671620	C	T	0.0318091	1006
12	rs4759035	G	A	0.185885	1006
12	rs10783805	T	C	0.450298	1006
12	rs76390111	G	A	0.0606362	1006
12	rs78560354	C	G	0.0397614	1006
12	rs7305700	T	A	0.638171	1006
12	rs12423843	T	A	0.361829	1006
12	rs11832720	G	A	0.129225	1006
12	rs7314652	G	T	0.637177	1006
12	rs7314567	C	T	0.506958	1006
12	rs12369300	G	A	0.0685885	1006
12	rs7954692	C	T	0.185885	1006
12	rs3922405	A	G	0.450298	1006
12	rs75465620	T	G	0.130219	1006
12	rs9919772	C	T	0.322068	1006
12	rs61937853	A	G	0.137177	1006
12	rs11172025	G	A	0.361829	1006
12	rs28678573	G	A	0.0487078	1006
12	rs117991841	C	T	0.131213	1006
12	rs149822892	C	T	0.0258449	1006
12	rs142888721	G	A	0.0298211	1006
12	rs74995587	G	A	0.128231	1006
12	rs10876940	G	C	0.511928	1006
12	rs4759260	G	A	0.185885	1006
12	rs4403833	A	G	0.159046	1006
12	rs4254104	C	T	0.360835	1006
12	rs10783807	C	T	0.482107	1006
12	rs6581110	G	T	0.512922	1006
12	rs10876941	C	T	0.356859	1006
12	rs4495925	G	C	0.327038	1006
12	rs11172026	C	T	0.154076	1006
12	rs4759261	G	C	0.154076	1006
12	rs4471472	G	A	0.327038	1006
12	rs4633499	T	A	0.326044	1006
12	rs10876942	G	A	0.151093	1006
12	rs4472974	G	A	0.356859	1006
12	rs145745166	T	C	0.0218688	1006
12	rs4759262	C	G	0.131213	1006
12	rs4759036	C	T	0.363817	1006
12	rs4759037	C	T	0.714712	1006
12	rs4759264	G	A	0.714712	1006
12	rs7295197	C	T	0.131213	1006
12	rs9668259	G	A	0.364811	1006
12	rs9668268	G	A	0.714712	1006
12	rs12300079	C	T	0.349901	1006
12	rs12300191	G	A	0.349901	1006
12	rs181457987	C	T	0.0159046	1006
12	rs12823784	G	A	0.154076	1006
12	rs12313528	A	G	0.714712	1006
12	rs7961602	C	T	0.363817	1006
12	rs11613486	A	G	0.131213	1006
12	rs6581111	A	T	0.715706	1006
12	rs6581112	T	A	0.714712	1006
12	rs10876943	A	G	0.363817	1006
12	rs4643112	G	A	0.714712	1006
12	rs4259865	G	T	0.845924	1006
12	rs4477472	C	A	0.131213	1006
12	rs4477473	C	A	0.363817	1006
12	rs7960108	T	G	0.714712	1006
12	rs6581113	T	C	0.714712	1006
12	rs6581114	A	T	0.714712	1006
12	rs4514464	T	C	0.349901	1006
12	rs7955918	G	T	0.363817	1006
12	rs4417325	A	G	0.349901	1006
12	rs7358702	T	G	0.714712	1006
12	rs7358569	A	T	0.845924	1006
12	rs6581115	A	T	0.714712	1006
12	rs7959654	A	G	0.363817	1006
12	rs75332898	G	A	0.0377734	1006
12	rs11172030	C	A	0.349901	1006
12	rs7960137	C	T	0.363817	1006
12	rs7960389	A	G	0.714712	1006
12	rs58911887	G	A	0.154076	1006
12	rs34465459	T	G	0.154076	1006
12	rs10876944	A	T	0.349901	1006
12	rs7979655	T	C	0.363817	1006
12	rs7967439	A	G	0.714712	1006
12	rs4435043	G	A	0.131213	1006
12	rs7967940	G	T	0.363817	1006
12	rs7967947	G	T	0.713718	1006
12	rs7954603	T	G	0.714712	1006
12	rs4326839	C	G	0.349901	1006
12	rs4439555	G	A	0.714712	1006
12	rs7307358	G	C	0.131213	1006
12	rs7972591	G	A	0.363817	1006
12	rs4759040	T	C	0.845924	1006
12	rs4759265	T	C	0.845924	1006
12	rs10735870	A	G	0.714712	1006
12	rs6581118	T	C	0.714712	1006
12	rs4436581	T	C	0.714712	1006
12	rs4307758	T	A	0.714712	1006
12	rs7311658	C	T	0.131213	1006
12	rs139870458	G	A	0.0258449	1006
12	rs10876945	A	G	0.714712	1006
12	rs11172033	C	T	0.363817	1006
12	rs11172034	G	A	0.714712	1006
12	rs142834231	G	A	0.154076	1006
12	rs10876946	G	A	0.713718	1006
12	rs56023460	A	G	0.363817	1006
12	rs4590912	A	T	0.714712	1006
12	rs10783808	G	T	0.845924	1006
12	rs7956391	C	T	0.363817	1006
12	rs7959253	A	G	0.363817	1006
12	rs7959725	C	T	0.363817	1006
12	rs4759266	T	G	0.131213	1006
12	rs28876529	A	T	0.349901	1006
12	rs11172037	A	T	0.349901	1006
12	rs4759267	C	T	0.714712	1006
12	rs148057807	A	G	0.00695825	1006
12	rs10783809	A	G	0.715706	1006
12	rs139098355	A	C	0.0228628	1006
12	rs79050713	A	G	0.349901	1006
12	rs10876949	G	A	0.715706	1006
12	rs11172038	T	A	0.130219	1006
12	rs55812315	G	T	0.364811	1006
12	rs11172039	G	A	0.715706	1006
12	rs10783810	A	G	0.715706	1006
12	rs12321987	A	G	0.349901	1006
12	rs7315229	C	T	0.713718	1006
12	rs4415812	T	C	0.131213	1006
12	rs4237807	C	T	0.131213	1006
12	rs536957166	C	T	0.0178926	1006
12	rs145542494	G	T	0.0208748	1006
12	rs4759041	C	G	0.363817	1006
12	rs61939604	A	C	0.364811	1006
12	rs11172043	A	G	0.349901	1006
12	rs1846400	A	G	0.49503	1006
12	rs12422981	T	C	0.481113	1006
12	rs12426816	C	A	0.349901	1006
12	rs2371632	A	G	0.899602	1006
12	rs4612852	A	G	0.154076	1006
12	rs4468384	G	C	0.154076	1006
12	rs34263825	T	C	0.154076	1006
12	rs11610564	T	C	0.0467197	1006
12	rs2888108	G	A	0.636183	1006
12	rs11172046	G	C	0.131213	1006
12	rs11172047	C	T	0.349901	1006
12	rs2371631	A	T	0.349901	1006
12	rs4759268	C	G	0.131213	1006
12	rs141275372	G	C	0.0944334	1006
12	rs12305763	A	G	0.349901	1006
12	rs117961863	G	A	0.0228628	1006
12	rs187160685	T	A	0.00994036	1006
12	rs117228209	G	A	0.0258449	1006
12	rs2888107	T	C	0.636183	1006
12	rs2888106	C	T	0.636183	1006
12	rs7957145	C	T	0.135189	1006
12	rs34285886	A	G	0.135189	1006
12	rs1846398	A	C	0.639165	1006
12	rs11172048	C	T	0.0397614	1006
12	rs11172049	C	T	0.367793	1006
12	rs7965441	G	A	0.133201	1006
12	rs1874888	C	A	0.366799	1006
12	rs1391708	A	G	0.135189	1006
12	rs12304073	G	T	0.133201	1006
12	rs58801386	A	C	0.0864811	1006
12	rs10506349	C	T	0.367793	1006
12	rs10876951	G	T	0.366799	1006
12	rs10735871	C	T	0.636183	1006
12	rs11172055	T	A	0.500994	1006
12	rs10783812	T	C	0.366799	1006
12	rs1909328	G	A	0.636183	1006
12	rs11172056	T	C	0.368787	1006
12	rs7964087	A	G	0.134195	1006
12	rs191301190	T	C	0.0258449	1006
12	rs7302420	C	G	0.366799	1006
12	rs17119149	G	A	0.133201	1006
12	rs11172057	A	T	0.367793	1006
12	rs10876953	A	T	0.500994	1006
12	rs10876954	G	C	0.282306	1006
12	rs12228618	C	T	0.367793	1006
12	rs147257957	C	G	0.0258449	1006
12	rs9739473	T	A	0.370775	1006
12	rs1498749	C	A	0.323062	1006
12	rs117027576	T	G	0.0178926	1006
12	rs17119173	C	A	0.188867	1006
12	rs7314055	A	G	0.324056	1006
12	rs10876955	G	A	0.134195	1006
12	rs35944841	T	C	0.189861	1006
12	rs10876956	A	C	0.133201	1006
12	rs67377945	T	G	0.189861	1006
12	rs118082508	C	T	0.0178926	1006
12	rs7304127	T	A	0.189861	1006
12	rs11172064	A	G	0.134195	1006
12	rs11172065	A	G	0.134195	1006
12	rs12812221	C	A	0.189861	1006
12	rs11172066	A	T	0.134195	1006
12	rs79184223	G	A	0.0188867	1006
12	rs117869859	G	A	0.026839	1006
12	rs844469	T	C	0.348907	1006
12	rs11172067	T	C	0.084493	1006
12	rs840163	T	C	0.251491	1006
12	rs7296999	C	T	0.083499	1006
12	rs7297019	C	G	0.083499	1006
12	rs840162	T	A	0.243539	1006
12	rs78195265	C	T	0.054672	1006
12	rs1872436	C	T	0.188867	1006
12	rs58267004	A	C	0.135189	1006
12	rs11172068	G	A	0.083499	1006
12	rs77947411	C	T	0.0874751	1006
12	rs840161	A	G	0.661034	1006
12	rs840160	T	C	0.188867	1006
12	rs11172069	T	G	0.082505	1006
12	rs2629413	G	C	0.188867	1006
12	rs864541	A	G	0.188867	1006
12	rs863459	T	G	0.188867	1006
12	rs719750	C	T	0.188867	1006
12	rs719749	A	G	0.188867	1006
12	rs747275	G	A	0.083499	1006
12	rs17447003	C	T	0.0367793	1006
12	rs137876794	G	T	0.0248509	1006
12	rs7358723	C	T	0.0178926	1006
12	rs61939617	G	A	0.084493	1006
12	rs1353781	T	C	0.899602	1006
12	rs151068476	G	C	0.0109344	1006
12	rs79454971	C	T	0.0477137	1006
12	rs10506346	G	A	0.027833	1006
12	rs77585535	C	T	0.0149105	1006
12	rs10506347	T	C	0.129225	1006
12	rs11172071	A	C	0.218688	1006
12	rs10506348	A	G	0.0874751	1006
12	rs12810024	C	T	0.129225	1006
12	rs11172072	C	T	0.217694	1006
12	rs76538498	C	T	0.0198807	1006
12	rs725957	G	A	0.393638	1006
12	rs725956	A	G	0.0874751	1006
12	rs1813812	A	G	0.0864811	1006
12	rs55707312	T	C	0.0218688	1006
12	rs115562488	G	A	0.0477137	1006
12	rs58009868	G	C	0.220676	1006
12	rs59665366	C	A	0.220676	1006
12	rs60101051	T	C	0.220676	1006
12	rs57926126	G	A	0.220676	1006
12	rs61939622	T	C	0.084493	1006
12	rs1825514	G	T	0.220676	1006
12	rs1072670	G	A	0.136183	1006
12	rs1072669	A	G	0.220676	1006
12	rs1601405	G	T	0.219682	1006
12	rs77235310	A	G	0.0417495	1006
12	rs10876960	G	A	0.220676	1006
12	rs7134373	G	C	0.084493	1006
12	rs11836517	T	C	0.136183	1006
12	rs17544455	C	A	0.0119284	1006
12	rs191605876	A	G	0.0119284	1006
12	rs11613668	C	T	0.0487078	1006
12	rs901069	G	A	0.219682	1006
12	rs901068	T	G	0.109344	1006
12	rs4319546	C	T	0.202783	1006
12	rs3782331	C	T	0.219682	1006
12	rs7314151	G	C	0.219682	1006
12	rs7314262	G	A	0.219682	1006
12	rs746049	G	A	0.136183	1006
12	rs61939624	G	A	0.0119284	1006
12	rs76884843	C	T	0.0139165	1006
12	rs67771054	C	T	0.136183	1006
12	rs7958413	A	C	0.083499	1006
12	rs11172074	G	A	0.0397614	1006
12	rs76287844	G	A	0.0487078	1006
12	rs142621536	C	T	0.0258449	1006
12	rs12815538	T	C	0.137177	1006
12	rs139540517	C	T	0.0477137	1006
12	rs111443696	T	A	0.138171	1006
12	rs11524050	G	A	0.0815109	1006
12	rs61539289	T	C	0.138171	1006
12	rs60258120	G	C	0.138171	1006
12	rs34253098	G	C	0.138171	1006
12	rs140439114	T	A	0.0308151	1006
12	rs2888139	G	A	0.138171	1006
12	rs12812499	T	C	0.138171	1006
12	rs11172076	C	T	0.22167	1006
12	rs148934208	C	A	0.0248509	1006
12	rs144223544	G	A	0.138171	1006
12	rs183827545	A	C	0.0119284	1006
12	rs60380217	A	G	0.138171	1006
12	rs1098379	A	G	0.963221	1006
12	rs1843311	C	T	0.138171	1006
12	rs1843312	T	G	0.138171	1006
12	rs1843313	C	A	0.138171	1006
12	rs2167306	T	G	0.140159	1006
12	rs1843314	G	A	0.313121	1006
12	rs11614097	C	T	0.0477137	1006
12	rs7969312	G	T	0.138171	1006
12	rs7956166	T	G	0.138171	1006
12	rs7487948	A	G	0.138171	1006
12	rs149233794	G	C	0.138171	1006
12	rs140808234	C	T	0.102386	1006
12	rs150152786	C	T	0.0477137	1006
12	rs71461303	C	T	0.138171	1006
12	rs12810837	C	T	0.138171	1006
12	rs35034299	C	A	0.138171	1006
12	rs34186462	A	C	0.138171	1006
12	rs1098740	G	A	0.582505	1006
12	rs34359134	C	T	0.138171	1006
12	rs118016275	T	C	0.0248509	1006
12	rs12824682	C	G	0.138171	1006
12	rs57351760	G	T	0.138171	1006
12	rs57129030	A	G	0.138171	1006
12	rs112650722	C	T	0.0337972	1006
12	rs35243318	T	C	0.138171	1006
12	rs11834851	A	G	0.138171	1006
12	rs11834856	A	G	0.138171	1006
12	rs73131106	T	C	0.0218688	1006
12	rs12827039	A	G	0.138171	1006
12	rs34969650	A	C	0.138171	1006
12	rs67844278	C	G	0.138171	1006
12	rs17119301	C	T	0.138171	1006
12	rs150470545	C	T	0.0218688	1006
12	rs2258152	T	C	0.190855	1006
12	rs72482268	G	A	0.138171	1006
12	rs3894415	C	T	0.128231	1006
12	rs4759042	C	T	0.307157	1006
12	rs2279743	T	C	0.189861	1006
12	rs12818342	C	T	0.138171	1006
12	rs76761422	A	G	0.028827	1006
12	rs7136770	T	G	0.137177	1006
12	rs10506350	C	G	0.137177	1006
12	rs191785641	G	A	0.0159046	1006
12	rs117842253	T	C	0.0149105	1006
12	rs12370257	G	A	0.0815109	1006
12	rs151056932	A	C	0.0119284	1006
12	rs73131120	C	T	0.107356	1006
12	rs67476535	G	T	0.107356	1006
12	rs2279373	C	T	0.107356	1006
12	rs12099695	G	A	0.107356	1006
12	rs35493121	T	C	0.107356	1006
12	rs68126184	C	T	0.107356	1006
12	rs34315655	C	G	0.0328032	1006
12	rs58298943	C	T	0.106362	1006
12	rs60273384	A	G	0.107356	1006
12	rs547572392	A	G	0.00198807	1006
12	rs78890651	G	T	0.0129225	1006
12	rs61939632	A	C	0.0119284	1006
12	rs141505148	G	A	0.0159046	1006
12	rs3803018	C	A	0.107356	1006
12	rs3741578	G	C	0.0854871	1006
12	rs2371717	G	A	0.104374	1006
12	rs754398	T	G	0.141153	1006
12	rs56305333	T	A	0.105368	1006
12	rs147659818	T	A	0.00198807	1006
12	rs71461305	C	T	0.0357853	1006
12	rs61752546	C	T	0.0258449	1006
12	rs117805856	A	G	0.0248509	1006
12	rs748894	G	A	0.0357853	1006
12	rs4016338	T	C	0.105368	1006
12	rs7972615	C	T	0.10338	1006
12	rs117943989	A	G	0.0188867	1006
12	rs145066480	G	T	0.0119284	1006
12	rs113025694	G	A	0.10338	1006
12	rs116842709	G	A	0.028827	1006
12	rs11609825	G	C	0.0487078	1006
12	rs117513059	C	T	0.0417495	1006
12	rs73114426	G	A	0.104374	1006
12	rs74808980	A	G	0.0447316	1006
12	rs733629	T	C	0.10338	1006
12	rs2122694	C	T	0.0924453	1006
12	rs17119327	G	A	0.10338	1006
12	rs17119330	G	A	0.10338	1006
12	rs73114428	C	A	0.10338	1006
12	rs2291855	G	A	0.10338	1006
12	rs147111560	C	T	0.00994036	1006
12	rs57558853	T	G	0.10338	1006
12	rs149369129	T	A	0.10338	1006
12	rs75874411	G	A	0.0178926	1006
12	rs10400555	T	A	0.10338	1006
12	rs10400412	A	T	0.10338	1006
12	rs113665742	G	A	0.10338	1006
12	rs73114434	T	C	0.10338	1006
12	rs117444538	T	C	0.0487078	1006
12	rs76027621	A	G	0.10338	1006
12	rs73114436	A	G	0.10338	1006
12	rs12825752	G	C	0.10835	1006
12	rs703849	T	C	0.642147	1006
12	rs7972998	A	G	0.0357853	1006
12	rs55784503	C	T	0.00994036	1006
12	rs71461306	G	T	0.0357853	1006
12	rs67745435	C	T	0.0596421	1006
12	rs73114437	C	T	0.10338	1006
12	rs117071800	G	C	0.0198807	1006
12	rs56347319	A	T	0.0357853	1006
12	rs17119344	G	A	0.10338	1006
12	rs56128678	T	C	0.10338	1006
12	rs56156199	C	G	0.0357853	1006
12	rs56354404	T	C	0.10338	1006
12	rs56270558	C	A	0.10338	1006
12	rs2122693	G	A	0.028827	1006
12	rs55981065	G	A	0.0119284	1006
12	rs755221	C	T	0.10338	1006
12	rs1552245	C	T	0.10338	1006
12	rs697223	A	C	0.965209	1006
12	rs73114445	C	T	0.0149105	1006
12	rs73114446	G	C	0.10338	1006
12	rs17119352	T	A	0.10338	1006
12	rs75249987	A	G	0.10338	1006
12	rs117270067	T	C	0.10338	1006
12	rs703848	A	G	0.701789	1006
12	rs73114452	G	C	0.10338	1006
12	rs138851352	C	T	0.10338	1006
12	rs58389529	T	C	0.139165	1006
12	rs1008110	G	C	0.0487078	1006
12	rs76728630	A	C	0.0298211	1006
12	rs61504157	A	G	0.10338	1006
12	rs11615024	G	A	0.0487078	1006
12	rs2270739	T	C	0.188867	1006
12	rs55909821	C	T	0.0606362	1006
12	rs141346283	C	G	0.0149105	1006
12	rs33962952	C	T	0.0367793	1006
12	rs117611241	C	T	0.0298211	1006
12	rs3858539	A	G	0.0487078	1006
12	rs3886083	C	T	0.0487078	1006
12	rs116896516	G	A	0.0248509	1006
12	rs17546153	A	G	0.0487078	1006
12	rs697222	G	A	0.130219	1006
12	rs117599659	T	C	0.0258449	1006
12	rs73114457	T	C	0.10338	1006
12	rs73114459	C	T	0.10338	1006
12	rs4759272	T	G	0.22167	1006
12	rs17119383	A	G	0.0139165	1006
12	rs17119386	T	C	0.10338	1006
12	rs78272632	C	T	0.0477137	1006
12	rs2270737	A	G	0.10338	1006
12	rs2270736	A	G	0.10338	1006
12	rs3782330	A	C	0.104374	1006
12	rs3782329	A	T	0.10338	1006
12	rs11613928	T	G	0.0477137	1006
12	rs3782327	G	A	0.0298211	1006
12	rs17119388	G	T	0.10338	1006
12	rs73114467	A	C	0.10338	1006
12	rs73114468	C	G	0.10338	1006
12	rs4759273	C	T	0.0616302	1006
12	rs17119390	A	G	0.10338	1006
12	rs324021	A	C	0.429423	1006
12	rs7961920	C	T	0.187873	1006
12	rs57056392	A	G	0.187873	1006
12	rs112855268	A	T	0.10338	1006
12	rs73114472	G	A	0.10338	1006
12	rs71461310	T	C	0.0357853	1006
12	rs117101566	T	C	0.0238569	1006
12	rs11172086	C	T	0.083499	1006
12	rs4039	T	G	0.10338	1006
12	rs1044939	T	C	0.10338	1006
12	rs1044931	C	T	0.428429	1006
12	rs10506351	G	C	0.10338	1006
12	rs17119407	T	C	0.10338	1006
12	rs146529565	A	C	0.0188867	1006
12	rs12813643	T	C	0.0208748	1006
12	rs56190972	T	C	0.0626243	1006
12	rs149575918	A	G	0.0149105	1006
12	rs117881774	G	A	0.0119284	1006
12	rs144289977	T	C	0.0367793	1006
12	rs17546579	T	C	0.0477137	1006
12	rs73116494	C	T	0.10338	1006
12	rs7135297	G	C	0.139165	1006
12	rs841828	T	C	0.766402	1006
12	rs7974618	T	A	0.503976	1006
12	rs112013340	A	G	0.0357853	1006
12	rs7298475	C	T	0.10338	1006
12	rs34935055	T	G	0.0387674	1006
12	rs703846	A	C	0.957256	1006
12	rs73116501	C	T	0.10338	1006
12	rs17119416	A	G	0.10338	1006
12	rs34762603	G	A	0.10338	1006
12	rs71461311	G	A	0.0357853	1006
12	rs7962771	G	A	0.104374	1006
12	rs79563920	G	C	0.104374	1006
12	rs56405424	T	C	0.0198807	1006
12	rs112596414	G	A	0.104374	1006
12	rs111432418	A	C	0.104374	1006
12	rs113094827	T	C	0.104374	1006
12	rs61937566	T	C	0.428429	1006
12	rs142012651	A	G	0.110338	1006
12	rs114688041	G	A	0.0477137	1006
12	rs17449599	G	A	0.0357853	1006
12	rs62621200	C	T	0.0159046	1006
12	rs17119418	C	T	0.104374	1006
12	rs73118413	T	C	0.104374	1006
12	rs117558654	G	A	0.0248509	1006
12	rs145687081	T	C	0.0248509	1006
12	rs138369383	A	G	0.0258449	1006
12	rs115263762	T	G	0.104374	1006
12	rs141773786	A	G	0.140159	1006
12	rs117267420	C	T	0.137177	1006
12	rs142837309	C	A	0.0178926	1006
12	rs73118416	T	A	0.12326	1006
12	rs73118418	T	C	0.12326	1006
12	rs2035545	T	A	0.12326	1006
12	rs11608866	G	C	0.0477137	1006
12	rs35937600	A	C	0.159046	1006
12	rs66741626	A	G	0.159046	1006
12	rs114770081	C	T	0.0477137	1006
12	rs3759134	T	C	0.12326	1006
12	rs3759135	G	T	0.119284	1006
12	rs324010	G	A	0.515905	1006
12	rs2233267	A	T	0.122266	1006
12	rs79387581	C	T	0.00198807	1006
12	rs2233272	C	T	0.00994036	1006
12	rs324020	A	C	0.419483	1006
12	rs1057290	G	A	0.0467197	1006
12	rs324019	A	G	0.596421	1006
12	rs324018	T	G	0.595427	1006
12	rs71461312	G	C	0.0367793	1006
12	rs324017	A	C	0.7167	1006
12	rs141407717	C	T	0.0149105	1006
12	rs3024979	A	T	0.107356	1006
12	rs3024985	C	T	0.0298211	1006
12	rs3024983	C	T	0.0119284	1006
12	rs12371273	T	C	0.0457256	1006
12	rs4559	C	T	0.611332	1006
12	rs1059513	T	C	0.107356	1006
12	rs703817	C	T	0.455268	1006
12	rs324015	T	C	0.753479	1006
12	rs73118432	G	A	0.11829	1006
12	rs3024975	G	A	0.120278	1006
12	rs3024981	G	A	0.0298211	1006
12	rs3024974	G	A	0.120278	1006
12	rs841718	G	A	0.555666	1006
12	rs3024971	T	G	0.107356	1006
12	rs10783813	T	G	0.0218688	1006
12	rs703816	T	C	0.371769	1006
12	rs3024961	T	C	0.0129225	1006
12	rs56214329	G	A	0.0705765	1006
12	rs3024980	C	T	0.0119284	1006
12	rs76522381	A	G	0.0149105	1006
12	rs324011	C	T	0.346918	1006
12	rs324012	C	T	0.405567	1006
12	rs167769	C	T	0.33499	1006
12	rs73118440	G	T	0.0685885	1006
12	rs73338505	T	C	0.0675944	1006
12	rs3024942	G	A	0.0109344	1006
12	rs3001428	A	G	0.955268	1006
12	rs2598483	C	T	0.11829	1006
12	rs3001427	G	T	0.33996	1006
12	rs3001426	T	C	0.408549	1006
12	rs3122929	C	T	0.33996	1006
12	rs3001425	C	T	0.342942	1006
12	rs324014	T	C	0.408549	1006
12	rs115218235	C	T	0.0159046	1006
12	rs2122692	C	G	0.471173	1006
12	rs324013	C	T	0.471173	1006
12	rs61937568	G	C	0.084493	1006
12	rs12312693	T	C	0.404573	1006
12	rs78128655	C	G	0.0159046	1006
12	rs145891349	C	A	0.0109344	1006
12	rs12368672	C	G	0.343936	1006
12	rs11172106	C	G	0.404573	1006
12	rs141992408	G	C	0.0387674	1006
12	rs12322902	A	G	0.374751	1006
12	rs10876963	T	C	0.375746	1006
12	rs12298170	A	G	0.374751	1006
12	rs11172111	T	G	0.374751	1006
12	rs143655815	C	T	0.0129225	1006
12	rs17119494	G	A	0.0854871	1006
12	rs12307379	C	T	0.0606362	1006
12	rs61937571	G	A	0.0308151	1006
12	rs78874207	G	A	0.104374	1006
12	rs10467124	G	C	0.374751	1006
12	rs10467125	T	C	0.0616302	1006
12	rs73120411	C	T	0.313121	1006
12	rs11172112	G	C	0.0616302	1006
12	rs7306742	T	C	0.0616302	1006
12	rs35408366	G	T	0.0318091	1006
12	rs3741580	G	A	0.313121	1006
12	rs35140931	T	G	0.0904573	1006
12	rs35616842	T	C	0.120278	1006
12	rs11610923	A	C	0.195825	1006
12	rs34518518	T	A	0.0248509	1006
12	rs77827402	G	A	0.0616302	1006
12	rs4759275	G	A	0.375746	1006
12	rs78012789	G	A	0.0248509	1006
12	rs4759276	G	A	0.347913	1006
12	rs11172113	T	C	0.378728	1006
12	rs4257011	G	A	0.296223	1006
12	rs10747776	G	A	0.295229	1006
12	rs11172114	C	T	0.298211	1006
12	rs17547610	C	A	0.16501	1006
12	rs4759044	T	C	0.417495	1006
12	rs10876964	T	C	0.305169	1006
12	rs10876965	A	G	0.305169	1006
12	rs4367982	A	G	0.316103	1006
12	rs34073963	G	A	0.0506958	1006
12	rs1385526	G	C	0.303181	1006
12	rs715948	T	C	0.672962	1006
12	rs34656298	G	A	0.0129225	1006
12	rs4759277	C	A	0.316103	1006
12	rs1466535	G	A	0.303181	1006
12	rs4759045	G	A	0.303181	1006
12	rs1799737	G	A	0.305169	1006
12	rs1799986	C	T	0.151093	1006
12	rs34393552	G	A	0.0407555	1006
12	rs1800127	C	T	0.0198807	1006
12	rs113953523	G	A	0.0109344	1006
12	rs35264874	C	T	0.0308151	1006
12	rs7968719	C	G	0.500994	1006
12	rs7398375	C	G	0.286282	1006
12	rs75505823	G	T	0.0487078	1006
12	rs2306692	C	T	0.148111	1006
12	rs147497332	G	A	0.0168986	1006
12	rs10876966	C	T	0.22664	1006
12	rs73342535	C	T	0.0198807	1006
12	rs57916742	A	G	0.409543	1006
12	rs73342540	G	A	0.0198807	1006
12	rs6581124	G	A	0.245527	1006
12	rs117756404	T	C	0.0168986	1006
12	rs116998609	C	G	0.0437376	1006
12	rs34237922	T	C	0.0159046	1006
12	rs1800137	C	T	0.0198807	1006
12	rs34505337	C	T	0.0308151	1006
12	rs35012107	G	A	0.0308151	1006
12	rs7975818	G	C	0.319085	1006
12	rs117687310	C	T	0.0168986	1006
12	rs1800174	G	A	0.313121	1006
12	rs1800175	G	T	0.315109	1006
12	rs1800176	C	T	0.315109	1006
12	rs6581125	T	G	0.317097	1006
12	rs34790089	C	T	0.0397614	1006
12	rs12371684	C	T	0.105368	1006
12	rs117324780	G	A	0.028827	1006
12	rs1800177	G	T	0.313121	1006
12	rs1800194	C	T	0.313121	1006
12	rs1800178	G	A	0.0308151	1006
12	rs12814239	C	T	0.0606362	1006
12	rs1800180	G	A	0.313121	1006
12	rs11837145	C	A	0.312127	1006
12	rs10876967	G	A	0.307157	1006
12	rs7398391	A	G	0.315109	1006
12	rs7398426	A	C	0.312127	1006
12	rs11172122	C	T	0.312127	1006
12	rs35820631	G	A	0.0308151	1006
12	rs7305179	G	C	0.312127	1006
12	rs34398639	C	T	0.0198807	1006
12	rs1800181	C	T	0.312127	1006
12	rs34577247	G	A	0.0248509	1006
12	rs1800138	C	T	0.00894632	1006
12	rs1800182	A	T	0.316103	1006
12	rs4074308	T	C	0.682903	1006
12	rs4074309	A	G	0.682903	1006
12	rs7312323	G	A	0.317097	1006
12	rs6581128	C	A	0.317097	1006
12	rs79434392	C	T	0.0447316	1006
12	rs1800183	C	T	0.0129225	1006
12	rs1800139	C	T	0.684891	1006
12	rs4077658	C	A	0.280318	1006
12	rs1800187	C	T	0.682903	1006
12	rs35492427	G	A	0.00894632	1006
12	rs34554486	C	T	0.0308151	1006
12	rs1800141	G	A	0.0298211	1006
12	rs1800188	C	T	0.0308151	1006
12	rs1800154	C	T	0.314115	1006
12	rs1800189	C	T	0.685885	1006
12	rs75865876	G	A	0.00994036	1006
12	rs1800191	C	T	0.314115	1006
12	rs1800156	C	T	0.314115	1006
12	rs1800165	T	C	0.313121	1006
12	rs1800168	C	T	0.686879	1006
12	rs35408997	T	C	0.0119284	1006
12	rs34660251	G	A	0.0159046	1006
12	rs1140648	G	A	0.683897	1006
12	rs1800158	A	G	0.0308151	1006
12	rs1800159	A	G	0.686879	1006
12	rs11172124	G	A	0.250497	1006
12	rs34949484	C	T	0.0139165	1006
12	rs9669595	G	A	0.335984	1006
12	rs35292422	C	T	0.0337972	1006
12	rs7978567	C	T	0.336978	1006
12	rs7965424	G	A	0.657058	1006
12	rs12370981	C	T	0.261431	1006
12	rs76362380	C	A	0.0626243	1006
12	rs7956957	C	G	0.650099	1006
12	rs1800162	A	G	0.34493	1006
12	rs1800163	A	C	0.0119284	1006
12	rs1800164	A	G	0.651093	1006
12	rs7956397	C	T	0.00397614	1006
12	rs7956686	G	A	0.342942	1006
12	rs78558633	G	C	0.347913	1006
12	rs113397893	A	G	0.0795229	1006
12	rs7487148	G	A	0.0119284	1006
12	rs147385700	C	A	0.0198807	1006
12	rs7311958	C	T	0.659046	1006
12	rs11612037	C	T	0.0417495	1006
12	rs73120022	G	A	0.254473	1006
12	rs7489208	G	A	0.921471	1006
12	rs570215697	G	T	0.0188867	1006
12	rs7489231	C	T	0.656064	1006
12	rs10783815	G	A	0.656064	1006
12	rs7485577	G	A	0.260437	1006
12	rs73120027	G	A	0.0149105	1006
12	rs181971945	G	C	0.0198807	1006
12	rs68176600	A	G	0.333996	1006
12	rs61736007	G	A	0.259443	1006
12	rs10783816	G	A	0.333996	1006
12	rs7979451	C	T	0.0178926	1006
12	rs11612551	G	A	0.259443	1006
12	rs76758508	C	T	0.327038	1006
12	rs12826178	G	T	0.0745527	1006
12	rs11615783	T	A	0.256461	1006
12	rs7301155	G	A	0.672962	1006
12	rs28365862	A	G	0.0616302	1006
12	rs2229716	G	A	0.0387674	1006
12	rs2229717	G	T	0.0506958	1006
12	rs117244382	A	G	0.027833	1006
12	rs34095989	G	A	0.40159	1006
12	rs116973701	G	A	0.0457256	1006
12	rs3923885	T	G	0.417495	1006
12	rs11609986	G	A	0.412525	1006
12	rs73338169	G	C	0.0516899	1006
12	rs3204635	G	A	0.254473	1006
12	rs150268069	T	A	0.00298211	1006
12	rs73120041	C	T	0.0149105	1006
12	rs117927148	C	T	0.0646123	1006
12	rs7133915	T	C	0.513917	1006
12	rs112059089	G	A	0.0516899	1006
12	rs7976512	A	G	0.256461	1006
12	rs10876968	G	T	0.256461	1006
12	rs11172134	T	A	0.159046	1006
12	rs11172135	G	A	0.0994036	1006
12	rs78607331	C	T	0.0487078	1006
12	rs73120051	C	A	0.0159046	1006
12	rs139259981	G	C	0.0109344	1006
12	rs4075325	C	T	0.415507	1006
12	rs74240697	C	T	0.0427435	1006
12	rs6581131	G	A	0.415507	1006
12	rs7966846	A	C	0.256461	1006
12	rs117621047	T	C	0.0139165	1006
12	rs73338185	G	A	0.0506958	1006
12	rs11172139	A	C	0.519881	1006
12	rs73120065	T	C	0.120278	1006
12	rs11172140	A	C	0.222664	1006
12	rs190884508	C	T	0.0208748	1006
12	rs77936166	T	C	0.027833	1006
12	rs150341034	G	A	0.0139165	1006
12	rs10783818	T	C	0.415507	1006
12	rs142981850	G	A	0.0427435	1006
12	rs7358684	A	G	0.415507	1006
12	rs73338190	T	G	0.0506958	1006
12	rs10783819	G	C	0.415507	1006
12	rs12371805	G	A	0.367793	1006
12	rs60216001	C	T	0.0427435	1006
12	rs10783820	C	A	0.415507	1006
12	rs185470802	G	A	0.00298211	1006
12	rs79245439	T	C	0.0198807	1006
12	rs73338194	T	C	0.0506958	1006
12	rs111393283	C	T	0.028827	1006
12	rs7135142	G	A	0.414513	1006
12	rs77784795	G	C	0.027833	1006
12	rs7302906	A	G	0.222664	1006
12	rs7133939	T	A	0.415507	1006
12	rs56383506	T	C	0.0506958	1006
12	rs12227309	C	T	0.22167	1006
12	rs35007557	C	T	0.0705765	1006
12	rs56205943	G	A	0.192843	1006
12	rs11172142	T	A	0.222664	1006
12	rs75930674	G	A	0.0119284	1006
12	rs7963352	A	G	0.222664	1006
12	rs7486863	G	A	0.571571	1006
12	rs117955596	T	C	0.00596421	1006
12	rs55671025	G	T	0.0159046	1006
12	rs11172143	A	C	0.523857	1006
12	rs61937595	C	T	0.0904573	1006
12	rs7488274	G	C	0.0506958	1006
12	rs188109520	A	G	0.0218688	1006
12	rs12296766	A	G	0.415507	1006
12	rs12310220	C	T	0.415507	1006
12	rs76629790	C	T	0.0427435	1006
12	rs7314266	G	A	0.416501	1006
12	rs12313762	C	T	0.192843	1006
12	rs11172145	G	A	0.514911	1006
12	rs10747777	T	A	0.415507	1006
12	rs10747778	C	G	0.415507	1006
12	rs10876971	T	A	0.222664	1006
12	rs7977908	A	G	0.415507	1006
12	rs11172147	G	A	0.192843	1006
12	rs7298418	A	G	0.415507	1006
12	rs6581134	C	T	0.415507	1006
12	rs55690318	A	G	0.0308151	1006
12	rs11172152	C	T	0.514911	1006
12	rs7139302	G	A	0.514911	1006
12	rs4760193	G	A	0.416501	1006
12	rs11172155	A	G	0.222664	1006
12	rs11172156	C	T	0.571571	1006
12	rs4760192	C	T	0.415507	1006
12	rs7133572	C	T	0.222664	1006
12	rs11172160	C	G	0.571571	1006
12	rs112639655	G	A	0.0616302	1006
12	rs6581135	G	A	0.415507	1006
12	rs11172161	G	A	0.514911	1006
12	rs7975026	G	A	0.514911	1006
12	rs73121803	C	T	0.0308151	1006
12	rs7975634	G	A	0.514911	1006
12	rs7975347	A	C	0.415507	1006
12	rs143370650	T	C	0.0129225	1006
12	rs35032945	A	C	0.570577	1006
12	rs147146305	C	T	0.00298211	1006
12	rs6581136	C	G	0.415507	1006
12	rs7484541	A	T	0.188867	1006
12	rs61937617	T	C	0.153082	1006
12	rs141299103	C	T	0.0188867	1006
12	rs140255867	A	G	0.0119284	1006
12	rs146984701	A	G	0.0129225	1006
12	rs11172163	G	A	0.514911	1006
12	rs11172165	C	T	0.415507	1006
12	rs76195886	A	G	0.0427435	1006
12	rs11614077	C	T	0.222664	1006
12	rs4760357	G	C	0.416501	1006
12	rs4760356	T	C	0.415507	1006
12	rs4760355	G	A	0.193837	1006
12	rs36050407	G	A	0.22167	1006
12	rs139748500	G	C	0.0129225	1006
12	rs10876973	C	T	0.22167	1006
12	rs11172166	G	C	0.514911	1006
12	rs7398058	G	A	0.415507	1006
12	rs12812140	T	G	0.571571	1006
12	rs7307059	C	T	0.415507	1006
12	rs117796570	T	C	0.0139165	1006
12	rs4760348	A	G	0.415507	1006
12	rs117387969	T	C	0.0218688	1006
12	rs75991289	G	A	0.112326	1006
12	rs10876974	C	T	0.22167	1006
12	rs144609873	G	A	0.0149105	1006
12	rs11172169	G	A	0.571571	1006
12	rs11830804	C	A	0.22167	1006
12	rs11609805	G	A	0.194831	1006
12	rs11172170	T	A	0.415507	1006
12	rs11172171	C	T	0.0437376	1006
12	rs12828339	C	T	0.0298211	1006
12	rs79395356	T	G	0.193837	1006
12	rs7309659	T	C	0.415507	1006
12	rs6581138	G	A	0.22167	1006
12	rs7133366	G	C	0.421471	1006
12	rs117929674	C	T	0.0318091	1006
12	rs6581139	T	C	0.415507	1006
12	rs11172176	A	C	0.514911	1006
12	rs11172177	C	T	0.571571	1006
12	rs10783823	G	C	0.415507	1006
12	rs142659567	G	A	0.00596421	1006
12	rs12313306	C	T	0.193837	1006
12	rs4760308	C	T	0.415507	1006
12	rs75927231	G	A	0.0626243	1006
12	rs10876976	T	G	0.415507	1006
12	rs10876977	G	A	0.415507	1006
12	rs73115907	G	A	0.22167	1006
12	rs35058761	T	G	0.514911	1006
12	rs11172181	T	C	0.194831	1006
12	rs6581140	A	C	0.514911	1006
12	rs34162257	C	T	0.117296	1006
12	rs4760228	A	C	0.415507	1006
12	rs4760236	A	G	0.415507	1006
12	rs512223	G	A	0.415507	1006
12	rs11172184	C	T	0.522863	1006
12	rs190539537	G	A	0.00397614	1006
12	rs112193976	T	C	0.0586481	1006
12	rs76522560	G	A	0.0506958	1006
12	rs79654308	G	A	0.00397614	1006
12	rs11172190	C	T	0.567594	1006
12	rs4760254	G	C	0.190855	1006
12	rs12820078	G	A	0.22167	1006
12	rs11172191	T	A	0.571571	1006
12	rs11172192	T	C	0.154076	1006
12	rs10876978	A	G	0.415507	1006
12	rs7971133	C	T	0.193837	1006
12	rs4760278	C	A	0.185885	1006
12	rs505479	C	T	0.22167	1006
12	rs191281593	G	A	0.0149105	1006
12	rs77521820	G	T	0.0616302	1006
12	rs34453452	G	A	0.515905	1006
12	rs73115999	C	T	0.0367793	1006
12	rs4108243	A	G	0.412525	1006
12	rs4760305	T	C	0.412525	1006
12	rs4760306	A	C	0.412525	1006
12	rs12315434	A	C	0.185885	1006
12	rs492749	G	A	0.412525	1006
12	rs2122982	G	A	0.190855	1006
12	rs149291094	A	G	0.0149105	1006
12	rs10876980	C	T	0.571571	1006
12	rs191813978	G	A	0.0149105	1006
12	rs117605132	A	G	0.0427435	1006
12	rs68147365	G	A	0.193837	1006
12	rs7980310	C	T	0.415507	1006
12	rs11172197	G	A	0.514911	1006
12	rs78477939	G	A	0.0427435	1006
12	rs149657505	A	T	0.00894632	1006
12	rs491750	G	T	0.415507	1006
12	rs575153	A	G	0.414513	1006
12	rs7974833	T	C	0.189861	1006
12	rs572198	C	T	0.222664	1006
12	rs60636710	T	C	0.0506958	1006
12	rs11613352	C	T	0.193837	1006
12	rs501055	G	A	0.22167	1006
12	rs113458031	G	A	0.027833	1006
12	rs143549627	G	A	0.0258449	1006
12	rs144957022	G	A	0.0427435	1006
12	rs139380323	C	T	0.0308151	1006
12	rs116863803	G	A	0.028827	1006
12	rs144921611	T	C	0.00994036	1006
12	rs11172205	G	T	0.571571	1006
12	rs519452	G	A	0.22167	1006
12	rs540730	T	C	0.793241	1006
12	rs67161907	C	G	0.514911	1006
12	rs7303542	T	C	0.222664	1006
12	rs1106766	C	T	0.193837	1006
12	rs73117622	G	A	0.0159046	1006
12	rs538548	T	C	0.22167	1006
12	rs79987515	G	A	0.0139165	1006
12	rs537482	T	C	0.415507	1006
12	rs112608380	C	T	0.0119284	1006
12	rs2063778	T	G	0.571571	1006
12	rs7132367	C	T	0.415507	1006
12	rs11614506	T	C	0.188867	1006
12	rs1798710	C	G	0.415507	1006
12	rs59470370	G	A	0.0516899	1006
12	rs10876982	G	A	0.10835	1006
12	rs141887603	T	C	0.00894632	1006
12	rs55772485	T	A	0.524851	1006
12	rs28504983	G	A	0.415507	1006
12	rs12230111	G	A	0.420477	1006
12	rs11172211	C	G	0.420477	1006
12	rs567895	C	T	0.22664	1006
12	rs7964492	A	C	0.194831	1006
12	rs487722	G	T	0.196819	1006
12	rs543410	C	T	0.420477	1006
12	rs481196	A	G	0.420477	1006
12	rs12427027	C	T	0.513917	1006
12	rs117118210	C	T	0.0198807	1006
12	rs73119306	A	G	0.195825	1006
12	rs11172212	C	T	0.513917	1006
12	rs146140980	C	T	0.0258449	1006
12	rs143148026	G	A	0.0178926	1006
12	rs560048	C	T	0.417495	1006
12	rs2943691	C	T	0.222664	1006
12	rs75889771	A	C	0.0427435	1006
12	rs10876983	G	T	0.417495	1006
12	rs11172214	G	A	0.417495	1006
12	rs533975	G	A	0.417495	1006
12	rs145837154	G	A	0.0258449	1006
12	rs12579911	T	C	0.570577	1006
12	rs9738646	T	G	0.222664	1006
12	rs9738004	C	T	0.417495	1006
12	rs7297282	G	A	0.222664	1006
12	rs12831733	G	C	0.0318091	1006
12	rs2943693	C	T	0.22167	1006
12	rs2943692	A	G	0.222664	1006
12	rs61935679	A	G	0.0506958	1006
12	rs4760244	A	T	0.416501	1006
12	rs12423654	T	C	0.417495	1006
12	rs149109624	G	T	0.054672	1006
12	rs61352607	G	T	0.194831	1006
12	rs73119325	A	G	0.028827	1006
12	rs568793	A	C	0.418489	1006
12	rs1965285	C	A	0.0506958	1006
12	rs1284252	G	A	0.418489	1006
12	rs11172222	G	A	0.569583	1006
12	rs2229357	G	A	0.194831	1006
12	rs3741414	C	T	0.194831	1006
12	rs2280139	G	A	0.568588	1006
12	rs76149603	C	T	0.0506958	1006
12	rs703845	G	A	0.276342	1006
12	rs11172224	T	C	0.0308151	1006
12	rs3809114	G	A	0.532803	1006
12	rs3809113	C	G	0.707753	1006
12	rs507562	C	G	0.235586	1006
12	rs150144011	G	C	0.0129225	1006
12	rs473465	G	A	0.235586	1006
12	rs55709405	T	G	0.0666004	1006
12	rs2242578	G	C	0.66004	1006
12	rs55852335	A	G	0.0437376	1006
12	rs117797196	A	G	0.028827	1006
12	rs10783826	T	G	0.687873	1006
12	rs10783827	G	T	0.67992	1006
12	rs73119345	C	T	0.0238569	1006
12	rs73119347	G	T	0.0238569	1006
12	rs151207679	C	A	0.0129225	1006
12	rs4760255	G	A	0.664016	1006
12	rs3825077	C	T	0.640159	1006
12	rs10876986	G	C	0.640159	1006
12	rs4760148	C	G	0.667992	1006
12	rs3782126	C	T	0.667992	1006
12	rs3782125	G	A	0.641153	1006
12	rs10876987	T	C	0.692843	1006
12	rs3817475	A	G	0.626243	1006
12	rs3817474	G	A	0.62326	1006
12	rs2228225	G	A	0.62326	1006
12	rs41292005	A	G	0.0188867	1006
12	rs2292657	G	A	0.62326	1006
12	rs7973381	C	T	0.0248509	1006
12	rs11837270	G	A	0.0248509	1006
12	rs7309467	C	T	0.62326	1006
12	rs11832963	A	T	0.0248509	1006
12	rs4760259	T	C	0.670974	1006
12	rs11830874	T	C	0.0248509	1006
12	rs10783828	A	G	0.671968	1006
12	rs61734545	T	C	0.0248509	1006
12	rs74096025	T	G	0.0248509	1006
12	rs73119353	C	T	0.0318091	1006
12	rs113478565	T	G	0.00497018	1006
12	rs2228224	G	A	0.625249	1006
12	rs2228226	G	C	0.673956	1006
12	rs35945970	C	T	0.0238569	1006
12	rs34937298	C	T	0.0129225	1006
12	rs74511835	G	A	0.028827	1006
12	rs112991183	A	G	0.0139165	1006
12	rs145106882	C	T	0.0129225	1006
12	rs34133632	G	A	0.0238569	1006
12	rs2277318	T	C	0.671968	1006
12	rs2277317	G	A	0.671968	1006
12	rs2277316	A	G	0.672962	1006
12	rs2277315	T	C	0.672962	1006
12	rs486699	A	C	0.934394	1006
12	rs11544238	A	C	0.624254	1006
12	rs150416488	T	A	0.0248509	1006
12	rs512490	A	G	0.964215	1006
12	rs34160414	C	T	0.028827	1006
12	rs3825080	A	G	0.792247	1006
12	rs542278	G	A	0.161034	1006
12	rs33927108	T	C	0.0765408	1006
12	rs79948748	T	G	0.0397614	1006
12	rs569251	A	T	0.162028	1006
12	rs150192933	G	A	0.0119284	1006
12	rs73121617	C	A	0.0367793	1006
12	rs472895	G	C	0.162028	1006
12	rs73121618	C	A	0.0149105	1006
12	rs511752	T	C	0.166004	1006
12	rs183020573	C	T	0.00795229	1006
12	rs113779924	T	C	0.0139165	1006
12	rs10876988	G	A	0.607356	1006
12	rs1617201	T	G	0.16501	1006
12	rs1617196	T	C	0.16501	1006
12	rs71461327	C	T	0.0646123	1006
12	rs74875570	C	T	0.0994036	1006
12	rs1284606	G	A	0.161034	1006
12	rs508904	A	G	0.161034	1006
12	rs55727879	T	A	0.0377734	1006
12	rs899653	G	A	0.83499	1006
12	rs190354930	A	G	0.027833	1006
12	rs2672571	A	G	0.166998	1006
12	rs2620677	C	T	0.16501	1006
12	rs474544	C	T	0.16501	1006
12	rs796546	T	C	0.16501	1006
12	rs4760273	T	C	0.831014	1006
12	rs496245	C	G	0.16501	1006
12	rs776038	G	T	0.16501	1006
12	rs1709874	C	T	0.16501	1006
12	rs776039	A	G	0.16501	1006
12	rs149809605	C	G	0.00894632	1006
12	rs147225957	G	T	0.0178926	1006
12	rs1299737	C	T	0.16501	1006
12	rs2928382	C	T	0.16501	1006
12	rs2943696	C	T	0.16501	1006
12	rs1669294	T	C	0.16501	1006
12	rs9737891	G	A	0.83499	1006
12	rs1678537	G	A	0.16501	1006
12	rs1629410	C	G	0.16501	1006
12	rs1709871	T	G	0.16501	1006
12	rs1284465	G	A	0.16501	1006
12	rs12425095	G	A	0.197813	1006
12	rs747340	G	C	0.16501	1006
12	rs79791981	C	G	0.0318091	1006
12	rs12829556	C	T	0.0596421	1006
12	rs697221	G	A	0.17495	1006
12	rs703835	A	G	0.17495	1006
12	rs703836	T	C	0.17495	1006
12	rs3847699	C	G	0.823062	1006
12	rs1148557	C	T	0.17495	1006
12	rs1148556	C	T	0.0487078	1006
12	rs61741508	C	A	0.0298211	1006
12	rs1148555	A	G	0.172962	1006
12	rs1148554	C	T	0.17495	1006
12	rs2127318	T	G	0.823062	1006
12	rs1284605	C	T	0.17495	1006
12	rs117084250	C	T	0.0119284	1006
12	rs2620679	A	G	0.175944	1006
12	rs775324	A	G	0.17495	1006
12	rs7299631	G	A	0.823062	1006
12	rs775323	G	A	0.172962	1006
12	rs703837	G	A	0.17495	1006
12	rs1678506	T	C	0.173956	1006
12	rs1679368	G	A	0.173956	1006
12	rs703838	C	G	0.17495	1006
12	rs182753626	C	G	0.0139165	1006
12	rs149249094	C	G	0.00994036	1006
12	rs79512872	G	A	0.0417495	1006
12	rs7964074	C	T	0.823062	1006
12	rs79147703	A	G	0.0298211	1006
12	rs111828051	C	T	0.0168986	1006
12	rs1148553	A	G	0.17495	1006
12	rs703839	A	G	0.17495	1006
12	rs75567496	G	A	0.0258449	1006
12	rs775241	A	G	0.17495	1006
12	rs3782129	T	A	0.823062	1006
12	rs775238	C	T	0.0228628	1006
12	rs775237	A	G	0.17495	1006
12	rs775236	C	T	0.17495	1006
12	rs730560	A	G	0.4334	1006
12	rs74396207	G	A	0.0149105	1006
12	rs1669297	A	G	0.173956	1006
12	rs1669296	T	C	0.173956	1006
12	rs189643843	A	C	0.00596421	1006
12	rs75107351	C	T	0.0914513	1006
12	rs12824907	C	G	0.0606362	1006
12	rs703841	T	G	0.0487078	1006
12	rs1148552	C	T	0.0487078	1006
12	rs1148551	G	A	0.0228628	1006
12	rs6581146	C	T	0.951292	1006
12	rs11172247	G	C	0.614314	1006
12	rs77241748	G	A	0.0417495	1006
12	rs116844988	C	G	0.0109344	1006
12	rs115048524	G	T	0.0487078	1006
12	rs75568222	G	A	0.0168986	1006
12	rs1678509	G	T	0.38668	1006
12	rs78638304	A	T	0.173956	1006
12	rs2599999	T	G	0.0228628	1006
12	rs2600003	A	C	0.0497018	1006
12	rs117428475	C	T	0.00795229	1006
12	rs138918018	G	A	0.0119284	1006
12	rs775322	A	G	0.387674	1006
12	rs12811003	C	T	0.0675944	1006
12	rs112675284	G	A	0.00497018	1006
12	rs34513909	A	G	0.388668	1006
12	rs138551698	C	T	0.0228628	1006
12	rs11172250	A	G	0.388668	1006
12	rs138310208	A	G	0.0994036	1006
12	rs141016935	C	T	0.0168986	1006
12	rs117149568	A	G	0.0129225	1006
12	rs10783832	T	C	0.387674	1006
12	rs10783833	A	G	0.387674	1006
12	rs12231916	C	T	0.387674	1006
12	rs80161048	A	G	0.100398	1006
12	rs113364770	G	A	0.0119284	1006
12	rs2620678	G	C	0.0477137	1006
12	rs181688415	G	T	0.0129225	1006
12	rs11609196	G	A	0.0139165	1006
12	rs140734681	A	G	0.0139165	1006
12	rs12821774	G	C	0.0666004	1006
12	rs1284464	G	A	0.387674	1006
12	rs113973631	G	A	0.0228628	1006
12	rs143931609	C	T	0.0417495	1006
12	rs1678542	C	G	0.387674	1006
12	rs11172254	G	A	0.611332	1006
12	rs192960012	C	T	0.00596421	1006
12	rs41401546	G	A	0.0646123	1006
12	rs775245	G	A	0.116302	1006
12	rs775246	A	C	0.294235	1006
12	rs113247976	C	T	0.0238569	1006
12	rs111792924	C	A	0.026839	1006
12	rs775248	C	G	0.294235	1006
12	rs10783834	G	C	0.269384	1006
12	rs11172256	A	G	0.245527	1006
12	rs2888334	C	G	0.269384	1006
12	rs189141503	T	C	0.00795229	1006
12	rs775249	C	T	0.287276	1006
12	rs775250	C	A	0.294235	1006
12	rs775251	C	T	0.729622	1006
12	rs1678536	C	G	0.281312	1006
12	rs7313599	A	G	0.426441	1006
12	rs8873	G	A	0.22664	1006
12	rs10747780	T	C	0.707753	1006
12	rs2619439	C	T	0.756461	1006
12	rs1545783	T	G	0.700795	1006
12	rs1678508	G	A	0.0487078	1006
12	rs7964896	C	T	0.243539	1006
12	rs10747781	C	A	0.700795	1006
12	rs4760304	C	T	0.700795	1006
12	rs1630692	A	G	0.0487078	1006
12	rs28365829	G	T	0.0357853	1006
12	rs2620683	C	T	0.0487078	1006
12	rs11537654	C	T	0.253479	1006
12	rs138569349	G	A	0.0119284	1006
12	rs1078109	G	A	0.0765408	1006
12	rs4760158	C	T	0.698807	1006
12	rs1284185	C	T	0.0497018	1006
12	rs1296041	T	C	0.055666	1006
12	rs11172262	G	A	0.240557	1006
12	rs144791624	A	G	0.0238569	1006
12	rs112067870	G	A	0.027833	1006
12	rs812315	G	A	0.756461	1006
12	rs2277319	C	G	0.00795229	1006
12	rs71461330	C	T	0.239563	1006
12	rs1806652	C	T	0.240557	1006
12	rs775242	T	A	0.0487078	1006
12	rs755289	G	A	0.0357853	1006
12	rs2306390	C	T	0.257455	1006
12	rs117405300	C	T	0.0129225	1006
12	rs10437954	G	A	0.906561	1006
12	rs113892147	G	A	0.027833	1006
12	rs117150132	A	G	0.0248509	1006
12	rs7314872	C	G	0.239563	1006
12	rs60586224	G	A	0.236581	1006
12	rs116953253	T	A	0.0666004	1006
12	rs117258237	C	T	0.0407555	1006
12	rs7305391	G	A	0.240557	1006
12	rs78827077	G	T	0.0228628	1006
12	rs2277322	T	C	0.333996	1006
12	rs2277323	G	A	0.219682	1006
12	rs1564374	A	G	0.552684	1006
12	rs1038914	G	A	0.553678	1006
12	rs184299046	A	G	0.00596421	1006
12	rs903067	G	A	0.542744	1006
12	rs2169987	G	A	0.333996	1006
12	rs1552842	A	G	0.553678	1006
12	rs11613457	G	A	0.0656064	1006
12	rs117076209	C	T	0.0129225	1006
12	rs1873919	C	G	0.553678	1006
12	rs2277324	G	A	0.424453	1006
12	rs144483451	G	T	0.0149105	1006
12	rs923828	G	A	0.437376	1006
12	rs7314152	T	G	0.318091	1006
12	rs1871417	C	T	0.318091	1006
12	rs774894	C	T	0.0188867	1006
12	rs35831868	A	G	0.203777	1006
12	rs17454674	G	A	0.0139165	1006
12	rs813516	G	A	0.0188867	1006
12	rs10083154	G	A	0.318091	1006
12	rs12320537	G	C	0.203777	1006
12	rs11616065	G	A	0.0129225	1006
12	rs12322482	G	A	0.205765	1006
12	rs715931	A	C	0.0337972	1006
12	rs715930	C	A	0.205765	1006
12	rs191557438	C	T	0.00795229	1006
12	rs810205	C	G	0.0188867	1006
12	rs703832	G	C	0.67992	1006
12	rs77985887	C	A	0.0616302	1006
12	rs774896	G	C	0.225646	1006
12	rs2307095	G	A	0.454274	1006
12	rs2258877	A	G	0.224652	1006
12	rs774897	A	T	0.225646	1006
12	rs774898	G	T	0.224652	1006
12	rs774899	C	T	0.223658	1006
12	rs2619468	C	A	0.225646	1006
12	rs3899676	A	G	0.22664	1006
12	rs34271193	T	A	0.503976	1006
12	rs6581147	T	C	0.548708	1006
12	rs2640606	T	C	0.0188867	1006
12	rs2619470	C	T	0.224652	1006
12	rs2640607	T	C	0.224652	1006
12	rs7966795	C	A	0.455268	1006
12	rs112367232	T	A	0.00894632	1006
12	rs111425997	G	A	0.0119284	1006
12	rs73121665	G	A	0.027833	1006
12	rs1027315	T	C	0.442346	1006
12	rs774887	A	G	0.668986	1006
12	rs1082502	G	A	0.666004	1006
12	rs774888	A	G	0.666998	1006
12	rs1092472	G	T	0.666998	1006
12	rs1082503	G	A	0.666998	1006
12	rs7134861	T	C	0.447316	1006
12	rs71432310	A	C	0.198807	1006
12	rs12304013	G	A	0.198807	1006
12	rs2640610	T	A	0.465209	1006
12	rs1629032	C	T	0.666998	1006
12	rs11172277	A	G	0.666998	1006
12	rs7968113	T	G	0.666998	1006
12	rs7953157	A	G	0.666998	1006
12	rs7977084	A	T	0.667992	1006
12	rs7963927	T	G	0.667992	1006
12	rs1678514	T	C	0.666998	1006
12	rs1678515	C	G	0.666998	1006
12	rs1678516	G	A	0.666998	1006
12	rs1678517	G	T	0.0188867	1006
12	rs1678518	C	T	0.926441	1006
12	rs11533604	G	A	0.257455	1006
12	rs1689604	T	C	0.666998	1006
12	rs1678519	A	C	0.666998	1006
12	rs1689603	A	G	0.666004	1006
12	rs111713787	T	C	0.0735586	1006
12	rs1678520	C	G	0.666998	1006
12	rs1689602	C	T	0.0188867	1006
12	rs1689601	G	A	0.666998	1006
12	rs1689600	A	T	0.667992	1006
12	rs1689599	G	T	0.0188867	1006
12	rs1678521	C	T	0.0198807	1006
12	rs1678522	G	A	0.667992	1006
12	rs73123350	G	T	0.447316	1006
12	rs1678523	G	A	0.666998	1006
12	rs1689598	G	C	0.666998	1006
12	rs1678524	T	A	0.666998	1006
12	rs1678525	G	A	0.66501	1006
12	rs1678526	A	G	0.666998	1006
12	rs1689597	G	A	0.666998	1006
12	rs1678527	T	C	0.653082	1006
12	rs1678528	G	A	0.620278	1006
12	rs1678529	G	C	0.667992	1006
12	rs1689596	T	C	0.666004	1006
12	rs139062701	G	A	0.0387674	1006
12	rs34919374	G	A	0.203777	1006
12	rs1678530	A	C	0.667992	1006
12	rs143191624	C	A	0.0129225	1006
12	rs1678531	C	T	0.667992	1006
12	rs1678532	T	G	0.667992	1006
12	rs11172290	A	G	0.203777	1006
12	rs1612041	T	A	0.470179	1006
12	rs11536137	C	A	0.256461	1006
12	rs1689595	C	T	0.666004	1006
12	rs1689594	T	C	0.666004	1006
12	rs1678535	A	G	0.926441	1006
12	rs1689592	C	T	0.666004	1006
12	rs12826708	G	A	0.44334	1006
12	rs12314562	C	T	0.666004	1006
12	rs12826985	C	T	0.44334	1006
12	rs12302451	A	G	0.667992	1006
12	rs12809742	T	C	0.667992	1006
12	rs182665021	C	T	0.00795229	1006
12	rs79969666	T	G	0.667992	1006
12	rs1678511	A	G	0.667992	1006
12	rs112314469	C	T	0.66501	1006
12	rs1678513	G	A	0.666004	1006
12	rs2619472	A	G	0.926441	1006
12	rs1678539	A	G	0.667992	1006
12	rs1678538	G	C	0.666998	1006
12	rs1689591	T	G	0.0188867	1006
12	rs112743107	C	T	0.0646123	1006
12	rs2928059	G	A	0.666004	1006
12	rs71461333	G	A	0.203777	1006
12	rs12302350	T	G	0.670974	1006
12	rs12302351	T	C	0.670974	1006
12	rs10876993	C	T	0.666004	1006
12	rs2928053	T	C	0.666004	1006
12	rs73123375	C	T	0.256461	1006
12	rs4760164	T	C	0.667992	1006
12	rs181842484	G	A	0.00596421	1006
12	rs4760165	C	T	0.66998	1006
12	rs2928054	A	G	0.667992	1006
12	rs2928055	G	C	0.667992	1006
12	rs12819172	A	G	0.126243	1006
12	rs10876994	A	C	0.256461	1006
12	rs1678540	A	G	0.667992	1006
12	rs10876996	G	A	0.141153	1006
12	rs2640629	C	T	0.666004	1006
12	rs2928056	C	A	0.0944334	1006
12	rs2928057	A	G	0.667992	1006
12	rs111566142	A	G	0.0725646	1006
12	rs12832574	G	A	0.126243	1006
12	rs12833187	G	T	0.666004	1006
12	rs12316021	A	G	0.667992	1006
12	rs2640630	T	C	0.666998	1006
12	rs2640631	T	A	0.666998	1006
12	rs76620984	G	A	0.0298211	1006
12	rs774890	C	T	0.666998	1006
12	rs774891	G	A	0.667992	1006
12	rs799575	A	G	0.666998	1006
12	rs774892	C	T	0.666998	1006
12	rs17455386	A	G	0.0228628	1006
12	rs7295625	A	G	0.028827	1006
12	rs77505508	G	A	0.0218688	1006
12	rs11172295	C	T	0.05666	1006
12	rs116368669	A	G	0.028827	1006
12	rs12369416	T	G	0.142147	1006
12	rs2169988	G	A	0.666998	1006
12	rs56003422	T	C	0.00894632	1006
12	rs808940	A	C	0.0944334	1006
12	rs813854	A	G	0.666998	1006
12	rs12831104	C	G	0.126243	1006
12	rs12813558	A	C	0.126243	1006
12	rs812869	A	G	0.666998	1006
12	rs812304	A	C	0.667992	1006
12	rs1689587	A	G	0.666004	1006
12	rs11172299	T	G	0.126243	1006
12	rs810204	T	C	0.667992	1006
12	rs113387995	A	C	0.0258449	1006
12	rs7136269	G	A	0.666998	1006
12	rs10783836	C	T	0.666998	1006
12	rs11172300	C	T	0.441352	1006
12	rs150204536	C	T	0.0149105	1006
12	rs117835554	G	A	0.0377734	1006
12	rs2640636	A	G	0.666004	1006
12	rs2640637	G	A	0.666004	1006
12	rs78207482	C	T	0.666998	1006
12	rs1689586	A	T	0.666004	1006
12	rs1479498	T	C	0.0944334	1006
12	rs1689585	C	T	0.667992	1006
12	rs116947833	C	T	0.0616302	1006
12	rs1689584	G	A	0.666004	1006
12	rs149151748	G	A	0.0109344	1006
12	rs1628552	C	T	0.667992	1006
12	rs7310782	T	C	0.0646123	1006
12	rs2619441	C	A	0.666004	1006
12	rs10877001	T	C	0.332008	1006
12	rs11836228	G	C	0.0725646	1006
12	rs2928061	C	A	0.666998	1006
12	rs2928062	T	C	0.680915	1006
12	rs2928064	T	C	0.682903	1006
12	rs11172302	G	A	0.126243	1006
12	rs1678504	G	C	0.680915	1006
12	rs7307977	G	A	0.105368	1006
12	rs7138608	T	C	0.446322	1006
12	rs7311632	A	C	0.446322	1006
12	rs1678505	C	G	0.680915	1006
12	rs1689589	C	T	0.10835	1006
12	rs34854770	C	T	0.126243	1006
12	rs4760319	C	T	0.927435	1006
12	rs4760168	T	G	0.67992	1006
12	rs3825078	A	T	0.680915	1006
12	rs12426511	G	A	0.206759	1006
12	rs7309600	A	G	0.927435	1006
12	rs17455486	T	G	0.0328032	1006
12	rs79032157	G	A	0.0149105	1006
12	rs113785566	C	T	0.0119284	1006
12	rs7979246	A	G	0.67495	1006
12	rs79913618	C	A	0.0337972	1006
12	rs10783842	G	A	0.67495	1006
12	rs10783843	A	G	0.675944	1006
12	rs75231257	G	A	0.0298211	1006
12	rs73125460	C	T	0.102386	1006
12	rs7952989	T	C	0.446322	1006
12	rs75013973	A	G	0.0357853	1006
12	rs11172304	T	C	0.542744	1006
12	rs144655055	A	G	0.0149105	1006
12	rs7953584	G	A	0.0725646	1006
12	rs10877006	C	T	0.66998	1006
12	rs10783844	A	C	0.667992	1006
12	rs11172305	C	T	0.127237	1006
12	rs7295422	G	A	0.446322	1006
12	rs7961806	G	A	0.0497018	1006
12	rs7976852	T	G	0.66998	1006
12	rs113617513	A	C	0.0944334	1006
12	rs117432567	T	G	0.0636183	1006
12	rs76809208	G	C	0.0487078	1006
12	rs10877008	A	G	0.66998	1006
12	rs189067708	C	T	0.00596421	1006
12	rs10082911	C	A	0.667992	1006
12	rs11172306	C	A	0.66998	1006
12	rs79394718	C	A	0.0944334	1006
12	rs701006	A	G	0.607356	1006
12	rs1633360	C	T	0.602386	1006
12	rs1633361	T	G	0.607356	1006
12	rs12424011	C	T	0.127237	1006
12	rs117978598	A	G	0.0149105	1006
12	rs799265	A	G	0.447316	1006
12	rs2239891	C	A	0.127237	1006
12	rs799267	C	T	0.447316	1006
12	rs701007	C	A	0.446322	1006
12	rs1050045	T	C	0.447316	1006
12	rs74368191	G	A	0.0139165	1006
12	rs1696466	T	C	0.572565	1006
12	rs77065481	T	C	0.0228628	1006
12	rs11172310	T	A	0.127237	1006
12	rs238516	T	C	0.572565	1006
12	rs701008	T	C	0.353877	1006
12	rs238517	T	G	0.444334	1006
12	rs2269720	T	C	0.28827	1006
12	rs4760169	T	C	0.127237	1006
12	rs12318065	C	A	0.125249	1006
12	rs238522	G	A	0.83499	1006
12	rs112150650	G	A	0.00894632	1006
12	rs12296750	G	A	0.125249	1006
12	rs1689583	T	C	0.835984	1006
12	rs11172314	A	G	0.125249	1006
12	rs116898708	G	A	0.0149105	1006
12	rs141650900	C	T	0.0109344	1006
12	rs2301551	C	G	0.287276	1006
12	rs10877011	T	G	0.323062	1006
12	rs12307841	T	C	0.124254	1006
12	rs17852479	C	A	0.452286	1006
12	rs3893002	G	A	0.124254	1006
12	rs111830825	G	A	0.0139165	1006
12	rs12422249	G	A	0.124254	1006
12	rs374323061	G	A	0.00894632	1006
12	rs12368653	G	A	0.492048	1006
12	rs118184030	T	C	0.027833	1006
12	rs12371356	T	C	0.49503	1006
12	rs117771651	A	G	0.0139165	1006
12	rs61935744	G	A	0.0168986	1006
12	rs150985957	C	T	0.0258449	1006
12	rs111263678	G	A	0.028827	1006
12	rs11172318	G	A	0.0576541	1006
12	rs184712	C	T	0.189861	1006
12	rs113625101	C	T	0.0387674	1006
12	rs11613303	C	T	0.0119284	1006
12	rs2069507	A	G	0.0258449	1006
12	rs2069506	C	A	0.309145	1006
12	rs193231432	A	G	0.0109344	1006
12	rs3211620	T	C	0.0129225	1006
12	rs115411964	A	T	0.0417495	1006
12	rs2069502	C	T	0.312127	1006
12	rs2270777	C	T	0.449304	1006
12	rs2072052	A	C	0.312127	1006
12	rs186569342	G	T	0.00994036	1006
12	rs189696074	A	T	0.00994036	1006
12	rs3211602	G	A	0.0149105	1006
12	rs186378478	C	T	0.0109344	1006
12	rs1048691	C	T	0.223658	1006
12	rs3741423	A	G	0.0616302	1006
12	rs4646537	T	G	0.0357853	1006
12	rs4646536	A	G	0.319085	1006
12	rs8176345	C	T	0.0367793	1006
12	rs3782130	G	C	0.318091	1006
12	rs10877012	G	T	0.317097	1006
12	rs703842	A	G	0.32008	1006
12	rs77194942	C	T	0.0357853	1006
12	rs10877013	C	T	0.318091	1006
12	rs113489585	C	T	0.027833	1006
12	rs2291617	T	G	0.319085	1006
12	rs34913183	C	T	0.0119284	1006
12	rs10877014	A	G	0.32008	1006
12	rs10877015	A	G	0.318091	1006
12	rs10877016	A	G	0.319085	1006
12	rs10877017	T	C	0.319085	1006
12	rs11172333	A	G	0.318091	1006
12	rs9652011	T	C	0.32008	1006
12	rs10877018	T	C	0.319085	1006
12	rs10877019	C	T	0.319085	1006
12	rs8181644	T	C	0.319085	1006
12	rs923829	T	C	0.319085	1006
12	rs11172335	C	T	0.318091	1006
12	rs74539975	T	C	0.0129225	1006
12	rs17565804	C	T	0.0536779	1006
12	rs10747783	T	C	0.319085	1006
12	rs11614185	A	G	0.0536779	1006
12	rs2014886	C	T	0.318091	1006
12	rs1599932	G	A	0.318091	1006
12	rs10431552	G	A	0.319085	1006
12	rs10431505	A	G	0.319085	1006
12	rs11172337	C	T	0.415507	1006
12	rs724834	G	C	0.319085	1006
12	rs56177740	C	T	0.318091	1006
```
