## Supplementary material for "Characterization of shared and ancestry-specific signals driving complex traits using multi-ancestry fine-mapping": s1_ref.bim

```
12	rs7136081	0	57184191	A	G
12	rs187668716	0	57184205	C	T
12	rs6581102	0	57184416	G	A
12	rs6581103	0	57184425	C	T
12	rs61937785	0	57184551	T	C
12	rs12370142	0	57184585	G	T
12	rs9706074	0	57184650	C	A
12	rs61937786	0	57184833	G	A
12	rs138408545	0	57184940	C	T
12	rs6581104	0	57185525	G	C
12	rs7299415	0	57185883	G	A
12	rs6581105	0	57185968	T	C
12	rs147923563	0	57187310	G	T
12	rs2888095	0	57187473	C	T
12	rs2888096	0	57187635	A	T
12	rs117955669	0	57188563	A	T
12	rs7134494	0	57188821	C	T
12	rs7305851	0	57189027	T	G
12	rs61937787	0	57189055	C	T
12	rs7487633	0	57189483	T	C
12	rs144220808	0	57190001	C	T
12	rs7139214	0	57190290	A	G
12	rs6581106	0	57190543	G	A
12	rs2888084	0	57191650	C	T
12	rs1813108	0	57191792	C	T
12	rs1813109	0	57191863	G	A
12	rs7302477	0	57192070	A	C
12	rs7303265	0	57192561	C	T
12	rs7307148	0	57193011	G	A
12	rs7306849	0	57193013	A	T
12	rs7306857	0	57193039	A	G
12	rs11171978	0	57193799	G	A
12	rs7311381	0	57194070	G	A
12	rs6581107	0	57194981	T	C
12	rs7315786	0	57195379	A	G
12	rs56858561	0	57195645	T	C
12	rs11171979	0	57195983	C	G
12	rs116862065	0	57196340	A	C
12	rs12296344	0	57197151	T	C
12	rs117528928	0	57197359	C	T
12	rs2126068	0	57198500	C	G
12	rs2371559	0	57198857	T	C
12	rs67808059	0	57199012	C	G
12	rs1870673	0	57199354	C	T
12	rs1870674	0	57199505	A	G
12	rs12321588	0	57199843	C	T
12	rs11171980	0	57200181	T	A
12	rs115558197	0	57200235	G	A
12	rs141597153	0	57201826	C	T
12	rs113275341	0	57202092	C	T
12	rs79646167	0	57202108	T	G
12	rs12366897	0	57202113	G	C
12	rs2371561	0	57202724	C	T
12	rs79680711	0	57203023	G	A
12	rs12367312	0	57203153	C	T
12	rs12367339	0	57203305	C	T
12	rs61937791	0	57203433	C	T
12	rs12367822	0	57204160	G	T
12	rs112581520	0	57204220	A	G
12	rs146402961	0	57204550	C	T
12	rs79541927	0	57204873	C	T
12	rs10783798	0	57205527	G	C
12	rs1903370	0	57206684	C	T
12	rs1903369	0	57206996	A	T
12	rs10876928	0	57207430	A	G
12	rs10876929	0	57208230	G	C
12	rs11171983	0	57208245	G	A
12	rs10876930	0	57208731	G	A
12	rs7965581	0	57209465	C	T
12	rs144714287	0	57210182	C	T
12	rs60615836	0	57210582	C	T
12	rs117939061	0	57210686	A	G
12	rs145321310	0	57211365	T	G
12	rs11171985	0	57212149	A	G
12	rs10876931	0	57212490	G	A
12	rs61937817	0	57212823	T	G
12	rs11171986	0	57212827	T	C
12	rs148381088	0	57213767	C	G
12	rs7957053	0	57214086	G	A
12	rs11171988	0	57215866	C	T
12	rs113940456	0	57216590	C	T
12	rs145895541	0	57216866	C	T
12	rs10783799	0	57217339	A	G
12	rs10876932	0	57217358	A	G
12	rs181096102	0	57218599	T	G
12	rs7305859	0	57219142	T	C
12	rs118190803	0	57219202	C	T
12	rs61937819	0	57219622	T	C
12	rs7488232	0	57220044	T	C
12	rs10783800	0	57220120	C	T
12	rs144106147	0	57220184	G	A
12	rs139867475	0	57220505	G	C
12	rs10161333	0	57220777	C	A
12	rs10876933	0	57221865	A	G
12	rs73117865	0	57221913	G	T
12	rs7967561	0	57222024	C	T
12	rs7967877	0	57222153	G	C
12	rs4544042	0	57222511	T	A
12	rs143117494	0	57222584	C	T
12	rs143655627	0	57222611	T	C
12	rs4329724	0	57222653	A	C
12	rs4759257	0	57224302	G	A
12	rs74240689	0	57225155	A	G
12	rs118018156	0	57225450	C	T
12	rs7980181	0	57225554	A	G
12	rs7954982	0	57225781	C	T
12	rs10747771	0	57226708	T	C
12	rs11171989	0	57226741	G	A
12	rs10783801	0	57227051	A	G
12	rs73117871	0	57227110	G	T
12	rs141194812	0	57227130	C	T
12	rs11829130	0	57227175	T	C
12	rs11171990	0	57227680	G	A
12	rs7305383	0	57227756	G	C
12	rs7305808	0	57228217	C	T
12	rs4759032	0	57228257	C	T
12	rs4759033	0	57228317	A	G
12	rs57340110	0	57229380	A	G
12	rs11171991	0	57231322	T	A
12	rs1466383	0	57231497	C	T
12	rs1078043	0	57232836	A	G
12	rs747906	0	57233350	C	G
12	rs113874133	0	57233372	G	A
12	rs4759258	0	57234143	G	A
12	rs118138059	0	57234269	G	A
12	rs898612	0	57234406	A	G
12	rs736755	0	57234747	T	C
12	rs192312544	0	57234904	G	A
12	rs117634863	0	57234927	C	G
12	rs1599332	0	57235506	G	T
12	rs61937826	0	57235683	A	G
12	rs1841492	0	57235815	G	A
12	rs10876934	0	57236935	C	T
12	rs10876935	0	57237155	G	T
12	rs117120119	0	57237463	C	G
12	rs10783802	0	57238158	A	G
12	rs4759259	0	57238180	G	A
12	rs10876936	0	57238844	C	A
12	rs10876937	0	57238865	A	G
12	rs149636151	0	57239545	A	C
12	rs57208706	0	57240081	G	A
12	rs11171997	0	57240246	A	G
12	rs58783875	0	57240377	C	A
12	rs11171998	0	57240444	C	T
12	rs11171999	0	57240709	G	A
12	rs34414794	0	57243446	G	T
12	rs117524896	0	57243888	G	A
12	rs11531227	0	57244168	A	G
12	rs10783804	0	57246941	G	A
12	rs7311373	0	57247187	C	T
12	rs35663032	0	57247188	G	T
12	rs150248294	0	57247522	G	A
12	rs149389689	0	57247745	A	G
12	rs11172003	0	57247812	C	T
12	rs10735869	0	57247877	T	C
12	rs4237805	0	57249600	G	A
12	rs76739551	0	57249763	C	T
12	rs11172021	0	57250793	G	C
12	rs11172022	0	57250835	C	T
12	rs9739355	0	57251358	C	T
12	rs7303219	0	57252532	G	A
12	rs76545764	0	57252811	A	C
12	rs7306442	0	57252873	C	A
12	rs76043385	0	57253113	C	A
12	rs146255722	0	57253756	T	C
12	rs143864706	0	57254456	T	G
12	rs111678820	0	57254503	G	C
12	rs35671620	0	57254899	C	T
12	rs4759035	0	57255135	G	A
12	rs10783805	0	57255195	T	C
12	rs76390111	0	57256075	G	A
12	rs78560354	0	57256228	C	G
12	rs7305700	0	57256380	T	A
12	rs12423843	0	57256399	T	A
12	rs11832720	0	57257244	G	A
12	rs7314652	0	57257912	G	T
12	rs7314567	0	57258015	C	T
12	rs12369300	0	57258216	G	A
12	rs7954692	0	57259162	C	T
12	rs3922405	0	57259205	A	G
12	rs75465620	0	57259691	T	G
12	rs9919772	0	57260027	C	T
12	rs61937853	0	57260454	A	G
12	rs11172025	0	57261958	G	A
12	rs28678573	0	57262741	G	A
12	rs117991841	0	57263617	C	T
12	rs149822892	0	57263763	C	T
12	rs142888721	0	57264127	G	A
12	rs74995587	0	57264426	G	A
12	rs10876940	0	57265017	G	C
12	rs4759260	0	57265375	G	A
12	rs4403833	0	57265921	A	G
12	rs4254104	0	57265952	C	T
12	rs10783807	0	57266313	C	T
12	rs6581110	0	57267095	G	T
12	rs10876941	0	57267216	C	T
12	rs4495925	0	57268116	G	C
12	rs11172026	0	57268261	C	T
12	rs4759261	0	57268823	G	C
12	rs4471472	0	57268985	G	A
12	rs4633499	0	57269264	T	A
12	rs10876942	0	57269554	G	A
12	rs4472974	0	57269643	G	A
12	rs145745166	0	57270529	T	C
12	rs4759262	0	57272094	C	G
12	rs4759036	0	57272614	C	T
12	rs4759037	0	57272672	C	T
12	rs4759264	0	57272782	G	A
12	rs7295197	0	57272865	C	T
12	rs9668259	0	57272866	G	A
12	rs9668268	0	57272993	G	A
12	rs12300079	0	57273194	C	T
12	rs12300191	0	57273289	G	A
12	rs181457987	0	57273317	C	T
12	rs12823784	0	57273318	G	A
12	rs12313528	0	57273331	A	G
12	rs7961602	0	57273481	C	T
12	rs11613486	0	57273686	A	G
12	rs6581111	0	57274013	A	T
12	rs6581112	0	57274084	T	A
12	rs10876943	0	57274648	A	G
12	rs4643112	0	57274825	G	A
12	rs4259865	0	57275013	G	T
12	rs4477472	0	57275472	C	A
12	rs4477473	0	57275528	C	A
12	rs7960108	0	57276210	T	G
12	rs6581113	0	57276283	T	C
12	rs6581114	0	57276290	A	T
12	rs4514464	0	57276375	T	C
12	rs7955918	0	57276808	G	T
12	rs4417325	0	57277302	A	G
12	rs7358702	0	57277310	T	G
12	rs7358569	0	57277392	A	T
12	rs6581115	0	57277659	A	T
12	rs7959654	0	57277839	A	G
12	rs75332898	0	57277941	G	A
12	rs11172030	0	57278076	C	A
12	rs7960137	0	57278168	C	T
12	rs7960389	0	57278418	A	G
12	rs58911887	0	57278642	G	A
12	rs34465459	0	57279336	T	G
12	rs10876944	0	57279372	A	T
12	rs7979655	0	57279601	T	C
12	rs7967439	0	57279756	A	G
12	rs4435043	0	57279811	G	A
12	rs7967940	0	57279956	G	T
12	rs7967947	0	57279973	G	T
12	rs7954603	0	57280009	T	G
12	rs4326839	0	57280374	C	G
12	rs4439555	0	57280426	G	A
12	rs7307358	0	57281030	G	C
12	rs7972591	0	57281402	G	A
12	rs4759040	0	57281530	T	C
12	rs4759265	0	57281572	T	C
12	rs10735870	0	57281906	A	G
12	rs6581118	0	57281931	T	C
12	rs4436581	0	57282074	T	C
12	rs4307758	0	57282255	T	A
12	rs7311658	0	57282292	C	T
12	rs139870458	0	57282636	G	A
12	rs10876945	0	57282645	A	G
12	rs11172033	0	57282791	C	T
12	rs11172034	0	57282951	G	A
12	rs142834231	0	57283054	G	A
12	rs10876946	0	57283138	G	A
12	rs56023460	0	57283209	A	G
12	rs4590912	0	57283841	A	T
12	rs10783808	0	57284406	G	T
12	rs7956391	0	57284598	C	T
12	rs7959253	0	57284723	A	G
12	rs7959725	0	57285090	C	T
12	rs4759266	0	57285117	T	G
12	rs28876529	0	57285301	A	T
12	rs11172037	0	57285427	A	T
12	rs4759267	0	57285543	C	T
12	rs148057807	0	57285630	A	G
12	rs10783809	0	57286063	A	G
12	rs139098355	0	57286536	A	C
12	rs79050713	0	57287024	A	G
12	rs10876949	0	57287252	G	A
12	rs11172038	0	57287522	T	A
12	rs55812315	0	57287694	G	T
12	rs11172039	0	57287714	G	A
12	rs10783810	0	57287793	A	G
12	rs12321987	0	57288449	A	G
12	rs7315229	0	57288668	C	T
12	rs4415812	0	57288900	T	C
12	rs4237807	0	57288997	C	T
12	rs536957166	0	57290109	C	T
12	rs145542494	0	57291322	G	T
12	rs4759041	0	57291499	C	G
12	rs61939604	0	57291694	A	C
12	rs11172043	0	57293182	A	G
12	rs1846400	0	57293436	A	G
12	rs12422981	0	57294066	T	C
12	rs12426816	0	57294074	C	A
12	rs2371632	0	57294983	A	G
12	rs4612852	0	57296041	A	G
12	rs4468384	0	57296047	G	C
12	rs34263825	0	57296249	T	C
12	rs11610564	0	57296274	T	C
12	rs2888108	0	57296424	G	A
12	rs11172046	0	57297540	G	C
12	rs11172047	0	57298080	C	T
12	rs2371631	0	57298614	A	T
12	rs4759268	0	57298631	C	G
12	rs141275372	0	57298771	G	C
12	rs12305763	0	57299263	A	G
12	rs117961863	0	57299486	G	A
12	rs187160685	0	57299577	T	A
12	rs117228209	0	57300458	G	A
12	rs2888107	0	57301394	T	C
12	rs2888106	0	57301398	C	T
12	rs7957145	0	57302120	C	T
12	rs34285886	0	57302520	A	G
12	rs1846398	0	57302799	A	C
12	rs11172048	0	57303222	C	T
12	rs11172049	0	57304203	C	T
12	rs7965441	0	57304289	G	A
12	rs1874888	0	57305138	C	A
12	rs1391708	0	57305580	A	G
12	rs12304073	0	57305644	G	T
12	rs58801386	0	57306224	A	C
12	rs10506349	0	57306412	C	T
12	rs10876951	0	57306430	G	T
12	rs10735871	0	57306677	C	T
12	rs11172055	0	57308260	T	A
12	rs10783812	0	57308723	T	C
12	rs1909328	0	57308936	G	A
12	rs11172056	0	57308975	T	C
12	rs7964087	0	57309325	A	G
12	rs191301190	0	57309556	T	C
12	rs7302420	0	57309884	C	G
12	rs17119149	0	57310085	G	A
12	rs11172057	0	57310175	A	T
12	rs10876953	0	57310202	A	T
12	rs10876954	0	57310688	G	C
12	rs12228618	0	57311229	C	T
12	rs147257957	0	57312366	C	G
12	rs9739473	0	57313335	T	A
12	rs1498749	0	57315391	C	A
12	rs117027576	0	57316603	T	G
12	rs17119173	0	57317393	C	A
12	rs7314055	0	57317903	A	G
12	rs10876955	0	57318326	G	A
12	rs35944841	0	57318457	T	C
12	rs10876956	0	57318731	A	C
12	rs67377945	0	57318807	T	G
12	rs118082508	0	57318819	C	T
12	rs7304127	0	57318882	T	A
12	rs11172064	0	57319027	A	G
12	rs11172065	0	57319226	A	G
12	rs12812221	0	57319336	C	A
12	rs11172066	0	57319491	A	T
12	rs79184223	0	57319552	G	A
12	rs117869859	0	57319588	G	A
12	rs844469	0	57319810	T	C
12	rs11172067	0	57320618	T	C
12	rs840163	0	57320711	T	C
12	rs7296999	0	57321212	C	T
12	rs7297019	0	57321271	C	G
12	rs840162	0	57322271	T	A
12	rs78195265	0	57322335	C	T
12	rs1872436	0	57322492	C	T
12	rs58267004	0	57322741	A	C
12	rs11172068	0	57322853	G	A
12	rs77947411	0	57322879	C	T
12	rs840161	0	57323523	A	G
12	rs840160	0	57324496	T	C
12	rs11172069	0	57324513	T	G
12	rs2629413	0	57325577	G	C
12	rs864541	0	57325718	A	G
12	rs863459	0	57326184	T	G
12	rs719750	0	57326321	C	T
12	rs719749	0	57326438	A	G
12	rs747275	0	57328282	G	A
12	rs17447003	0	57328444	C	T
12	rs137876794	0	57328763	G	T
12	rs7358723	0	57329260	C	T
12	rs61939617	0	57329407	G	A
12	rs1353781	0	57329532	T	C
12	rs151068476	0	57329738	G	C
12	rs79454971	0	57330431	C	T
12	rs10506346	0	57330858	G	A
12	rs77585535	0	57331025	C	T
12	rs10506347	0	57331087	T	C
12	rs11172071	0	57331271	A	C
12	rs10506348	0	57331370	A	G
12	rs12810024	0	57331444	C	T
12	rs11172072	0	57331591	C	T
12	rs76538498	0	57331704	C	T
12	rs725957	0	57331741	G	A
12	rs725956	0	57331936	A	G
12	rs1813812	0	57333395	A	G
12	rs55707312	0	57335541	T	C
12	rs115562488	0	57335608	G	A
12	rs58009868	0	57336098	G	C
12	rs59665366	0	57336387	C	A
12	rs60101051	0	57337841	T	C
12	rs57926126	0	57338676	G	A
12	rs61939622	0	57340431	T	C
12	rs1825514	0	57341796	G	T
12	rs1072670	0	57342100	G	A
12	rs1072669	0	57342188	A	G
12	rs1601405	0	57343163	G	T
12	rs77235310	0	57343465	A	G
12	rs10876960	0	57343824	G	A
12	rs7134373	0	57343877	G	C
12	rs11836517	0	57343892	T	C
12	rs17544455	0	57344069	C	A
12	rs191605876	0	57344735	A	G
12	rs11613668	0	57345780	C	T
12	rs901069	0	57346379	G	A
12	rs901068	0	57346805	T	G
12	rs4319546	0	57346828	C	T
12	rs3782331	0	57347290	C	T
12	rs7314151	0	57347886	G	C
12	rs7314262	0	57347926	G	A
12	rs746049	0	57349039	G	A
12	rs61939624	0	57349557	G	A
12	rs76884843	0	57349761	C	T
12	rs67771054	0	57349813	C	T
12	rs7958413	0	57350194	A	C
12	rs11172074	0	57350928	G	A
12	rs76287844	0	57351784	G	A
12	rs142621536	0	57352793	C	T
12	rs12815538	0	57352871	T	C
12	rs139540517	0	57353020	C	T
12	rs111443696	0	57353192	T	A
12	rs11524050	0	57354514	G	A
12	rs61539289	0	57356239	T	C
12	rs60258120	0	57356240	G	C
12	rs34253098	0	57356325	G	C
12	rs140439114	0	57356338	T	A
12	rs2888139	0	57359436	G	A
12	rs12812499	0	57359643	T	C
12	rs11172076	0	57359974	C	T
12	rs148934208	0	57360122	C	A
12	rs144223544	0	57360141	G	A
12	rs183827545	0	57360511	A	C
12	rs60380217	0	57360851	A	G
12	rs1098379	0	57360968	A	G
12	rs1843311	0	57361414	C	T
12	rs1843312	0	57361562	T	G
12	rs1843313	0	57361594	C	A
12	rs2167306	0	57362345	T	G
12	rs1843314	0	57362422	G	A
12	rs11614097	0	57362560	C	T
12	rs7969312	0	57362968	G	T
12	rs7956166	0	57363128	T	G
12	rs7487948	0	57363907	A	G
12	rs149233794	0	57364288	G	C
12	rs140808234	0	57364999	C	T
12	rs150152786	0	57365041	C	T
12	rs71461303	0	57366688	C	T
12	rs12810837	0	57367989	C	T
12	rs35034299	0	57368204	C	A
12	rs34186462	0	57369769	A	C
12	rs1098740	0	57369910	G	A
12	rs34359134	0	57369942	C	T
12	rs118016275	0	57369970	T	C
12	rs12824682	0	57370199	C	G
12	rs57351760	0	57371512	G	T
12	rs57129030	0	57371638	A	G
12	rs112650722	0	57371986	C	T
12	rs35243318	0	57372412	T	C
12	rs11834851	0	57373407	A	G
12	rs11834856	0	57373480	A	G
12	rs73131106	0	57373516	T	C
12	rs12827039	0	57373922	A	G
12	rs34969650	0	57374637	A	C
12	rs67844278	0	57374999	C	G
12	rs17119301	0	57375554	C	T
12	rs150470545	0	57376449	C	T
12	rs2258152	0	57376478	T	C
12	rs72482268	0	57376657	G	A
12	rs3894415	0	57376840	C	T
12	rs4759042	0	57377347	C	T
12	rs2279743	0	57377509	T	C
12	rs12818342	0	57377806	C	T
12	rs76761422	0	57377832	A	G
12	rs7136770	0	57381259	T	G
12	rs10506350	0	57381675	C	G
12	rs191785641	0	57384126	G	A
12	rs117842253	0	57385153	T	C
12	rs12370257	0	57385287	G	A
12	rs151056932	0	57386044	A	C
12	rs73131120	0	57387986	C	T
12	rs67476535	0	57388110	G	T
12	rs2279373	0	57388198	C	T
12	rs12099695	0	57388569	G	A
12	rs35493121	0	57390038	T	C
12	rs68126184	0	57390681	C	T
12	rs34315655	0	57391146	C	G
12	rs58298943	0	57391292	C	T
12	rs60273384	0	57391473	A	G
12	rs547572392	0	57391609	A	G
12	rs78890651	0	57391886	G	T
12	rs61939632	0	57393599	A	C
12	rs141505148	0	57394121	G	A
12	rs3803018	0	57394123	C	A
12	rs3741578	0	57394635	G	C
12	rs2371717	0	57394654	G	A
12	rs754398	0	57395678	T	G
12	rs56305333	0	57395761	T	A
12	rs147659818	0	57396087	T	A
12	rs71461305	0	57396136	C	T
12	rs61752546	0	57397033	C	T
12	rs117805856	0	57397876	A	G
12	rs748894	0	57398294	G	A
12	rs4016338	0	57399015	T	C
12	rs7972615	0	57399556	C	T
12	rs117943989	0	57401098	A	G
12	rs145066480	0	57401218	G	T
12	rs113025694	0	57403340	G	A
12	rs116842709	0	57404055	G	A
12	rs11609825	0	57404198	G	C
12	rs117513059	0	57404858	C	T
12	rs73114426	0	57405049	G	A
12	rs74808980	0	57405503	A	G
12	rs733629	0	57406444	T	C
12	rs2122694	0	57408333	C	T
12	rs17119327	0	57408740	G	A
12	rs17119330	0	57409239	G	A
12	rs73114428	0	57409381	C	A
12	rs2291855	0	57410191	G	A
12	rs147111560	0	57410821	C	T
12	rs57558853	0	57410908	T	G
12	rs149369129	0	57412114	T	A
12	rs75874411	0	57414060	G	A
12	rs10400555	0	57414228	T	A
12	rs10400412	0	57414340	A	T
12	rs113665742	0	57414582	G	A
12	rs73114434	0	57414959	T	C
12	rs117444538	0	57414995	T	C
12	rs76027621	0	57415183	A	G
12	rs73114436	0	57415254	A	G
12	rs12825752	0	57416370	G	C
12	rs703849	0	57416382	T	C
12	rs7972998	0	57416820	A	G
12	rs55784503	0	57420367	C	T
12	rs71461306	0	57420855	G	T
12	rs67745435	0	57421001	C	T
12	rs73114437	0	57421279	C	T
12	rs117071800	0	57421465	G	C
12	rs56347319	0	57422728	A	T
12	rs17119344	0	57422934	G	A
12	rs56128678	0	57423197	T	C
12	rs56156199	0	57423714	C	G
12	rs56354404	0	57423848	T	C
12	rs56270558	0	57423932	C	A
12	rs2122693	0	57423972	G	A
12	rs55981065	0	57424253	G	A
12	rs755221	0	57425146	C	T
12	rs1552245	0	57425965	C	T
12	rs697223	0	57426973	A	C
12	rs73114445	0	57427300	C	T
12	rs73114446	0	57427327	G	C
12	rs17119352	0	57427591	T	A
12	rs75249987	0	57428173	A	G
12	rs117270067	0	57428302	T	C
12	rs703848	0	57428353	A	G
12	rs73114452	0	57428442	G	C
12	rs138851352	0	57428681	C	T
12	rs58389529	0	57428728	T	C
12	rs1008110	0	57429089	G	C
12	rs76728630	0	57429255	A	C
12	rs61504157	0	57429331	A	G
12	rs11615024	0	57429585	G	A
12	rs2270739	0	57429975	T	C
12	rs55909821	0	57430321	C	T
12	rs141346283	0	57431250	C	G
12	rs33962952	0	57431402	C	T
12	rs117611241	0	57432017	C	T
12	rs3858539	0	57433720	A	G
12	rs3886083	0	57433851	C	T
12	rs116896516	0	57434318	G	A
12	rs17546153	0	57435052	A	G
12	rs697222	0	57435122	G	A
12	rs117599659	0	57436052	T	C
12	rs73114457	0	57436429	T	C
12	rs73114459	0	57436745	C	T
12	rs4759272	0	57438658	T	G
12	rs17119383	0	57438679	A	G
12	rs17119386	0	57439217	T	C
12	rs78272632	0	57440077	C	T
12	rs2270737	0	57442139	A	G
12	rs2270736	0	57442181	A	G
12	rs3782330	0	57442566	A	C
12	rs3782329	0	57442634	A	T
12	rs11613928	0	57442768	T	G
12	rs3782327	0	57442936	G	A
12	rs17119388	0	57443117	G	T
12	rs73114467	0	57443287	A	C
12	rs73114468	0	57443292	C	G
12	rs4759273	0	57444567	C	T
12	rs17119390	0	57444574	A	G
12	rs324021	0	57445845	A	C
12	rs7961920	0	57445873	C	T
12	rs57056392	0	57445987	A	G
12	rs112855268	0	57446810	A	T
12	rs73114472	0	57448090	G	A
12	rs71461310	0	57448798	T	C
12	rs117101566	0	57448834	T	C
12	rs11172086	0	57449206	C	T
12	rs4039	0	57449610	T	G
12	rs1044939	0	57449705	T	C
12	rs1044931	0	57449810	C	T
12	rs10506351	0	57450840	G	C
12	rs17119407	0	57452308	T	C
12	rs146529565	0	57452647	A	C
12	rs12813643	0	57452960	T	C
12	rs56190972	0	57453203	T	C
12	rs149575918	0	57455820	A	G
12	rs117881774	0	57456143	G	A
12	rs144289977	0	57456294	T	C
12	rs17546579	0	57457959	T	C
12	rs73116494	0	57459209	C	T
12	rs7135297	0	57460019	G	C
12	rs841828	0	57460682	T	C
12	rs7974618	0	57460694	T	A
12	rs112013340	0	57461028	A	G
12	rs7298475	0	57462025	C	T
12	rs34935055	0	57462195	T	G
12	rs703846	0	57462647	A	C
12	rs73116501	0	57462954	C	T
12	rs17119416	0	57464316	A	G
12	rs34762603	0	57464381	G	A
12	rs71461311	0	57465918	G	A
12	rs7962771	0	57466843	G	A
12	rs79563920	0	57466999	G	C
12	rs56405424	0	57467180	T	C
12	rs112596414	0	57467255	G	A
12	rs111432418	0	57467271	A	C
12	rs113094827	0	57467898	T	C
12	rs61937566	0	57468691	T	C
12	rs142012651	0	57468718	A	G
12	rs114688041	0	57468811	G	A
12	rs17449599	0	57472276	G	A
12	rs62621200	0	57472544	C	T
12	rs17119418	0	57472749	C	T
12	rs73118413	0	57474013	T	C
12	rs117558654	0	57474027	G	A
12	rs145687081	0	57474400	T	C
12	rs138369383	0	57474535	A	G
12	rs115263762	0	57474552	T	G
12	rs141773786	0	57475601	A	G
12	rs117267420	0	57476459	C	T
12	rs142837309	0	57476607	C	A
12	rs73118416	0	57476914	T	A
12	rs73118418	0	57477056	T	C
12	rs2035545	0	57477431	T	A
12	rs11608866	0	57477849	G	C
12	rs35937600	0	57478167	A	C
12	rs66741626	0	57478708	A	G
12	rs114770081	0	57478830	C	T
12	rs3759134	0	57480353	T	C
12	rs3759135	0	57480977	G	T
12	rs324010	0	57482252	G	A
12	rs2233267	0	57482264	A	T
12	rs79387581	0	57483659	C	T
12	rs2233272	0	57485798	C	T
12	rs324020	0	57486033	A	C
12	rs1057290	0	57486278	G	A
12	rs324019	0	57486647	A	G
12	rs324018	0	57487729	T	G
12	rs71461312	0	57487777	G	C
12	rs324017	0	57487814	A	C
12	rs141407717	0	57487833	C	T
12	rs3024979	0	57488293	A	T
12	rs3024985	0	57488707	C	T
12	rs3024983	0	57489157	C	T
12	rs12371273	0	57489616	T	C
12	rs4559	0	57489648	C	T
12	rs1059513	0	57489709	T	C
12	rs703817	0	57489828	C	T
12	rs324015	0	57490100	T	C
12	rs73118432	0	57491774	G	A
12	rs3024975	0	57491863	G	A
12	rs3024981	0	57492099	G	A
12	rs3024974	0	57492745	G	A
12	rs841718	0	57492996	G	A
12	rs3024971	0	57493727	T	G
12	rs10783813	0	57494360	T	G
12	rs703816	0	57497005	T	C
12	rs3024961	0	57497171	T	C
12	rs56214329	0	57497970	G	A
12	rs3024980	0	57498480	C	T
12	rs76522381	0	57499698	A	G
12	rs324011	0	57502182	C	T
12	rs324012	0	57502981	C	T
12	rs167769	0	57503775	C	T
12	rs73118440	0	57504197	G	T
12	rs73338505	0	57504529	T	C
12	rs3024942	0	57505665	G	A
12	rs3001428	0	57506350	A	G
12	rs2598483	0	57506905	C	T
12	rs3001427	0	57508649	G	T
12	rs3001426	0	57509055	T	C
12	rs3122929	0	57509102	C	T
12	rs3001425	0	57509569	C	T
12	rs324014	0	57510309	T	C
12	rs115218235	0	57510321	C	T
12	rs2122692	0	57510511	C	G
12	rs324013	0	57510661	C	T
12	rs61937568	0	57510785	G	C
12	rs12312693	0	57511734	T	C
12	rs78128655	0	57511990	C	G
12	rs145891349	0	57512054	C	A
12	rs12368672	0	57512470	C	G
12	rs11172106	0	57512875	C	G
12	rs141992408	0	57513248	G	C
12	rs12322902	0	57513866	A	G
12	rs10876963	0	57514554	T	C
12	rs12298170	0	57515363	A	G
12	rs11172111	0	57515804	T	G
12	rs143655815	0	57516932	C	T
12	rs17119494	0	57516933	G	A
12	rs12307379	0	57518665	C	T
12	rs61937571	0	57519115	G	A
12	rs78874207	0	57519432	G	A
12	rs10467124	0	57519694	G	C
12	rs10467125	0	57519698	T	C
12	rs73120411	0	57519826	C	T
12	rs11172112	0	57520488	G	C
12	rs7306742	0	57520687	T	C
12	rs35408366	0	57520767	G	T
12	rs3741580	0	57523132	G	A
12	rs35140931	0	57524099	T	G
12	rs35616842	0	57524108	T	C
12	rs11610923	0	57524224	A	C
12	rs34518518	0	57525065	T	A
12	rs77827402	0	57525093	G	A
12	rs4759275	0	57525756	G	A
12	rs78012789	0	57526299	G	A
12	rs4759276	0	57526646	G	A
12	rs11172113	0	57527283	T	C
12	rs4257011	0	57528197	G	A
12	rs10747776	0	57528679	G	A
12	rs11172114	0	57529443	C	T
12	rs17547610	0	57530341	C	A
12	rs4759044	0	57530670	T	C
12	rs10876964	0	57530814	T	C
12	rs10876965	0	57531450	A	G
12	rs4367982	0	57531632	A	G
12	rs34073963	0	57531930	G	A
12	rs1385526	0	57532749	G	C
12	rs715948	0	57532982	T	C
12	rs34656298	0	57533470	G	A
12	rs4759277	0	57533690	C	A
12	rs1466535	0	57534470	G	A
12	rs4759045	0	57534641	G	A
12	rs1799737	0	57534912	G	A
12	rs1799986	0	57535266	C	T
12	rs34393552	0	57536989	G	A
12	rs1800127	0	57539082	C	T
12	rs113953523	0	57539834	G	A
12	rs35264874	0	57540372	C	T
12	rs7968719	0	57540751	C	G
12	rs7398375	0	57540848	C	G
12	rs75505823	0	57540956	G	T
12	rs2306692	0	57541265	C	T
12	rs147497332	0	57541795	G	A
12	rs10876966	0	57543572	C	T
12	rs73342535	0	57544620	C	T
12	rs57916742	0	57544931	A	G
12	rs73342540	0	57545531	G	A
12	rs6581124	0	57545756	G	A
12	rs117756404	0	57545856	T	C
12	rs116998609	0	57547205	C	G
12	rs34237922	0	57547749	T	C
12	rs1800137	0	57548466	C	T
12	rs34505337	0	57552999	C	T
12	rs35012107	0	57555028	G	A
12	rs7975818	0	57558505	G	C
12	rs117687310	0	57559066	C	T
12	rs1800174	0	57559809	G	A
12	rs1800175	0	57561379	G	T
12	rs1800176	0	57561451	C	T
12	rs6581125	0	57561920	T	G
12	rs34790089	0	57561993	C	T
12	rs12371684	0	57564478	C	T
12	rs117324780	0	57566292	G	A
12	rs1800177	0	57567180	G	T
12	rs1800194	0	57567762	C	T
12	rs1800178	0	57569114	G	A
12	rs12814239	0	57569478	C	T
12	rs1800180	0	57569513	G	A
12	rs11837145	0	57570014	C	A
12	rs10876967	0	57570593	G	A
12	rs7398391	0	57576086	A	G
12	rs7398426	0	57576370	A	C
12	rs11172122	0	57576417	C	T
12	rs35820631	0	57576492	G	A
12	rs7305179	0	57576567	G	C
12	rs34398639	0	57577872	C	T
12	rs1800181	0	57578288	C	T
12	rs34577247	0	57578673	G	A
12	rs1800138	0	57579420	C	T
12	rs1800182	0	57579727	A	T
12	rs4074308	0	57580414	T	C
12	rs4074309	0	57580522	A	G
12	rs7312323	0	57583486	G	A
12	rs6581128	0	57583672	C	A
12	rs79434392	0	57583853	C	T
12	rs1800183	0	57584498	C	T
12	rs1800139	0	57585144	C	T
12	rs4077658	0	57586154	C	A
12	rs1800187	0	57587839	C	T
12	rs35492427	0	57588032	G	A
12	rs34554486	0	57588127	C	T
12	rs1800141	0	57588433	G	A
12	rs1800188	0	57588491	C	T
12	rs1800154	0	57589659	C	T
12	rs1800189	0	57589865	C	T
12	rs75865876	0	57590623	G	A
12	rs1800191	0	57590758	C	T
12	rs1800156	0	57590797	C	T
12	rs1800165	0	57591226	T	C
12	rs1800168	0	57592557	C	T
12	rs35408997	0	57592833	T	C
12	rs34660251	0	57592909	G	A
12	rs1140648	0	57593101	G	A
12	rs1800158	0	57593204	A	G
12	rs1800159	0	57593894	A	G
12	rs11172124	0	57594955	G	A
12	rs34949484	0	57594980	C	T
12	rs9669595	0	57595066	G	A
12	rs35292422	0	57595433	C	T
12	rs7978567	0	57595984	C	T
12	rs7965424	0	57597871	G	A
12	rs12370981	0	57597918	C	T
12	rs76362380	0	57599981	C	A
12	rs7956957	0	57602815	C	G
12	rs1800162	0	57603417	A	G
12	rs1800163	0	57604756	A	C
12	rs1800164	0	57604802	A	G
12	rs7956397	0	57608338	C	T
12	rs7956686	0	57608433	G	A
12	rs78558633	0	57610249	G	C
12	rs113397893	0	57611285	A	G
12	rs7487148	0	57611437	G	A
12	rs147385700	0	57611818	C	A
12	rs7311958	0	57613425	C	T
12	rs11612037	0	57613773	C	T
12	rs73120022	0	57613780	G	A
12	rs7489208	0	57614193	G	A
12	rs570215697	0	57614217	G	T
12	rs7489231	0	57614484	C	T
12	rs10783815	0	57616013	G	A
12	rs7485577	0	57616061	G	A
12	rs73120027	0	57616923	G	A
12	rs181971945	0	57618418	G	C
12	rs68176600	0	57618419	A	G
12	rs61736007	0	57618619	G	A
12	rs10783816	0	57619362	G	A
12	rs7979451	0	57619589	C	T
12	rs11612551	0	57620254	G	A
12	rs76758508	0	57622119	C	T
12	rs12826178	0	57622371	G	T
12	rs11615783	0	57622492	T	A
12	rs7301155	0	57622821	G	A
12	rs28365862	0	57623363	A	G
12	rs2229716	0	57626582	G	A
12	rs2229717	0	57627074	G	T
12	rs117244382	0	57627525	A	G
12	rs34095989	0	57627717	G	A
12	rs116973701	0	57629608	G	A
12	rs3923885	0	57634698	T	G
12	rs11609986	0	57635059	G	A
12	rs73338169	0	57635988	G	C
12	rs3204635	0	57637593	G	A
12	rs150268069	0	57637854	T	A
12	rs73120041	0	57638895	C	T
12	rs117927148	0	57640807	C	T
12	rs7133915	0	57641340	T	C
12	rs112059089	0	57642231	G	A
12	rs7976512	0	57643686	A	G
12	rs10876968	0	57644767	G	T
12	rs11172134	0	57645789	T	A
12	rs11172135	0	57647374	G	A
12	rs78607331	0	57648644	C	T
12	rs73120051	0	57648772	C	A
12	rs139259981	0	57649247	G	C
12	rs4075325	0	57649840	C	T
12	rs74240697	0	57650897	C	T
12	rs6581131	0	57652963	G	A
12	rs7966846	0	57653582	A	C
12	rs117621047	0	57655968	T	C
12	rs73338185	0	57656666	G	A
12	rs11172139	0	57656705	A	C
12	rs73120065	0	57657753	T	C
12	rs11172140	0	57659706	A	C
12	rs190884508	0	57659869	C	T
12	rs77936166	0	57660377	T	C
12	rs150341034	0	57661439	G	A
12	rs10783818	0	57662563	T	C
12	rs142981850	0	57664092	G	A
12	rs7358684	0	57664161	A	G
12	rs73338190	0	57666612	T	G
12	rs10783819	0	57667261	G	C
12	rs12371805	0	57669972	G	A
12	rs60216001	0	57670593	C	T
12	rs10783820	0	57671303	C	A
12	rs185470802	0	57671436	G	A
12	rs79245439	0	57671622	T	C
12	rs73338194	0	57672511	T	C
12	rs111393283	0	57672530	C	T
12	rs7135142	0	57672913	G	A
12	rs77784795	0	57674246	G	C
12	rs7302906	0	57676178	A	G
12	rs7133939	0	57676255	T	A
12	rs56383506	0	57676788	T	C
12	rs12227309	0	57679030	C	T
12	rs35007557	0	57679147	C	T
12	rs56205943	0	57679414	G	A
12	rs11172142	0	57680101	T	A
12	rs75930674	0	57680231	G	A
12	rs7963352	0	57680532	A	G
12	rs7486863	0	57681122	G	A
12	rs117955596	0	57681395	T	C
12	rs55671025	0	57681980	G	T
12	rs11172143	0	57682181	A	C
12	rs61937595	0	57682956	C	T
12	rs7488274	0	57682980	G	C
12	rs188109520	0	57684501	A	G
12	rs12296766	0	57684943	A	G
12	rs12310220	0	57684978	C	T
12	rs76629790	0	57687668	C	T
12	rs7314266	0	57689688	G	A
12	rs12313762	0	57692470	C	T
12	rs11172145	0	57692612	G	A
12	rs10747777	0	57694370	T	A
12	rs10747778	0	57694418	C	G
12	rs10876971	0	57694732	T	A
12	rs7977908	0	57696556	A	G
12	rs11172147	0	57696677	G	A
12	rs7298418	0	57697949	A	G
12	rs6581134	0	57698688	C	T
12	rs55690318	0	57698920	A	G
12	rs11172152	0	57701868	C	T
12	rs7139302	0	57703935	G	A
12	rs4760193	0	57705272	G	A
12	rs11172155	0	57705631	A	G
12	rs11172156	0	57705853	C	T
12	rs4760192	0	57707800	C	T
12	rs7133572	0	57707911	C	T
12	rs11172160	0	57711214	C	G
12	rs112639655	0	57711329	G	A
12	rs6581135	0	57711511	G	A
12	rs11172161	0	57712230	G	A
12	rs7975026	0	57713141	G	A
12	rs73121803	0	57713224	C	T
12	rs7975634	0	57713604	G	A
12	rs7975347	0	57713658	A	C
12	rs143370650	0	57714139	T	C
12	rs35032945	0	57714142	A	C
12	rs147146305	0	57714331	C	T
12	rs6581136	0	57714459	C	G
12	rs7484541	0	57714803	A	T
12	rs61937617	0	57714973	T	C
12	rs141299103	0	57715787	C	T
12	rs140255867	0	57717620	A	G
12	rs146984701	0	57717756	A	G
12	rs11172163	0	57718965	G	A
12	rs11172165	0	57721416	C	T
12	rs76195886	0	57722820	A	G
12	rs11614077	0	57723474	C	T
12	rs4760357	0	57724274	G	C
12	rs4760356	0	57724941	T	C
12	rs4760355	0	57725197	G	A
12	rs36050407	0	57725629	G	A
12	rs139748500	0	57726888	G	C
12	rs10876973	0	57727301	C	T
12	rs11172166	0	57728508	G	C
12	rs7398058	0	57728608	G	A
12	rs12812140	0	57728978	T	G
12	rs7307059	0	57729889	C	T
12	rs117796570	0	57730923	T	C
12	rs4760348	0	57731009	A	G
12	rs117387969	0	57731294	T	C
12	rs75991289	0	57732027	G	A
12	rs10876974	0	57732925	C	T
12	rs144609873	0	57733252	G	A
12	rs11172169	0	57733539	G	A
12	rs11830804	0	57734892	C	A
12	rs11609805	0	57735045	G	A
12	rs11172170	0	57736138	T	A
12	rs11172171	0	57736215	C	T
12	rs12828339	0	57736733	C	T
12	rs79395356	0	57738600	T	G
12	rs7309659	0	57739634	T	C
12	rs6581138	0	57744864	G	A
12	rs7133366	0	57744961	G	C
12	rs117929674	0	57746003	C	T
12	rs6581139	0	57747311	T	C
12	rs11172176	0	57747418	A	C
12	rs11172177	0	57748968	C	T
12	rs10783823	0	57750783	G	C
12	rs142659567	0	57751474	G	A
12	rs12313306	0	57751854	C	T
12	rs4760308	0	57752177	C	T
12	rs75927231	0	57754491	G	A
12	rs10876976	0	57754503	T	G
12	rs10876977	0	57754599	G	A
12	rs73115907	0	57754701	G	A
12	rs35058761	0	57754800	T	G
12	rs11172181	0	57756005	T	C
12	rs6581140	0	57757387	A	C
12	rs34162257	0	57760694	C	T
12	rs4760228	0	57761103	A	C
12	rs4760236	0	57761777	A	G
12	rs512223	0	57762560	G	A
12	rs11172184	0	57763520	C	T
12	rs190539537	0	57764411	G	A
12	rs112193976	0	57765257	T	C
12	rs76522560	0	57765811	G	A
12	rs79654308	0	57766288	G	A
12	rs11172190	0	57766305	C	T
12	rs4760254	0	57766392	G	C
12	rs12820078	0	57767214	G	A
12	rs11172191	0	57768295	T	A
12	rs11172192	0	57769131	T	C
12	rs10876978	0	57769533	A	G
12	rs7971133	0	57770098	C	T
12	rs4760278	0	57771153	C	A
12	rs505479	0	57771686	C	T
12	rs191281593	0	57776715	G	A
12	rs77521820	0	57777712	G	T
12	rs34453452	0	57777755	G	A
12	rs73115999	0	57778221	C	T
12	rs4108243	0	57779821	A	G
12	rs4760305	0	57780127	T	C
12	rs4760306	0	57780240	A	C
12	rs12315434	0	57780936	A	C
12	rs492749	0	57781218	G	A
12	rs2122982	0	57781893	G	A
12	rs149291094	0	57785125	A	G
12	rs10876980	0	57785501	C	T
12	rs191813978	0	57785947	G	A
12	rs117605132	0	57789323	A	G
12	rs68147365	0	57789359	G	A
12	rs7980310	0	57789960	C	T
12	rs11172197	0	57790425	G	A
12	rs78477939	0	57790803	G	A
12	rs149657505	0	57790872	A	T
12	rs491750	0	57791176	G	T
12	rs575153	0	57791625	A	G
12	rs7974833	0	57791833	T	C
12	rs572198	0	57791986	C	T
12	rs60636710	0	57792182	T	C
12	rs11613352	0	57792580	C	T
12	rs501055	0	57794724	G	A
12	rs113458031	0	57796267	G	A
12	rs143549627	0	57797043	G	A
12	rs144957022	0	57800803	G	A
12	rs139380323	0	57801439	C	T
12	rs116863803	0	57801507	G	A
12	rs144921611	0	57804432	T	C
12	rs11172205	0	57806846	G	T
12	rs519452	0	57806855	G	A
12	rs540730	0	57807114	T	C
12	rs67161907	0	57807855	C	G
12	rs7303542	0	57808191	T	C
12	rs1106766	0	57809456	C	T
12	rs73117622	0	57809952	G	A
12	rs538548	0	57810104	T	C
12	rs79987515	0	57810116	G	A
12	rs537482	0	57810254	T	C
12	rs112608380	0	57810547	C	T
12	rs2063778	0	57811414	T	G
12	rs7132367	0	57815272	C	T
12	rs11614506	0	57815675	T	C
12	rs1798710	0	57815922	C	G
12	rs59470370	0	57816540	G	A
12	rs10876982	0	57819004	G	A
12	rs141887603	0	57820736	T	C
12	rs55772485	0	57821082	T	A
12	rs28504983	0	57821487	G	A
12	rs12230111	0	57822616	G	A
12	rs11172211	0	57822799	C	G
12	rs567895	0	57823192	C	T
12	rs7964492	0	57823585	A	C
12	rs487722	0	57824165	G	T
12	rs543410	0	57825370	C	T
12	rs481196	0	57826133	A	G
12	rs12427027	0	57826639	C	T
12	rs117118210	0	57826790	C	T
12	rs73119306	0	57826982	A	G
12	rs11172212	0	57827348	C	T
12	rs146140980	0	57827636	C	T
12	rs143148026	0	57827639	G	A
12	rs560048	0	57829129	C	T
12	rs2943691	0	57829917	C	T
12	rs75889771	0	57830823	A	C
12	rs10876983	0	57831181	G	T
12	rs11172214	0	57831280	G	A
12	rs533975	0	57831984	G	A
12	rs145837154	0	57832072	G	A
12	rs12579911	0	57834427	T	C
12	rs9738646	0	57834911	T	G
12	rs9738004	0	57835028	C	T
12	rs7297282	0	57835185	G	A
12	rs12831733	0	57835789	G	C
12	rs2943693	0	57835965	C	T
12	rs2943692	0	57836098	A	G
12	rs61935679	0	57836612	A	G
12	rs4760244	0	57837387	A	T
12	rs12423654	0	57838150	T	C
12	rs149109624	0	57838507	G	T
12	rs61352607	0	57839173	G	T
12	rs73119325	0	57839567	A	G
12	rs568793	0	57840308	A	C
12	rs1965285	0	57841049	C	A
12	rs1284252	0	57841133	G	A
12	rs11172222	0	57841863	G	A
12	rs2229357	0	57843711	G	A
12	rs3741414	0	57844049	C	T
12	rs2280139	0	57845706	G	A
12	rs76149603	0	57847937	C	T
12	rs703845	0	57847938	G	A
12	rs11172224	0	57848568	T	C
12	rs3809114	0	57848639	G	A
12	rs3809113	0	57848708	C	G
12	rs507562	0	57849768	C	G
12	rs150144011	0	57850936	G	C
12	rs473465	0	57851182	G	A
12	rs55709405	0	57851994	T	G
12	rs2242578	0	57853153	G	C
12	rs55852335	0	57853335	A	G
12	rs117797196	0	57854085	A	G
12	rs10783826	0	57854283	T	G
12	rs10783827	0	57854311	G	T
12	rs73119345	0	57854662	C	T
12	rs73119347	0	57854782	G	T
12	rs151207679	0	57855136	C	A
12	rs4760255	0	57855180	G	A
12	rs3825077	0	57856014	C	T
12	rs10876986	0	57856667	G	C
12	rs4760148	0	57856776	C	G
12	rs3782126	0	57856933	C	T
12	rs3782125	0	57857000	G	A
12	rs10876987	0	57857354	T	C
12	rs3817475	0	57858414	A	G
12	rs3817474	0	57858835	G	A
12	rs2228225	0	57859431	G	A
12	rs41292005	0	57859768	A	G
12	rs2292657	0	57859932	G	A
12	rs7973381	0	57860046	C	T
12	rs11837270	0	57860622	G	A
12	rs7309467	0	57860665	C	T
12	rs11832963	0	57860696	A	T
12	rs4760259	0	57860826	T	C
12	rs11830874	0	57860972	T	C
12	rs10783828	0	57861484	A	G
12	rs61734545	0	57861785	T	C
12	rs74096025	0	57862917	T	G
12	rs73119353	0	57862954	C	T
12	rs113478565	0	57863076	T	G
12	rs2228224	0	57865321	G	A
12	rs2228226	0	57865821	G	C
12	rs35945970	0	57866928	C	T
12	rs34937298	0	57867120	C	T
12	rs74511835	0	57867512	G	A
12	rs112991183	0	57867520	A	G
12	rs145106882	0	57868132	C	T
12	rs34133632	0	57868243	G	A
12	rs2277318	0	57869447	T	C
12	rs2277317	0	57869476	G	A
12	rs2277316	0	57869486	A	G
12	rs2277315	0	57869582	T	C
12	rs486699	0	57870121	A	C
12	rs11544238	0	57870155	A	C
12	rs150416488	0	57870484	T	A
12	rs512490	0	57870648	A	G
12	rs34160414	0	57871437	C	T
12	rs3825080	0	57871555	A	G
12	rs542278	0	57872720	G	A
12	rs33927108	0	57873042	T	C
12	rs79948748	0	57873498	T	G
12	rs569251	0	57874906	A	T
12	rs150192933	0	57875093	G	A
12	rs73121617	0	57875193	C	A
12	rs472895	0	57875228	G	C
12	rs73121618	0	57875857	C	A
12	rs511752	0	57877156	T	C
12	rs183020573	0	57877910	C	T
12	rs113779924	0	57878411	T	C
12	rs10876988	0	57879092	G	A
12	rs1617201	0	57879448	T	G
12	rs1617196	0	57879449	T	C
12	rs71461327	0	57879584	C	T
12	rs74875570	0	57879977	C	T
12	rs1284606	0	57881363	G	A
12	rs508904	0	57882094	A	G
12	rs55727879	0	57882776	T	A
12	rs899653	0	57883801	G	A
12	rs190354930	0	57886254	A	G
12	rs2672571	0	57886609	A	G
12	rs2620677	0	57889228	C	T
12	rs474544	0	57889590	C	T
12	rs796546	0	57889920	T	C
12	rs4760273	0	57890319	T	C
12	rs496245	0	57891496	C	G
12	rs776038	0	57892799	G	T
12	rs1709874	0	57892849	C	T
12	rs776039	0	57893619	A	G
12	rs149809605	0	57894332	C	G
12	rs147225957	0	57895491	G	T
12	rs1299737	0	57896453	C	T
12	rs2928382	0	57897274	C	T
12	rs2943696	0	57897295	C	T
12	rs1669294	0	57898635	T	C
12	rs9737891	0	57899106	G	A
12	rs1678537	0	57900341	G	A
12	rs1629410	0	57902253	C	G
12	rs1709871	0	57903083	T	G
12	rs1284465	0	57904170	G	A
12	rs12425095	0	57905286	G	A
12	rs747340	0	57905349	G	C
12	rs79791981	0	57907769	C	G
12	rs12829556	0	57909514	C	T
12	rs697221	0	57911160	G	A
12	rs703835	0	57911468	A	G
12	rs703836	0	57912556	T	C
12	rs3847699	0	57915807	C	G
12	rs1148557	0	57916042	C	T
12	rs1148556	0	57917525	C	T
12	rs61741508	0	57918085	C	A
12	rs1148555	0	57918634	A	G
12	rs1148554	0	57919107	C	T
12	rs2127318	0	57920262	T	G
12	rs1284605	0	57921188	C	T
12	rs117084250	0	57921866	C	T
12	rs2620679	0	57922363	A	G
12	rs775324	0	57924050	A	G
12	rs7299631	0	57925078	G	A
12	rs775323	0	57925287	G	A
12	rs703837	0	57926472	G	A
12	rs1678506	0	57927307	T	C
12	rs1679368	0	57927308	G	A
12	rs703838	0	57927515	C	G
12	rs182753626	0	57928564	C	G
12	rs149249094	0	57928702	C	G
12	rs79512872	0	57930310	G	A
12	rs7964074	0	57930374	C	T
12	rs79147703	0	57931429	A	G
12	rs111828051	0	57932094	C	T
12	rs1148553	0	57933645	A	G
12	rs703839	0	57933680	A	G
12	rs75567496	0	57934124	G	A
12	rs775241	0	57936327	A	G
12	rs3782129	0	57936939	T	A
12	rs775238	0	57938081	C	T
12	rs775237	0	57938165	A	G
12	rs775236	0	57938323	C	T
12	rs730560	0	57938565	A	G
12	rs74396207	0	57939314	G	A
12	rs1669297	0	57940071	A	G
12	rs1669296	0	57940076	T	C
12	rs189643843	0	57941325	A	C
12	rs75107351	0	57941906	C	T
12	rs12824907	0	57942106	C	G
12	rs703841	0	57942305	T	G
12	rs1148552	0	57942972	C	T
12	rs1148551	0	57945860	G	A
12	rs6581146	0	57946477	C	T
12	rs11172247	0	57946510	G	C
12	rs77241748	0	57947355	G	A
12	rs116844988	0	57948294	C	G
12	rs115048524	0	57949466	G	T
12	rs75568222	0	57950396	G	A
12	rs1678509	0	57950794	G	T
12	rs78638304	0	57951040	A	T
12	rs2599999	0	57951795	T	G
12	rs2600003	0	57953244	A	C
12	rs117428475	0	57954387	C	T
12	rs138918018	0	57956814	G	A
12	rs775322	0	57958313	A	G
12	rs12811003	0	57959072	C	T
12	rs112675284	0	57959471	G	A
12	rs34513909	0	57959793	A	G
12	rs138551698	0	57959963	C	T
12	rs11172250	0	57960551	A	G
12	rs138310208	0	57960602	A	G
12	rs141016935	0	57960651	C	T
12	rs117149568	0	57960850	A	G
12	rs10783832	0	57961494	T	C
12	rs10783833	0	57961562	A	G
12	rs12231916	0	57961913	C	T
12	rs80161048	0	57962132	A	G
12	rs113364770	0	57962135	G	A
12	rs2620678	0	57962944	G	C
12	rs181688415	0	57963020	G	T
12	rs11609196	0	57963700	G	A
12	rs140734681	0	57964348	A	G
12	rs12821774	0	57964445	G	C
12	rs1284464	0	57964617	G	A
12	rs113973631	0	57966795	G	A
12	rs143931609	0	57967721	C	T
12	rs1678542	0	57968715	C	G
12	rs11172254	0	57968738	G	A
12	rs192960012	0	57969558	C	T
12	rs41401546	0	57973956	G	A
12	rs775245	0	57974670	G	A
12	rs775246	0	57975155	A	C
12	rs113247976	0	57975700	C	T
12	rs111792924	0	57975835	C	A
12	rs775248	0	57975910	C	G
12	rs10783834	0	57975953	G	C
12	rs11172256	0	57976118	A	G
12	rs2888334	0	57976647	C	G
12	rs189141503	0	57976829	T	C
12	rs775249	0	57977003	C	T
12	rs775250	0	57977040	C	A
12	rs775251	0	57978740	C	T
12	rs1678536	0	57979190	C	G
12	rs7313599	0	57979555	A	G
12	rs8873	0	57979949	G	A
12	rs10747780	0	57980541	T	C
12	rs2619439	0	57981348	C	T
12	rs1545783	0	57982254	T	G
12	rs1678508	0	57982593	G	A
12	rs7964896	0	57982794	C	T
12	rs10747781	0	57983043	C	A
12	rs4760304	0	57983660	C	T
12	rs1630692	0	57984504	A	G
12	rs28365829	0	57984819	G	T
12	rs2620683	0	57984967	C	T
12	rs11537654	0	57985204	C	T
12	rs138569349	0	57985628	G	A
12	rs1078109	0	57986366	G	A
12	rs4760158	0	57988478	C	T
12	rs1284185	0	57989043	C	T
12	rs1296041	0	57989442	T	C
12	rs11172262	0	57990135	G	A
12	rs144791624	0	57991965	A	G
12	rs112067870	0	57992447	G	A
12	rs812315	0	57993490	G	A
12	rs2277319	0	57994679	C	G
12	rs71461330	0	57998722	C	T
12	rs1806652	0	57999101	C	T
12	rs775242	0	57999546	T	A
12	rs755289	0	58000216	G	A
12	rs2306390	0	58002599	C	T
12	rs117405300	0	58003270	C	T
12	rs10437954	0	58003922	G	A
12	rs113892147	0	58004070	G	A
12	rs117150132	0	58004288	A	G
12	rs7314872	0	58004563	C	G
12	rs60586224	0	58005682	G	A
12	rs116953253	0	58005837	T	A
12	rs117258237	0	58007626	C	T
12	rs7305391	0	58007678	G	A
12	rs78827077	0	58007937	G	T
12	rs2277322	0	58009202	T	C
12	rs2277323	0	58009372	G	A
12	rs1564374	0	58010163	A	G
12	rs1038914	0	58011066	G	A
12	rs184299046	0	58011799	A	G
12	rs903067	0	58011857	G	A
12	rs2169987	0	58012111	G	A
12	rs1552842	0	58012163	A	G
12	rs11613457	0	58012233	G	A
12	rs117076209	0	58012258	C	T
12	rs1873919	0	58012413	C	G
12	rs2277324	0	58013175	G	A
12	rs144483451	0	58013742	G	T
12	rs923828	0	58015494	G	A
12	rs7314152	0	58017701	T	G
12	rs1871417	0	58018979	C	T
12	rs774894	0	58019495	C	T
12	rs35831868	0	58020360	A	G
12	rs17454674	0	58020582	G	A
12	rs813516	0	58020825	G	A
12	rs10083154	0	58020933	G	A
12	rs12320537	0	58021091	G	C
12	rs11616065	0	58022024	G	A
12	rs12322482	0	58022074	G	A
12	rs715931	0	58023593	A	C
12	rs715930	0	58023981	C	A
12	rs191557438	0	58024189	C	T
12	rs810205	0	58024278	C	G
12	rs703832	0	58024626	G	C
12	rs77985887	0	58025496	C	A
12	rs774896	0	58025813	G	C
12	rs2307095	0	58026001	G	A
12	rs2258877	0	58026021	A	G
12	rs774897	0	58026159	A	T
12	rs774898	0	58026786	G	T
12	rs774899	0	58027081	C	T
12	rs2619468	0	58027307	C	A
12	rs3899676	0	58027916	A	G
12	rs34271193	0	58028361	T	A
12	rs6581147	0	58028863	T	C
12	rs2640606	0	58030869	T	C
12	rs2619470	0	58030974	C	T
12	rs2640607	0	58031032	T	C
12	rs7966795	0	58031413	C	A
12	rs112367232	0	58032266	T	A
12	rs111425997	0	58032704	G	A
12	rs73121665	0	58033445	G	A
12	rs1027315	0	58034192	T	C
12	rs774887	0	58034835	A	G
12	rs1082502	0	58035706	G	A
12	rs774888	0	58036506	A	G
12	rs1092472	0	58036688	G	T
12	rs1082503	0	58036717	G	A
12	rs7134861	0	58036940	T	C
12	rs71432310	0	58036974	A	C
12	rs12304013	0	58037364	G	A
12	rs2640610	0	58037435	T	A
12	rs1629032	0	58038686	C	T
12	rs11172277	0	58039978	A	G
12	rs7968113	0	58040286	T	G
12	rs7953157	0	58040299	A	G
12	rs7977084	0	58046268	A	T
12	rs7963927	0	58046272	T	G
12	rs1678514	0	58046717	T	C
12	rs1678515	0	58047275	C	G
12	rs1678516	0	58047458	G	A
12	rs1678517	0	58047685	G	T
12	rs1678518	0	58047703	C	T
12	rs11533604	0	58047713	G	A
12	rs1689604	0	58048304	T	C
12	rs1678519	0	58048690	A	C
12	rs1689603	0	58048939	A	G
12	rs111713787	0	58048984	T	C
12	rs1678520	0	58049319	C	G
12	rs1689602	0	58049475	C	T
12	rs1689601	0	58049557	G	A
12	rs1689600	0	58049645	A	T
12	rs1689599	0	58049708	G	T
12	rs1678521	0	58049750	C	T
12	rs1678522	0	58049923	G	A
12	rs73123350	0	58050250	G	T
12	rs1678523	0	58050252	G	A
12	rs1689598	0	58050500	G	C
12	rs1678524	0	58050635	T	A
12	rs1678525	0	58050667	G	A
12	rs1678526	0	58050710	A	G
12	rs1689597	0	58051886	G	A
12	rs1678527	0	58052048	T	C
12	rs1678528	0	58052294	G	A
12	rs1678529	0	58052361	G	C
12	rs1689596	0	58053029	T	C
12	rs139062701	0	58053314	G	A
12	rs34919374	0	58053464	G	A
12	rs1678530	0	58054076	A	C
12	rs143191624	0	58054861	C	A
12	rs1678531	0	58055102	C	T
12	rs1678532	0	58055197	T	G
12	rs11172290	0	58055493	A	G
12	rs1612041	0	58056193	T	A
12	rs11536137	0	58056426	C	A
12	rs1689595	0	58056763	C	T
12	rs1689594	0	58057156	T	C
12	rs1678535	0	58057689	A	G
12	rs1689592	0	58057773	C	T
12	rs12826708	0	58058373	G	A
12	rs12314562	0	58058597	C	T
12	rs12826985	0	58058670	C	T
12	rs12302451	0	58058736	A	G
12	rs12809742	0	58058782	T	C
12	rs182665021	0	58059092	C	T
12	rs79969666	0	58059157	T	G
12	rs1678511	0	58059229	A	G
12	rs112314469	0	58059279	C	T
12	rs1678513	0	58059331	G	A
12	rs2619472	0	58059973	A	G
12	rs1678539	0	58060359	A	G
12	rs1678538	0	58061060	G	C
12	rs1689591	0	58061239	T	G
12	rs112743107	0	58061516	C	T
12	rs2928059	0	58061769	G	A
12	rs71461333	0	58061847	G	A
12	rs12302350	0	58062589	T	G
12	rs12302351	0	58062590	T	C
12	rs10876993	0	58062667	C	T
12	rs2928053	0	58063475	T	C
12	rs73123375	0	58063664	C	T
12	rs4760164	0	58063757	T	C
12	rs181842484	0	58063779	G	A
12	rs4760165	0	58063801	C	T
12	rs2928054	0	58063908	A	G
12	rs2928055	0	58063912	G	C
12	rs12819172	0	58064437	A	G
12	rs10876994	0	58064737	A	C
12	rs1678540	0	58065002	A	G
12	rs10876996	0	58065384	G	A
12	rs2640629	0	58065448	C	T
12	rs2928056	0	58065546	C	A
12	rs2928057	0	58065921	A	G
12	rs111566142	0	58065943	A	G
12	rs12832574	0	58065977	G	A
12	rs12833187	0	58066091	G	T
12	rs12316021	0	58066096	A	G
12	rs2640630	0	58067267	T	C
12	rs2640631	0	58067532	T	A
12	rs76620984	0	58067864	G	A
12	rs774890	0	58068388	C	T
12	rs774891	0	58068571	G	A
12	rs799575	0	58069107	A	G
12	rs774892	0	58069655	C	T
12	rs17455386	0	58069845	A	G
12	rs7295625	0	58070087	A	G
12	rs77505508	0	58070628	G	A
12	rs11172295	0	58070698	C	T
12	rs116368669	0	58070771	A	G
12	rs12369416	0	58070975	T	G
12	rs2169988	0	58071165	G	A
12	rs56003422	0	58071179	T	C
12	rs808940	0	58071335	A	C
12	rs813854	0	58071347	A	G
12	rs12831104	0	58071515	C	G
12	rs12813558	0	58072362	A	C
12	rs812869	0	58074802	A	G
12	rs812304	0	58074853	A	C
12	rs1689587	0	58075398	A	G
12	rs11172299	0	58075732	T	G
12	rs810204	0	58075733	T	C
12	rs113387995	0	58075835	A	C
12	rs7136269	0	58075937	G	A
12	rs10783836	0	58076367	C	T
12	rs11172300	0	58076515	C	T
12	rs150204536	0	58076848	C	T
12	rs117835554	0	58077416	G	A
12	rs2640636	0	58077544	A	G
12	rs2640637	0	58077586	G	A
12	rs78207482	0	58077806	C	T
12	rs1689586	0	58079586	A	T
12	rs1479498	0	58079825	T	C
12	rs1689585	0	58080140	C	T
12	rs116947833	0	58080920	C	T
12	rs1689584	0	58081478	G	A
12	rs149151748	0	58081486	G	A
12	rs1628552	0	58082142	C	T
12	rs7310782	0	58082431	T	C
12	rs2619441	0	58083015	C	A
12	rs10877001	0	58083077	T	C
12	rs11836228	0	58084344	G	C
12	rs2928061	0	58084706	C	A
12	rs2928062	0	58084892	T	C
12	rs2928064	0	58085198	T	C
12	rs11172302	0	58085273	G	A
12	rs1678504	0	58085498	G	C
12	rs7307977	0	58085518	G	A
12	rs7138608	0	58085667	T	C
12	rs7311632	0	58086340	A	C
12	rs1678505	0	58086476	C	G
12	rs1689589	0	58086632	C	T
12	rs34854770	0	58086872	C	T
12	rs4760319	0	58087486	C	T
12	rs4760168	0	58087737	T	G
12	rs3825078	0	58089413	A	T
12	rs12426511	0	58090301	G	A
12	rs7309600	0	58090722	A	G
12	rs17455486	0	58091039	T	G
12	rs79032157	0	58092016	G	A
12	rs113785566	0	58092336	C	T
12	rs7979246	0	58092554	A	G
12	rs79913618	0	58093148	C	A
12	rs10783842	0	58093735	G	A
12	rs10783843	0	58093835	A	G
12	rs75231257	0	58094274	G	A
12	rs73125460	0	58094497	C	T
12	rs7952989	0	58095989	T	C
12	rs75013973	0	58097750	A	G
12	rs11172304	0	58097862	T	C
12	rs144655055	0	58097883	A	G
12	rs7953584	0	58098189	G	A
12	rs10877006	0	58098220	C	T
12	rs10783844	0	58098425	A	C
12	rs11172305	0	58098746	C	T
12	rs7295422	0	58099736	G	A
12	rs7961806	0	58100311	G	A
12	rs7976852	0	58100551	T	G
12	rs113617513	0	58101585	A	C
12	rs117432567	0	58103047	T	G
12	rs76809208	0	58103423	G	C
12	rs10877008	0	58103592	A	G
12	rs189067708	0	58104041	C	T
12	rs10082911	0	58104104	C	A
12	rs11172306	0	58104636	C	A
12	rs79394718	0	58104884	C	A
12	rs701006	0	58106836	A	G
12	rs1633360	0	58108052	C	T
12	rs1633361	0	58108202	T	G
12	rs12424011	0	58108519	C	T
12	rs117978598	0	58109379	A	G
12	rs799265	0	58112189	A	G
12	rs2239891	0	58112437	C	A
12	rs799267	0	58113158	C	T
12	rs701007	0	58113416	C	A
12	rs1050045	0	58115271	T	C
12	rs74368191	0	58115286	G	A
12	rs1696466	0	58116397	T	C
12	rs77065481	0	58116767	T	C
12	rs11172310	0	58116969	T	A
12	rs238516	0	58117355	T	C
12	rs701008	0	58117645	T	C
12	rs238517	0	58117737	T	G
12	rs2269720	0	58118248	T	C
12	rs4760169	0	58118847	T	C
12	rs12318065	0	58120276	C	A
12	rs238522	0	58122565	G	A
12	rs112150650	0	58122637	G	A
12	rs12296750	0	58122822	G	A
12	rs1689583	0	58122875	T	C
12	rs11172314	0	58123111	A	G
12	rs116898708	0	58124037	G	A
12	rs141650900	0	58124485	C	T
12	rs2301551	0	58124534	C	G
12	rs10877011	0	58124992	T	G
12	rs12307841	0	58125438	T	C
12	rs17852479	0	58126234	C	A
12	rs3893002	0	58127212	G	A
12	rs111830825	0	58127401	G	A
12	rs12422249	0	58127967	G	A
12	rs374323061	0	58129330	G	A
12	rs12368653	0	58133256	G	A
12	rs118184030	0	58133988	T	C
12	rs12371356	0	58135420	T	C
12	rs117771651	0	58135487	A	G
12	rs61935744	0	58137968	G	A
12	rs150985957	0	58138206	C	T
12	rs111263678	0	58139729	G	A
12	rs11172318	0	58139743	G	A
12	rs184712	0	58141602	C	T
12	rs113625101	0	58141787	C	T
12	rs11613303	0	58142649	C	T
12	rs2069507	0	58142850	A	G
12	rs2069506	0	58142854	C	A
12	rs193231432	0	58143386	A	G
12	rs3211620	0	58143445	T	C
12	rs115411964	0	58143983	A	T
12	rs2069502	0	58144665	C	T
12	rs2270777	0	58145156	C	T
12	rs2072052	0	58146719	A	C
12	rs186569342	0	58147123	G	T
12	rs189696074	0	58147124	A	T
12	rs3211602	0	58147219	G	A
12	rs186378478	0	58152762	C	T
12	rs1048691	0	58152948	C	T
12	rs3741423	0	58153059	A	G
12	rs4646537	0	58157281	T	G
12	rs4646536	0	58157988	A	G
12	rs8176345	0	58158558	C	T
12	rs3782130	0	58161898	G	C
12	rs10877012	0	58162085	G	T
12	rs703842	0	58162739	A	G
12	rs77194942	0	58163265	C	T
12	rs10877013	0	58165085	C	T
12	rs113489585	0	58165441	C	T
12	rs2291617	0	58166403	T	G
12	rs34913183	0	58166590	C	T
12	rs10877014	0	58167661	A	G
12	rs10877015	0	58167788	A	G
12	rs10877016	0	58167992	A	G
12	rs10877017	0	58169361	T	C
12	rs11172333	0	58170335	A	G
12	rs9652011	0	58170556	T	C
12	rs10877018	0	58171726	T	C
12	rs10877019	0	58172929	C	T
12	rs8181644	0	58173466	T	C
12	rs923829	0	58174306	T	C
12	rs11172335	0	58175201	C	T
12	rs74539975	0	58175395	T	C
12	rs17565804	0	58176420	C	T
12	rs10747783	0	58176614	T	C
12	rs11614185	0	58176797	A	G
12	rs2014886	0	58177437	C	T
12	rs1599932	0	58177943	G	A
12	rs10431552	0	58178148	G	A
12	rs10431505	0	58178589	A	G
12	rs11172337	0	58178976	C	T
12	rs724834	0	58180416	G	C
12	rs56177740	0	58182312	C	T
```
