## Supplementary material for "Characterization of shared and ancestry-specific signals driving complex traits using multi-ancestry fine-mapping": s1_snps.txt

```
rs7136081
rs187668716
rs6581102
rs6581103
rs61937785
rs12370142
rs9706074
rs61937786
rs138408545
rs6581104
rs7299415
rs6581105
rs147923563
rs2888095
rs2888096
rs117955669
rs7134494
rs7305851
rs61937787
rs7487633
rs144220808
rs7139214
rs6581106
rs2888084
rs1813108
rs1813109
rs7302477
rs7303265
rs7307148
rs7306849
rs7306857
rs11171978
rs7311381
rs6581107
rs7315786
rs56858561
rs11171979
rs116862065
rs12296344
rs117528928
rs2126068
rs2371559
rs67808059
rs1870673
rs1870674
rs12321588
rs11171980
rs115558197
rs141597153
rs113275341
rs79646167
rs12366897
rs2371561
rs79680711
rs12367312
rs12367339
rs61937791
rs12367822
rs112581520
rs146402961
rs79541927
rs10783798
rs1903370
rs1903369
rs10876928
rs10876929
rs11171983
rs10876930
rs7965581
rs144714287
rs60615836
rs117939061
rs145321310
rs11171985
rs10876931
rs61937817
rs11171986
rs148381088
rs7957053
rs11171988
rs113940456
rs145895541
rs10783799
rs10876932
rs181096102
rs7305859
rs118190803
rs61937819
rs7488232
rs10783800
rs144106147
rs139867475
rs10161333
rs10876933
rs73117865
rs7967561
rs7967877
rs4544042
rs143117494
rs143655627
rs4329724
rs4759257
rs74240689
rs118018156
rs7980181
rs7954982
rs10747771
rs11171989
rs10783801
rs73117871
rs141194812
rs11829130
rs11171990
rs7305383
rs7305808
rs4759032
rs4759033
rs57340110
rs11171991
rs1466383
rs1078043
rs747906
rs113874133
rs4759258
rs118138059
rs898612
rs736755
rs192312544
rs117634863
rs1599332
rs61937826
rs1841492
rs10876934
rs10876935
rs117120119
rs10783802
rs4759259
rs10876936
rs10876937
rs149636151
rs57208706
rs11171997
rs58783875
rs11171998
rs11171999
rs34414794
rs117524896
rs11531227
rs10783804
rs7311373
rs35663032
rs150248294
rs149389689
rs11172003
rs10735869
rs4237805
rs76739551
rs11172021
rs11172022
rs9739355
rs7303219
rs76545764
rs7306442
rs76043385
rs146255722
rs143864706
rs111678820
rs35671620
rs4759035
rs10783805
rs76390111
rs78560354
rs7305700
rs12423843
rs11832720
rs7314652
rs7314567
rs12369300
rs7954692
rs3922405
rs75465620
rs9919772
rs61937853
rs11172025
rs28678573
rs117991841
rs149822892
rs142888721
rs74995587
rs10876940
rs4759260
rs4403833
rs4254104
rs10783807
rs6581110
rs10876941
rs4495925
rs11172026
rs4759261
rs4471472
rs4633499
rs10876942
rs4472974
rs145745166
rs4759262
rs4759036
rs4759037
rs4759264
rs7295197
rs9668259
rs9668268
rs12300079
rs12300191
rs181457987
rs12823784
rs12313528
rs7961602
rs11613486
rs6581111
rs6581112
rs10876943
rs4643112
rs4259865
rs4477472
rs4477473
rs7960108
rs6581113
rs6581114
rs4514464
rs7955918
rs4417325
rs7358702
rs7358569
rs6581115
rs7959654
rs75332898
rs11172030
rs7960137
rs7960389
rs58911887
rs34465459
rs10876944
rs7979655
rs7967439
rs4435043
rs7967940
rs7967947
rs7954603
rs4326839
rs4439555
rs7307358
rs7972591
rs4759040
rs4759265
rs10735870
rs6581118
rs4436581
rs4307758
rs7311658
rs139870458
rs10876945
rs11172033
rs11172034
rs142834231
rs10876946
rs56023460
rs4590912
rs10783808
rs7956391
rs7959253
rs7959725
rs4759266
rs28876529
rs11172037
rs4759267
rs148057807
rs10783809
rs139098355
rs79050713
rs10876949
rs11172038
rs55812315
rs11172039
rs10783810
rs12321987
rs7315229
rs4415812
rs4237807
rs536957166
rs145542494
rs4759041
rs61939604
rs11172043
rs1846400
rs12422981
rs12426816
rs2371632
rs4612852
rs4468384
rs34263825
rs11610564
rs2888108
rs11172046
rs11172047
rs2371631
rs4759268
rs141275372
rs12305763
rs117961863
rs187160685
rs117228209
rs2888107
rs2888106
rs7957145
rs34285886
rs1846398
rs11172048
rs11172049
rs7965441
rs1874888
rs1391708
rs12304073
rs58801386
rs10506349
rs10876951
rs10735871
rs11172055
rs10783812
rs1909328
rs11172056
rs7964087
rs191301190
rs7302420
rs17119149
rs11172057
rs10876953
rs10876954
rs12228618
rs147257957
rs9739473
rs1498749
rs117027576
rs17119173
rs7314055
rs10876955
rs35944841
rs10876956
rs67377945
rs118082508
rs7304127
rs11172064
rs11172065
rs12812221
rs11172066
rs79184223
rs117869859
rs844469
rs11172067
rs840163
rs7296999
rs7297019
rs840162
rs78195265
rs1872436
rs58267004
rs11172068
rs77947411
rs840161
rs840160
rs11172069
rs2629413
rs864541
rs863459
rs719750
rs719749
rs747275
rs17447003
rs137876794
rs7358723
rs61939617
rs1353781
rs151068476
rs79454971
rs10506346
rs77585535
rs10506347
rs11172071
rs10506348
rs12810024
rs11172072
rs76538498
rs725957
rs725956
rs1813812
rs55707312
rs115562488
rs58009868
rs59665366
rs60101051
rs57926126
rs61939622
rs1825514
rs1072670
rs1072669
rs1601405
rs77235310
rs10876960
rs7134373
rs11836517
rs17544455
rs191605876
rs11613668
rs901069
rs901068
rs4319546
rs3782331
rs7314151
rs7314262
rs746049
rs61939624
rs76884843
rs67771054
rs7958413
rs11172074
rs76287844
rs142621536
rs12815538
rs139540517
rs111443696
rs11524050
rs61539289
rs60258120
rs34253098
rs140439114
rs2888139
rs12812499
rs11172076
rs148934208
rs144223544
rs183827545
rs60380217
rs1098379
rs1843311
rs1843312
rs1843313
rs2167306
rs1843314
rs11614097
rs7969312
rs7956166
rs7487948
rs149233794
rs140808234
rs150152786
rs71461303
rs12810837
rs35034299
rs34186462
rs1098740
rs34359134
rs118016275
rs12824682
rs57351760
rs57129030
rs112650722
rs35243318
rs11834851
rs11834856
rs73131106
rs12827039
rs34969650
rs67844278
rs17119301
rs150470545
rs2258152
rs72482268
rs3894415
rs4759042
rs2279743
rs12818342
rs76761422
rs7136770
rs10506350
rs191785641
rs117842253
rs12370257
rs151056932
rs73131120
rs67476535
rs2279373
rs12099695
rs35493121
rs68126184
rs34315655
rs58298943
rs60273384
rs547572392
rs78890651
rs61939632
rs141505148
rs3803018
rs3741578
rs2371717
rs754398
rs56305333
rs147659818
rs71461305
rs61752546
rs117805856
rs748894
rs4016338
rs7972615
rs117943989
rs145066480
rs113025694
rs116842709
rs11609825
rs117513059
rs73114426
rs74808980
rs733629
rs2122694
rs17119327
rs17119330
rs73114428
rs2291855
rs147111560
rs57558853
rs149369129
rs75874411
rs10400555
rs10400412
rs113665742
rs73114434
rs117444538
rs76027621
rs73114436
rs12825752
rs703849
rs7972998
rs55784503
rs71461306
rs67745435
rs73114437
rs117071800
rs56347319
rs17119344
rs56128678
rs56156199
rs56354404
rs56270558
rs2122693
rs55981065
rs755221
rs1552245
rs697223
rs73114445
rs73114446
rs17119352
rs75249987
rs117270067
rs703848
rs73114452
rs138851352
rs58389529
rs1008110
rs76728630
rs61504157
rs11615024
rs2270739
rs55909821
rs141346283
rs33962952
rs117611241
rs3858539
rs3886083
rs116896516
rs17546153
rs697222
rs117599659
rs73114457
rs73114459
rs4759272
rs17119383
rs17119386
rs78272632
rs2270737
rs2270736
rs3782330
rs3782329
rs11613928
rs3782327
rs17119388
rs73114467
rs73114468
rs4759273
rs17119390
rs324021
rs7961920
rs57056392
rs112855268
rs73114472
rs71461310
rs117101566
rs11172086
rs4039
rs1044939
rs1044931
rs10506351
rs17119407
rs146529565
rs12813643
rs56190972
rs149575918
rs117881774
rs144289977
rs17546579
rs73116494
rs7135297
rs841828
rs7974618
rs112013340
rs7298475
rs34935055
rs703846
rs73116501
rs17119416
rs34762603
rs71461311
rs7962771
rs79563920
rs56405424
rs112596414
rs111432418
rs113094827
rs61937566
rs142012651
rs114688041
rs17449599
rs62621200
rs17119418
rs73118413
rs117558654
rs145687081
rs138369383
rs115263762
rs141773786
rs117267420
rs142837309
rs73118416
rs73118418
rs2035545
rs11608866
rs35937600
rs66741626
rs114770081
rs3759134
rs3759135
rs324010
rs2233267
rs79387581
rs2233272
rs324020
rs1057290
rs324019
rs324018
rs71461312
rs324017
rs141407717
rs3024979
rs3024985
rs3024983
rs12371273
rs4559
rs1059513
rs703817
rs324015
rs73118432
rs3024975
rs3024981
rs3024974
rs841718
rs3024971
rs10783813
rs703816
rs3024961
rs56214329
rs3024980
rs76522381
rs324011
rs324012
rs167769
rs73118440
rs73338505
rs3024942
rs3001428
rs2598483
rs3001427
rs3001426
rs3122929
rs3001425
rs324014
rs115218235
rs2122692
rs324013
rs61937568
rs12312693
rs78128655
rs145891349
rs12368672
rs11172106
rs141992408
rs12322902
rs10876963
rs12298170
rs11172111
rs143655815
rs17119494
rs12307379
rs61937571
rs78874207
rs10467124
rs10467125
rs73120411
rs11172112
rs7306742
rs35408366
rs3741580
rs35140931
rs35616842
rs11610923
rs34518518
rs77827402
rs4759275
rs78012789
rs4759276
rs11172113
rs4257011
rs10747776
rs11172114
rs17547610
rs4759044
rs10876964
rs10876965
rs4367982
rs34073963
rs1385526
rs715948
rs34656298
rs4759277
rs1466535
rs4759045
rs1799737
rs1799986
rs34393552
rs1800127
rs113953523
rs35264874
rs7968719
rs7398375
rs75505823
rs2306692
rs147497332
rs10876966
rs73342535
rs57916742
rs73342540
rs6581124
rs117756404
rs116998609
rs34237922
rs1800137
rs34505337
rs35012107
rs7975818
rs117687310
rs1800174
rs1800175
rs1800176
rs6581125
rs34790089
rs12371684
rs117324780
rs1800177
rs1800194
rs1800178
rs12814239
rs1800180
rs11837145
rs10876967
rs7398391
rs7398426
rs11172122
rs35820631
rs7305179
rs34398639
rs1800181
rs34577247
rs1800138
rs1800182
rs4074308
rs4074309
rs7312323
rs6581128
rs79434392
rs1800183
rs1800139
rs4077658
rs1800187
rs35492427
rs34554486
rs1800141
rs1800188
rs1800154
rs1800189
rs75865876
rs1800191
rs1800156
rs1800165
rs1800168
rs35408997
rs34660251
rs1140648
rs1800158
rs1800159
rs11172124
rs34949484
rs9669595
rs35292422
rs7978567
rs7965424
rs12370981
rs76362380
rs7956957
rs1800162
rs1800163
rs1800164
rs7956397
rs7956686
rs78558633
rs113397893
rs7487148
rs147385700
rs7311958
rs11612037
rs73120022
rs7489208
rs570215697
rs7489231
rs10783815
rs7485577
rs73120027
rs181971945
rs68176600
rs61736007
rs10783816
rs7979451
rs11612551
rs76758508
rs12826178
rs11615783
rs7301155
rs28365862
rs2229716
rs2229717
rs117244382
rs34095989
rs116973701
rs3923885
rs11609986
rs73338169
rs3204635
rs150268069
rs73120041
rs117927148
rs7133915
rs112059089
rs7976512
rs10876968
rs11172134
rs11172135
rs78607331
rs73120051
rs139259981
rs4075325
rs74240697
rs6581131
rs7966846
rs117621047
rs73338185
rs11172139
rs73120065
rs11172140
rs190884508
rs77936166
rs150341034
rs10783818
rs142981850
rs7358684
rs73338190
rs10783819
rs12371805
rs60216001
rs10783820
rs185470802
rs79245439
rs73338194
rs111393283
rs7135142
rs77784795
rs7302906
rs7133939
rs56383506
rs12227309
rs35007557
rs56205943
rs11172142
rs75930674
rs7963352
rs7486863
rs117955596
rs55671025
rs11172143
rs61937595
rs7488274
rs188109520
rs12296766
rs12310220
rs76629790
rs7314266
rs12313762
rs11172145
rs10747777
rs10747778
rs10876971
rs7977908
rs11172147
rs7298418
rs6581134
rs55690318
rs11172152
rs7139302
rs4760193
rs11172155
rs11172156
rs4760192
rs7133572
rs11172160
rs112639655
rs6581135
rs11172161
rs7975026
rs73121803
rs7975634
rs7975347
rs143370650
rs35032945
rs147146305
rs6581136
rs7484541
rs61937617
rs141299103
rs140255867
rs146984701
rs11172163
rs11172165
rs76195886
rs11614077
rs4760357
rs4760356
rs4760355
rs36050407
rs139748500
rs10876973
rs11172166
rs7398058
rs12812140
rs7307059
rs117796570
rs4760348
rs117387969
rs75991289
rs10876974
rs144609873
rs11172169
rs11830804
rs11609805
rs11172170
rs11172171
rs12828339
rs79395356
rs7309659
rs6581138
rs7133366
rs117929674
rs6581139
rs11172176
rs11172177
rs10783823
rs142659567
rs12313306
rs4760308
rs75927231
rs10876976
rs10876977
rs73115907
rs35058761
rs11172181
rs6581140
rs34162257
rs4760228
rs4760236
rs512223
rs11172184
rs190539537
rs112193976
rs76522560
rs79654308
rs11172190
rs4760254
rs12820078
rs11172191
rs11172192
rs10876978
rs7971133
rs4760278
rs505479
rs191281593
rs77521820
rs34453452
rs73115999
rs4108243
rs4760305
rs4760306
rs12315434
rs492749
rs2122982
rs149291094
rs10876980
rs191813978
rs117605132
rs68147365
rs7980310
rs11172197
rs78477939
rs149657505
rs491750
rs575153
rs7974833
rs572198
rs60636710
rs11613352
rs501055
rs113458031
rs143549627
rs144957022
rs139380323
rs116863803
rs144921611
rs11172205
rs519452
rs540730
rs67161907
rs7303542
rs1106766
rs73117622
rs538548
rs79987515
rs537482
rs112608380
rs2063778
rs7132367
rs11614506
rs1798710
rs59470370
rs10876982
rs141887603
rs55772485
rs28504983
rs12230111
rs11172211
rs567895
rs7964492
rs487722
rs543410
rs481196
rs12427027
rs117118210
rs73119306
rs11172212
rs146140980
rs143148026
rs560048
rs2943691
rs75889771
rs10876983
rs11172214
rs533975
rs145837154
rs12579911
rs9738646
rs9738004
rs7297282
rs12831733
rs2943693
rs2943692
rs61935679
rs4760244
rs12423654
rs149109624
rs61352607
rs73119325
rs568793
rs1965285
rs1284252
rs11172222
rs2229357
rs3741414
rs2280139
rs76149603
rs703845
rs11172224
rs3809114
rs3809113
rs507562
rs150144011
rs473465
rs55709405
rs2242578
rs55852335
rs117797196
rs10783826
rs10783827
rs73119345
rs73119347
rs151207679
rs4760255
rs3825077
rs10876986
rs4760148
rs3782126
rs3782125
rs10876987
rs3817475
rs3817474
rs2228225
rs41292005
rs2292657
rs7973381
rs11837270
rs7309467
rs11832963
rs4760259
rs11830874
rs10783828
rs61734545
rs74096025
rs73119353
rs113478565
rs2228224
rs2228226
rs35945970
rs34937298
rs74511835
rs112991183
rs145106882
rs34133632
rs2277318
rs2277317
rs2277316
rs2277315
rs486699
rs11544238
rs150416488
rs512490
rs34160414
rs3825080
rs542278
rs33927108
rs79948748
rs569251
rs150192933
rs73121617
rs472895
rs73121618
rs511752
rs183020573
rs113779924
rs10876988
rs1617201
rs1617196
rs71461327
rs74875570
rs1284606
rs508904
rs55727879
rs899653
rs190354930
rs2672571
rs2620677
rs474544
rs796546
rs4760273
rs496245
rs776038
rs1709874
rs776039
rs149809605
rs147225957
rs1299737
rs2928382
rs2943696
rs1669294
rs9737891
rs1678537
rs1629410
rs1709871
rs1284465
rs12425095
rs747340
rs79791981
rs12829556
rs697221
rs703835
rs703836
rs3847699
rs1148557
rs1148556
rs61741508
rs1148555
rs1148554
rs2127318
rs1284605
rs117084250
rs2620679
rs775324
rs7299631
rs775323
rs703837
rs1678506
rs1679368
rs703838
rs182753626
rs149249094
rs79512872
rs7964074
rs79147703
rs111828051
rs1148553
rs703839
rs75567496
rs775241
rs3782129
rs775238
rs775237
rs775236
rs730560
rs74396207
rs1669297
rs1669296
rs189643843
rs75107351
rs12824907
rs703841
rs1148552
rs1148551
rs6581146
rs11172247
rs77241748
rs116844988
rs115048524
rs75568222
rs1678509
rs78638304
rs2599999
rs2600003
rs117428475
rs138918018
rs775322
rs12811003
rs112675284
rs34513909
rs138551698
rs11172250
rs138310208
rs141016935
rs117149568
rs10783832
rs10783833
rs12231916
rs80161048
rs113364770
rs2620678
rs181688415
rs11609196
rs140734681
rs12821774
rs1284464
rs113973631
rs143931609
rs1678542
rs11172254
rs192960012
rs41401546
rs775245
rs775246
rs113247976
rs111792924
rs775248
rs10783834
rs11172256
rs2888334
rs189141503
rs775249
rs775250
rs775251
rs1678536
rs7313599
rs8873
rs10747780
rs2619439
rs1545783
rs1678508
rs7964896
rs10747781
rs4760304
rs1630692
rs28365829
rs2620683
rs11537654
rs138569349
rs1078109
rs4760158
rs1284185
rs1296041
rs11172262
rs144791624
rs112067870
rs812315
rs2277319
rs71461330
rs1806652
rs775242
rs755289
rs2306390
rs117405300
rs10437954
rs113892147
rs117150132
rs7314872
rs60586224
rs116953253
rs117258237
rs7305391
rs78827077
rs2277322
rs2277323
rs1564374
rs1038914
rs184299046
rs903067
rs2169987
rs1552842
rs11613457
rs117076209
rs1873919
rs2277324
rs144483451
rs923828
rs7314152
rs1871417
rs774894
rs35831868
rs17454674
rs813516
rs10083154
rs12320537
rs11616065
rs12322482
rs715931
rs715930
rs191557438
rs810205
rs703832
rs77985887
rs774896
rs2307095
rs2258877
rs774897
rs774898
rs774899
rs2619468
rs3899676
rs34271193
rs6581147
rs2640606
rs2619470
rs2640607
rs7966795
rs112367232
rs111425997
rs73121665
rs1027315
rs774887
rs1082502
rs774888
rs1092472
rs1082503
rs7134861
rs71432310
rs12304013
rs2640610
rs1629032
rs11172277
rs7968113
rs7953157
rs7977084
rs7963927
rs1678514
rs1678515
rs1678516
rs1678517
rs1678518
rs11533604
rs1689604
rs1678519
rs1689603
rs111713787
rs1678520
rs1689602
rs1689601
rs1689600
rs1689599
rs1678521
rs1678522
rs73123350
rs1678523
rs1689598
rs1678524
rs1678525
rs1678526
rs1689597
rs1678527
rs1678528
rs1678529
rs1689596
rs139062701
rs34919374
rs1678530
rs143191624
rs1678531
rs1678532
rs11172290
rs1612041
rs11536137
rs1689595
rs1689594
rs1678535
rs1689592
rs12826708
rs12314562
rs12826985
rs12302451
rs12809742
rs182665021
rs79969666
rs1678511
rs112314469
rs1678513
rs2619472
rs1678539
rs1678538
rs1689591
rs112743107
rs2928059
rs71461333
rs12302350
rs12302351
rs10876993
rs2928053
rs73123375
rs4760164
rs181842484
rs4760165
rs2928054
rs2928055
rs12819172
rs10876994
rs1678540
rs10876996
rs2640629
rs2928056
rs2928057
rs111566142
rs12832574
rs12833187
rs12316021
rs2640630
rs2640631
rs76620984
rs774890
rs774891
rs799575
rs774892
rs17455386
rs7295625
rs77505508
rs11172295
rs116368669
rs12369416
rs2169988
rs56003422
rs808940
rs813854
rs12831104
rs12813558
rs812869
rs812304
rs1689587
rs11172299
rs810204
rs113387995
rs7136269
rs10783836
rs11172300
rs150204536
rs117835554
rs2640636
rs2640637
rs78207482
rs1689586
rs1479498
rs1689585
rs116947833
rs1689584
rs149151748
rs1628552
rs7310782
rs2619441
rs10877001
rs11836228
rs2928061
rs2928062
rs2928064
rs11172302
rs1678504
rs7307977
rs7138608
rs7311632
rs1678505
rs1689589
rs34854770
rs4760319
rs4760168
rs3825078
rs12426511
rs7309600
rs17455486
rs79032157
rs113785566
rs7979246
rs79913618
rs10783842
rs10783843
rs75231257
rs73125460
rs7952989
rs75013973
rs11172304
rs144655055
rs7953584
rs10877006
rs10783844
rs11172305
rs7295422
rs7961806
rs7976852
rs113617513
rs117432567
rs76809208
rs10877008
rs189067708
rs10082911
rs11172306
rs79394718
rs701006
rs1633360
rs1633361
rs12424011
rs117978598
rs799265
rs2239891
rs799267
rs701007
rs1050045
rs74368191
rs1696466
rs77065481
rs11172310
rs238516
rs701008
rs238517
rs2269720
rs4760169
rs12318065
rs238522
rs112150650
rs12296750
rs1689583
rs11172314
rs116898708
rs141650900
rs2301551
rs10877011
rs12307841
rs17852479
rs3893002
rs111830825
rs12422249
rs374323061
rs12368653
rs118184030
rs12371356
rs117771651
rs61935744
rs150985957
rs111263678
rs11172318
rs184712
rs113625101
rs11613303
rs2069507
rs2069506
rs193231432
rs3211620
rs115411964
rs2069502
rs2270777
rs2072052
rs186569342
rs189696074
rs3211602
rs186378478
rs1048691
rs3741423
rs4646537
rs4646536
rs8176345
rs3782130
rs10877012
rs703842
rs77194942
rs10877013
rs113489585
rs2291617
rs34913183
rs10877014
rs10877015
rs10877016
rs10877017
rs11172333
rs9652011
rs10877018
rs10877019
rs8181644
rs923829
rs11172335
rs74539975
rs17565804
rs10747783
rs11614185
rs2014886
rs1599932
rs10431552
rs10431505
rs11172337
rs724834
rs56177740
```
