## Supplementary material for "Characterization of shared and ancestry-specific signals driving complex traits using multi-ancestry fine-mapping": s2.afreq

```
#CHROM	ID	REF	ALT	ALT_FREQS	OBS_CT
12	rs7136081	A	G	0.406746	1008
12	rs6581102	G	A	0.289683	1008
12	rs6581103	C	T	0.289683	1008
12	rs61937785	T	C	0.109127	1008
12	rs12370142	G	T	0.289683	1008
12	rs9706074	C	A	0.289683	1008
12	rs61937786	G	A	0.110119	1008
12	rs6581104	G	C	0.109127	1008
12	rs145996646	G	A	0.0238095	1008
12	rs6581105	T	C	0.289683	1008
12	rs11171972	C	A	0.0406746	1008
12	rs2888095	C	T	0.289683	1008
12	rs2888096	A	T	0.289683	1008
12	rs7134494	C	T	0.289683	1008
12	rs7305851	T	G	0.39881	1008
12	rs61937787	C	T	0.109127	1008
12	rs7487633	T	C	0.289683	1008
12	rs7139214	A	G	0.289683	1008
12	rs6581106	G	A	0.289683	1008
12	rs1813108	C	T	0.289683	1008
12	rs1813109	G	A	0.289683	1008
12	rs117671377	G	A	0.030754	1008
12	rs7302477	A	C	0.109127	1008
12	rs7303265	C	T	0.289683	1008
12	rs7307148	G	A	0.28869	1008
12	rs7306849	A	T	0.28869	1008
12	rs7306857	A	G	0.289683	1008
12	rs11171978	G	A	0.289683	1008
12	rs7311381	G	A	0.289683	1008
12	rs6581107	T	C	0.289683	1008
12	rs7315786	A	G	0.289683	1008
12	rs56858561	T	C	0.109127	1008
12	rs11171979	C	G	0.289683	1008
12	rs12296344	T	C	0.109127	1008
12	rs2126068	C	G	0.289683	1008
12	rs2371559	T	C	0.39881	1008
12	rs67808059	C	G	0.289683	1008
12	rs1870673	C	T	0.00297619	1008
12	rs1870674	A	G	0.289683	1008
12	rs12321588	C	T	0.109127	1008
12	rs11171980	T	A	0.289683	1008
12	rs12366897	G	C	0.289683	1008
12	rs2371561	C	T	0.404762	1008
12	rs79680711	G	A	0.0962302	1008
12	rs12367312	C	T	0.28869	1008
12	rs12367339	C	T	0.28869	1008
12	rs61937791	C	T	0.109127	1008
12	rs12367822	G	T	0.28869	1008
12	rs10783798	G	C	0.478175	1008
12	rs1903370	C	T	0.286706	1008
12	rs1903369	A	T	0.498016	1008
12	rs10876928	A	G	0.287698	1008
12	rs10876929	G	C	0.404762	1008
12	rs11171983	G	A	0.286706	1008
12	rs10876930	G	A	0.40377	1008
12	rs7965581	C	T	0.287698	1008
12	rs60615836	C	T	0.109127	1008
12	rs148539981	C	T	0.0496032	1008
12	rs145321310	T	G	0.115079	1008
12	rs11171985	A	G	0.397817	1008
12	rs10876931	G	A	0.396825	1008
12	rs61937817	T	G	0.109127	1008
12	rs11171986	T	C	0.289683	1008
12	rs7957053	G	A	0.395833	1008
12	rs11171988	C	T	0.411706	1008
12	rs10783799	A	G	0.915675	1008
12	rs10876932	A	G	0.597222	1008
12	rs61937819	T	C	0.0833333	1008
12	rs7488232	T	C	0.916667	1008
12	rs10783800	C	T	0.916667	1008
12	rs10161333	C	A	0.916667	1008
12	rs4544042	T	A	0.916667	1008
12	rs4329724	A	C	0.916667	1008
12	rs4759257	G	A	0.916667	1008
12	rs74240689	A	G	0.0982143	1008
12	rs7980181	A	G	0.916667	1008
12	rs11171989	G	A	0.31746	1008
12	rs11829130	T	C	0.0833333	1008
12	rs11171990	G	A	0.600198	1008
12	rs7305383	G	C	0.0833333	1008
12	rs7305808	C	T	0.0833333	1008
12	rs4759032	C	T	0.916667	1008
12	rs57340110	A	G	0.0833333	1008
12	rs78485395	G	A	0.0793651	1008
12	rs1466383	C	T	0.311508	1008
12	rs1078043	A	G	0.0833333	1008
12	rs747906	C	G	0.0833333	1008
12	rs145375621	C	T	0.030754	1008
12	rs898612	A	G	0.320437	1008
12	rs736755	T	C	0.68254	1008
12	rs1599332	G	T	0.676587	1008
12	rs61937826	A	G	0.0734127	1008
12	rs1841492	G	A	0.31746	1008
12	rs10876934	C	T	0.31746	1008
12	rs10876935	G	T	0.31746	1008
12	rs10783802	A	G	0.602183	1008
12	rs4759259	G	A	0.318452	1008
12	rs10876936	C	A	0.318452	1008
12	rs10876937	A	G	0.318452	1008
12	rs57208706	G	A	0.0724206	1008
12	rs11171997	A	G	0.315476	1008
12	rs58783875	C	A	0.0327381	1008
12	rs11171998	C	T	0.296627	1008
12	rs11171999	G	A	0.320437	1008
12	rs34414794	G	T	0.0605159	1008
12	rs11531227	A	G	0.259921	1008
12	rs142253105	A	G	0.0228175	1008
12	rs10783804	G	A	0.674603	1008
12	rs7311373	C	T	0.258929	1008
12	rs11172003	C	T	0.0625	1008
12	rs10735869	T	C	0.737103	1008
12	rs4237805	G	A	0.258929	1008
12	rs76739551	C	T	0.150794	1008
12	rs77502615	G	T	0.0496032	1008
12	rs11172021	G	C	0.0615079	1008
12	rs11172022	C	T	0.0625	1008
12	rs139211450	C	T	0.0327381	1008
12	rs9739355	C	T	0.0615079	1008
12	rs188976396	G	A	0.0178571	1008
12	rs7303219	G	A	0.258929	1008
12	rs7306442	C	A	0.258929	1008
12	rs141777934	T	G	0.0426587	1008
12	rs76043385	C	A	0.14881	1008
12	rs4759035	G	A	0.0625	1008
12	rs10783805	T	C	0.674603	1008
12	rs7305700	T	A	0.742063	1008
12	rs12423843	T	A	0.257937	1008
12	rs11832720	G	A	0.150794	1008
12	rs7314652	G	T	0.742063	1008
12	rs7314567	C	T	0.585317	1008
12	rs7954692	C	T	0.0625	1008
12	rs3922405	A	G	0.674603	1008
12	rs75465620	T	G	0.151786	1008
12	rs9919772	C	T	0.522817	1008
12	rs61937853	A	G	0.0625	1008
12	rs11172025	G	A	0.257937	1008
12	rs117991841	C	T	0.172619	1008
12	rs74995587	G	A	0.150794	1008
12	rs10876940	G	C	0.585317	1008
12	rs75545257	C	A	0.0347222	1008
12	rs4759260	G	A	0.0625	1008
12	rs4403833	A	G	0.150794	1008
12	rs4254104	C	T	0.262897	1008
12	rs10783807	C	T	0.587302	1008
12	rs6581110	G	T	0.323413	1008
12	rs10876941	C	T	0.256944	1008
12	rs4495925	G	C	0.52381	1008
12	rs11172026	C	T	0.0615079	1008
12	rs4759261	G	C	0.0615079	1008
12	rs4471472	G	A	0.524802	1008
12	rs4633499	T	A	0.524802	1008
12	rs10876942	G	A	0.0615079	1008
12	rs4472974	G	A	0.256944	1008
12	rs4759262	C	G	0.0615079	1008
12	rs4759036	C	T	0.184524	1008
12	rs4759037	C	T	0.775794	1008
12	rs4759264	G	A	0.775794	1008
12	rs7295197	C	T	0.0615079	1008
12	rs9668259	G	A	0.185516	1008
12	rs9668268	G	A	0.777778	1008
12	rs12300079	C	T	0.584325	1008
12	rs12300191	G	A	0.58631	1008
12	rs12823784	G	A	0.162698	1008
12	rs12313528	A	G	0.775794	1008
12	rs7961602	C	T	0.185516	1008
12	rs11613486	A	G	0.0615079	1008
12	rs144717313	G	A	0.0168651	1008
12	rs6581111	A	T	0.775794	1008
12	rs6581112	T	A	0.775794	1008
12	rs10876943	A	G	0.185516	1008
12	rs4643112	G	A	0.775794	1008
12	rs4259865	G	T	0.837302	1008
12	rs4477472	C	A	0.0615079	1008
12	rs4477473	C	A	0.185516	1008
12	rs147645608	C	T	0.0228175	1008
12	rs7960108	T	G	0.775794	1008
12	rs6581113	T	C	0.775794	1008
12	rs6581114	A	T	0.775794	1008
12	rs4514464	T	C	0.585317	1008
12	rs7955918	G	T	0.185516	1008
12	rs4417325	A	G	0.584325	1008
12	rs7358702	T	G	0.775794	1008
12	rs7358569	A	T	0.837302	1008
12	rs6581115	A	T	0.775794	1008
12	rs7959654	A	G	0.185516	1008
12	rs11172030	C	A	0.584325	1008
12	rs7960137	C	T	0.185516	1008
12	rs7960389	A	G	0.775794	1008
12	rs58911887	G	A	0.162698	1008
12	rs34465459	T	G	0.162698	1008
12	rs10876944	A	T	0.584325	1008
12	rs7979655	T	C	0.185516	1008
12	rs7967439	A	G	0.775794	1008
12	rs4435043	G	A	0.0615079	1008
12	rs7967940	G	T	0.185516	1008
12	rs7967947	G	T	0.769841	1008
12	rs143761627	C	T	0.0178571	1008
12	rs7954603	T	G	0.775794	1008
12	rs4326839	C	G	0.584325	1008
12	rs4439555	G	A	0.775794	1008
12	rs7307358	G	C	0.0615079	1008
12	rs7972591	G	A	0.185516	1008
12	rs4759040	T	C	0.838294	1008
12	rs4759265	T	C	0.838294	1008
12	rs10735870	A	G	0.775794	1008
12	rs6581118	T	C	0.775794	1008
12	rs4436581	T	C	0.775794	1008
12	rs4307758	T	A	0.775794	1008
12	rs7311658	C	T	0.0615079	1008
12	rs10876945	A	G	0.775794	1008
12	rs11172033	C	T	0.185516	1008
12	rs11172034	G	A	0.775794	1008
12	rs149179222	A	G	0.0545635	1008
12	rs143348329	A	G	0.0277778	1008
12	rs142834231	G	A	0.162698	1008
12	rs10876946	G	A	0.769841	1008
12	rs56023460	A	G	0.185516	1008
12	rs4590912	A	T	0.775794	1008
12	rs10783808	G	T	0.837302	1008
12	rs7956391	C	T	0.185516	1008
12	rs7959253	A	G	0.185516	1008
12	rs7959725	C	T	0.191468	1008
12	rs4759266	T	G	0.0615079	1008
12	rs28876529	A	T	0.584325	1008
12	rs11172037	A	T	0.584325	1008
12	rs4759267	C	T	0.775794	1008
12	rs10783809	A	G	0.775794	1008
12	rs186845596	A	C	0.015873	1008
12	rs79050713	A	G	0.584325	1008
12	rs10876949	G	A	0.775794	1008
12	rs11172038	T	A	0.0615079	1008
12	rs55812315	G	T	0.185516	1008
12	rs11172039	G	A	0.775794	1008
12	rs10783810	A	G	0.775794	1008
12	rs12321987	A	G	0.584325	1008
12	rs7315229	C	T	0.769841	1008
12	rs4415812	T	C	0.0674603	1008
12	rs4237807	C	T	0.0615079	1008
12	rs4759041	C	G	0.185516	1008
12	rs61939604	A	C	0.185516	1008
12	rs78931343	A	T	0.0744048	1008
12	rs11172043	A	G	0.590278	1008
12	rs77668026	T	A	0.0327381	1008
12	rs1846400	A	G	0.247024	1008
12	rs12426808	G	A	0.0863095	1008
12	rs12422981	T	C	0.651786	1008
12	rs12426816	C	A	0.589286	1008
12	rs4612852	A	G	0.161706	1008
12	rs4468384	G	C	0.162698	1008
12	rs34263825	T	C	0.162698	1008
12	rs11172045	G	A	0.0863095	1008
12	rs2888108	G	A	0.814484	1008
12	rs11172046	G	C	0.0625	1008
12	rs11172047	C	T	0.584325	1008
12	rs2371631	A	T	0.584325	1008
12	rs4759268	C	G	0.0615079	1008
12	rs12305763	A	G	0.584325	1008
12	rs2888107	T	C	0.811508	1008
12	rs2888106	C	T	0.811508	1008
12	rs7957145	C	T	0.157738	1008
12	rs34285886	A	G	0.157738	1008
12	rs1846398	A	C	0.811508	1008
12	rs11172048	C	T	0.377976	1008
12	rs11172049	C	T	0.58631	1008
12	rs7965441	G	A	0.0674603	1008
12	rs1874888	C	A	0.58631	1008
12	rs1391708	A	G	0.156746	1008
12	rs12304073	G	T	0.0615079	1008
12	rs58801386	A	C	0.0615079	1008
12	rs10506349	C	T	0.58631	1008
12	rs10876951	G	T	0.58631	1008
12	rs10735871	C	T	0.810516	1008
12	rs11172055	T	A	0.654762	1008
12	rs10783812	T	C	0.587302	1008
12	rs1909328	G	A	0.835317	1008
12	rs11172056	T	C	0.59127	1008
12	rs7964087	A	G	0.0912698	1008
12	rs7302420	C	G	0.587302	1008
12	rs17119149	G	A	0.0853175	1008
12	rs11172057	A	T	0.593254	1008
12	rs10876953	A	T	0.678571	1008
12	rs79397749	G	T	0.0297619	1008
12	rs10876954	G	C	0.242063	1008
12	rs17119152	G	T	0.0863095	1008
12	rs12228618	C	T	0.587302	1008
12	rs9739473	T	A	0.593254	1008
12	rs1498749	C	A	0.253968	1008
12	rs17119173	C	A	0.175595	1008
12	rs7314055	A	G	0.261905	1008
12	rs10876955	G	A	0.078373	1008
12	rs35944841	T	C	0.175595	1008
12	rs10876956	A	C	0.078373	1008
12	rs67377945	T	G	0.175595	1008
12	rs7304127	T	A	0.174603	1008
12	rs11172064	A	G	0.078373	1008
12	rs11172065	A	G	0.078373	1008
12	rs12812221	C	A	0.174603	1008
12	rs11172066	A	T	0.078373	1008
12	rs844469	T	C	0.280754	1008
12	rs12312254	C	T	0.0912698	1008
12	rs11172067	T	C	0.0734127	1008
12	rs840163	T	C	0.274802	1008
12	rs7296999	C	T	0.0734127	1008
12	rs7297019	C	G	0.0734127	1008
12	rs840162	T	A	0.287698	1008
12	rs1872436	C	T	0.280754	1008
12	rs58267004	A	C	0.207341	1008
12	rs11172068	G	A	0.0734127	1008
12	rs840161	A	G	0.845238	1008
12	rs147751323	T	C	0.0178571	1008
12	rs10876957	A	G	0.0922619	1008
12	rs840160	T	C	0.280754	1008
12	rs11172069	T	G	0.0734127	1008
12	rs2629413	G	C	0.276786	1008
12	rs864541	A	G	0.276786	1008
12	rs863459	T	G	0.276786	1008
12	rs719750	C	T	0.276786	1008
12	rs719749	A	G	0.276786	1008
12	rs747275	G	A	0.0763889	1008
12	rs7358723	C	T	0.39881	1008
12	rs61939617	G	A	0.0744048	1008
12	rs10506346	G	A	0.0803571	1008
12	rs74447710	T	C	0.0367063	1008
12	rs10506347	T	C	0.236111	1008
12	rs11172071	A	C	0.333333	1008
12	rs10506348	A	G	0.104167	1008
12	rs12810024	C	T	0.18254	1008
12	rs11172072	C	T	0.282738	1008
12	rs10876958	C	G	0.0972222	1008
12	rs10876959	T	G	0.0972222	1008
12	rs725957	G	A	0.566468	1008
12	rs725956	A	G	0.10119	1008
12	rs1813812	A	G	0.100198	1008
12	rs58009868	G	C	0.27877	1008
12	rs59665366	C	A	0.27877	1008
12	rs117217021	C	T	0.0376984	1008
12	rs60101051	T	C	0.27877	1008
12	rs57926126	G	A	0.27877	1008
12	rs144206624	C	T	0.0426587	1008
12	rs61939622	T	C	0.093254	1008
12	rs1825514	G	T	0.27877	1008
12	rs1072670	G	A	0.179563	1008
12	rs1072669	A	G	0.27877	1008
12	rs1601405	G	T	0.279762	1008
12	rs10876960	G	A	0.27877	1008
12	rs7134373	G	C	0.093254	1008
12	rs11836517	T	C	0.185516	1008
12	rs901069	G	A	0.27877	1008
12	rs901068	T	G	0.180556	1008
12	rs72482267	G	A	0.014881	1008
12	rs3782331	C	T	0.279762	1008
12	rs7314151	G	C	0.279762	1008
12	rs7314262	G	A	0.279762	1008
12	rs746049	G	A	0.186508	1008
12	rs67771054	C	T	0.186508	1008
12	rs7958413	A	C	0.093254	1008
12	rs12815538	T	C	0.186508	1008
12	rs111443696	T	A	0.186508	1008
12	rs10876961	C	G	0.0684524	1008
12	rs11524050	G	A	0.093254	1008
12	rs141597691	A	G	0.0565476	1008
12	rs61539289	T	C	0.186508	1008
12	rs60258120	G	C	0.186508	1008
12	rs34253098	G	C	0.186508	1008
12	rs142337286	C	A	0.0406746	1008
12	rs377426197	G	A	0.0436508	1008
12	rs372358036	C	T	0.0486111	1008
12	rs2888139	G	A	0.188492	1008
12	rs12812499	T	C	0.186508	1008
12	rs140034835	G	A	0.0426587	1008
12	rs11172076	C	T	0.27381	1008
12	rs144223544	G	A	0.180556	1008
12	rs60380217	A	G	0.186508	1008
12	rs1843311	C	T	0.186508	1008
12	rs1843312	T	G	0.186508	1008
12	rs1843313	C	A	0.186508	1008
12	rs2167306	T	G	0.186508	1008
12	rs1843314	G	A	0.141865	1008
12	rs7969312	G	T	0.186508	1008
12	rs7956166	T	G	0.186508	1008
12	rs7487948	A	G	0.186508	1008
12	rs149233794	G	C	0.186508	1008
12	rs140808234	C	T	0.077381	1008
12	rs71461303	C	T	0.180556	1008
12	rs12810837	C	T	0.180556	1008
12	rs35034299	C	A	0.186508	1008
12	rs34186462	A	C	0.186508	1008
12	rs1098740	G	A	0.420635	1008
12	rs34359134	C	T	0.186508	1008
12	rs12824682	C	G	0.186508	1008
12	rs57351760	G	T	0.180556	1008
12	rs57129030	A	G	0.186508	1008
12	rs35243318	T	C	0.186508	1008
12	rs11834851	A	G	0.186508	1008
12	rs11834856	A	G	0.186508	1008
12	rs12827039	A	G	0.186508	1008
12	rs34969650	A	C	0.181548	1008
12	rs67844278	C	G	0.1875	1008
12	rs17119301	C	T	0.1875	1008
12	rs2258152	T	C	0.217262	1008
12	rs72482268	G	A	0.181548	1008
12	rs3894415	C	T	0.1875	1008
12	rs4759042	C	T	0.139881	1008
12	rs2279743	T	C	0.186508	1008
12	rs12818342	C	T	0.181548	1008
12	rs7136770	T	G	0.181548	1008
12	rs10506350	C	G	0.188492	1008
12	rs12370257	G	A	0.093254	1008
12	rs186779621	C	T	0.0178571	1008
12	rs73131120	C	T	0.183532	1008
12	rs67476535	G	T	0.1875	1008
12	rs2279373	C	T	0.1875	1008
12	rs12099695	G	A	0.1875	1008
12	rs35493121	T	C	0.188492	1008
12	rs68126184	C	T	0.18254	1008
12	rs58298943	C	T	0.18254	1008
12	rs60273384	A	G	0.188492	1008
12	rs3803018	C	A	0.172619	1008
12	rs75839214	A	C	0.0357143	1008
12	rs3741578	G	C	0.104167	1008
12	rs2371717	G	A	0.188492	1008
12	rs754398	T	G	0.190476	1008
12	rs3741577	T	C	0.0238095	1008
12	rs4016338	T	C	0.190476	1008
12	rs7972615	C	T	0.189484	1008
12	rs113025694	G	A	0.185516	1008
12	rs73114426	G	A	0.185516	1008
12	rs733629	T	C	0.186508	1008
12	rs17119327	G	A	0.185516	1008
12	rs17119330	G	A	0.185516	1008
12	rs73114428	C	A	0.185516	1008
12	rs2291855	G	A	0.185516	1008
12	rs57558853	T	G	0.186508	1008
12	rs149369129	T	A	0.185516	1008
12	rs10400555	T	A	0.185516	1008
12	rs10400412	A	T	0.189484	1008
12	rs113665742	G	A	0.185516	1008
12	rs73114434	T	C	0.185516	1008
12	rs76027621	A	G	0.189484	1008
12	rs73114436	A	G	0.189484	1008
12	rs12825752	G	C	0.214286	1008
12	rs703849	T	C	0.522817	1008
12	rs73114437	C	T	0.183532	1008
12	rs2270740	G	A	0.046627	1008
12	rs17119344	G	A	0.183532	1008
12	rs56128678	T	C	0.183532	1008
12	rs56354404	T	C	0.184524	1008
12	rs56270558	C	A	0.184524	1008
12	rs755221	C	T	0.184524	1008
12	rs1552245	C	T	0.184524	1008
12	rs73114446	G	C	0.184524	1008
12	rs17119352	T	A	0.184524	1008
12	rs75249987	A	G	0.184524	1008
12	rs117270067	T	C	0.185516	1008
12	rs703848	A	G	0.499008	1008
12	rs73114452	G	C	0.184524	1008
12	rs138851352	C	T	0.184524	1008
12	rs58389529	T	C	0.188492	1008
12	rs76728630	A	C	0.00892857	1008
12	rs61504157	A	G	0.189484	1008
12	rs2270739	T	C	0.1875	1008
12	rs117611241	C	T	0.00793651	1008
12	rs697222	G	A	0.1875	1008
12	rs73114457	T	C	0.184524	1008
12	rs73114459	C	T	0.184524	1008
12	rs4759272	T	G	0.0416667	1008
12	rs17119386	T	C	0.188492	1008
12	rs2270737	A	G	0.184524	1008
12	rs2270736	A	G	0.184524	1008
12	rs3782330	A	C	0.188492	1008
12	rs3782329	A	T	0.188492	1008
12	rs3782327	G	A	0.00892857	1008
12	rs17119388	G	T	0.188492	1008
12	rs73114467	A	C	0.184524	1008
12	rs73114468	C	G	0.184524	1008
12	rs2270735	T	C	0.123016	1008
12	rs17119390	A	G	0.184524	1008
12	rs117396620	T	C	0.046627	1008
12	rs324021	A	C	0.210317	1008
12	rs7961920	C	T	0.1875	1008
12	rs57056392	A	G	0.1875	1008
12	rs112855268	A	T	0.1875	1008
12	rs73114472	G	A	0.183532	1008
12	rs11172086	C	T	0.100198	1008
12	rs4039	T	G	0.183532	1008
12	rs1044939	T	C	0.183532	1008
12	rs1044931	C	T	0.200397	1008
12	rs10506351	G	C	0.183532	1008
12	rs17119407	T	C	0.183532	1008
12	rs3803017	T	C	0.136905	1008
12	rs143189923	T	C	0.142857	1008
12	rs138283177	T	C	0.0277778	1008
12	rs117014904	G	A	0.0922619	1008
12	rs140299463	G	A	0.0248016	1008
12	rs12231938	A	T	0.0347222	1008
12	rs73116494	C	T	0.191468	1008
12	rs118150584	A	G	0.0238095	1008
12	rs7135297	G	C	0.191468	1008
12	rs841828	T	C	0.513889	1008
12	rs7974618	T	A	0.230159	1008
12	rs7298475	C	T	0.1875	1008
12	rs73116501	C	T	0.1875	1008
12	rs17119416	A	G	0.1875	1008
12	rs34762603	G	A	0.1875	1008
12	rs7962771	G	A	0.191468	1008
12	rs79563920	G	C	0.1875	1008
12	rs112596414	G	A	0.1875	1008
12	rs111432418	A	C	0.1875	1008
12	rs113094827	T	C	0.191468	1008
12	rs61937566	T	C	0.210317	1008
12	rs142012651	A	G	0.0644841	1008
12	rs2290253	G	A	0.0684524	1008
12	rs17119418	C	T	0.186508	1008
12	rs73118413	T	C	0.186508	1008
12	rs115263762	T	G	0.186508	1008
12	rs141773786	A	G	0.1875	1008
12	rs117267420	C	T	0.0525794	1008
12	rs73118416	T	A	0.19246	1008
12	rs73118418	T	C	0.190476	1008
12	rs2035545	T	A	0.190476	1008
12	rs35937600	A	C	0.190476	1008
12	rs66741626	A	G	0.186508	1008
12	rs117728328	C	T	0.0228175	1008
12	rs3759134	T	C	0.189484	1008
12	rs3759135	G	T	0.1875	1008
12	rs324010	G	A	0.310516	1008
12	rs2233267	A	T	0.1875	1008
12	rs144526242	G	A	0.0138889	1008
12	rs188325290	G	T	0.0257937	1008
12	rs149031015	A	G	0.0109127	1008
12	rs324020	A	C	0.270833	1008
12	rs324019	A	G	0.374008	1008
12	rs324018	T	G	0.373016	1008
12	rs324017	A	C	0.535714	1008
12	rs4559	C	T	0.344246	1008
12	rs1059513	T	C	0.0912698	1008
12	rs703817	C	T	0.252976	1008
12	rs324015	T	C	0.540675	1008
12	rs73118432	G	A	0.174603	1008
12	rs3024975	G	A	0.198413	1008
12	rs3024981	G	A	0.00992063	1008
12	rs3024974	G	A	0.198413	1008
12	rs841718	G	A	0.331349	1008
12	rs3024971	T	G	0.0873016	1008
12	rs10783813	T	G	0.407738	1008
12	rs185346909	C	T	0.0238095	1008
12	rs147704041	G	A	0.0248016	1008
12	rs703816	T	C	0.238095	1008
12	rs3024963	T	C	0.0376984	1008
12	rs3024961	T	C	0.0337302	1008
12	rs144844553	A	G	0.0248016	1008
12	rs118014438	C	T	0.0248016	1008
12	rs117195019	T	C	0.0218254	1008
12	rs3024950	G	A	0.0248016	1008
12	rs324011	C	T	0.252976	1008
12	rs3024948	G	A	0.0248016	1008
12	rs324012	C	T	0.27877	1008
12	rs167769	C	T	0.252976	1008
12	rs144160796	G	C	0.0267857	1008
12	rs36234211	C	T	0.0257937	1008
12	rs36234207	C	T	0.0257937	1008
12	rs2598483	C	T	0.015873	1008
12	rs3001427	G	T	0.31746	1008
12	rs3001426	T	C	0.344246	1008
12	rs3122929	C	T	0.318452	1008
12	rs3001425	C	T	0.344246	1008
12	rs324014	T	C	0.335317	1008
12	rs2035544	C	T	0.0694444	1008
12	rs2122692	C	G	0.425595	1008
12	rs324013	C	T	0.424603	1008
12	rs61937568	G	C	0.112103	1008
12	rs12312693	T	C	0.314484	1008
12	rs12368672	C	G	0.28869	1008
12	rs11172106	C	G	0.314484	1008
12	rs77926116	C	A	0.0287698	1008
12	rs149328352	T	C	0.0257937	1008
12	rs12322902	A	G	0.314484	1008
12	rs10876963	T	C	0.314484	1008
12	rs78462786	T	C	0.0228175	1008
12	rs12298170	A	G	0.314484	1008
12	rs11172111	T	G	0.314484	1008
12	rs17119494	G	A	0.133929	1008
12	rs147164929	A	C	0.0257937	1008
12	rs12307379	C	T	0.0257937	1008
12	rs61937571	G	A	0.00892857	1008
12	rs78874207	G	A	0.0287698	1008
12	rs10467124	G	C	0.3125	1008
12	rs10467125	T	C	0.0257937	1008
12	rs73120411	C	T	0.286706	1008
12	rs11172112	G	C	0.0257937	1008
12	rs7306742	T	C	0.0257937	1008
12	rs3741580	G	A	0.247024	1008
12	rs35140931	T	G	0.0188492	1008
12	rs35616842	T	C	0.0843254	1008
12	rs11610923	A	C	0.165675	1008
12	rs77827402	G	A	0.0297619	1008
12	rs4759275	G	A	0.3125	1008
12	rs117167230	C	T	0.0277778	1008
12	rs4759276	G	A	0.310516	1008
12	rs151070177	T	A	0.0287698	1008
12	rs11172113	T	C	0.246032	1008
12	rs4257011	G	A	0.219246	1008
12	rs149305474	G	A	0.0287698	1008
12	rs10747776	G	A	0.219246	1008
12	rs145923782	A	T	0.0287698	1008
12	rs11172114	C	T	0.218254	1008
12	rs116857159	A	T	0.0912698	1008
12	rs17547610	C	A	0.0694444	1008
12	rs4759044	T	C	0.242063	1008
12	rs10876964	T	C	0.242063	1008
12	rs142363871	G	A	0.0902778	1008
12	rs10876965	A	G	0.242063	1008
12	rs4367982	A	G	0.242063	1008
12	rs1385526	G	C	0.181548	1008
12	rs715948	T	C	0.487103	1008
12	rs4759277	C	A	0.241071	1008
12	rs1466535	G	A	0.213294	1008
12	rs4759045	G	A	0.213294	1008
12	rs1799737	G	A	0.242063	1008
12	rs1799986	C	T	0.0694444	1008
12	rs144649648	C	T	0.0287698	1008
12	rs117123088	G	A	0.0287698	1008
12	rs35264874	C	T	0.094246	1008
12	rs7968719	C	G	0.318452	1008
12	rs7398375	C	G	0.520833	1008
12	rs2306692	C	T	0.350198	1008
12	rs182621071	C	T	0.00793651	1008
12	rs10876966	C	T	0.210317	1008
12	rs73342535	C	T	0.22123	1008
12	rs57916742	A	G	0.522817	1008
12	rs73342540	G	A	0.224206	1008
12	rs6581124	G	A	0.138889	1008
12	rs78438401	G	A	0.0962302	1008
12	rs114959164	G	A	0.0962302	1008
12	rs34574998	T	C	0.0962302	1008
12	rs1800137	C	T	0.229167	1008
12	rs76589759	C	T	0.0962302	1008
12	rs35253246	T	G	0.0962302	1008
12	rs77774518	C	T	0.0605159	1008
12	rs75351031	A	G	0.0605159	1008
12	rs34505337	C	T	0.246032	1008
12	rs35012107	G	A	0.247024	1008
12	rs118178977	G	A	0.0605159	1008
12	rs117211198	G	A	0.0605159	1008
12	rs7975818	G	C	0.503968	1008
12	rs34743301	T	G	0.0605159	1008
12	rs1800174	G	A	0.435516	1008
12	rs34293059	T	A	0.0605159	1008
12	rs76144004	G	A	0.0605159	1008
12	rs34474417	T	C	0.0605159	1008
12	rs1800175	G	T	0.434524	1008
12	rs1800176	C	T	0.49504	1008
12	rs6581125	T	G	0.511905	1008
12	rs141304281	G	A	0.0605159	1008
12	rs34736975	G	A	0.0595238	1008
12	rs150598075	G	A	0.014881	1008
12	rs149309946	A	C	0.0605159	1008
12	rs12371684	C	T	0.0565476	1008
12	rs151338767	C	G	0.0605159	1008
12	rs75882617	G	A	0.0605159	1008
12	rs144361667	G	A	0.0605159	1008
12	rs1800177	G	T	0.433532	1008
12	rs79365493	C	T	0.0605159	1008
12	rs1800194	C	T	0.433532	1008
12	rs147175019	A	G	0.0605159	1008
12	rs78621940	G	A	0.0605159	1008
12	rs1800178	G	A	0.248016	1008
12	rs1800180	G	A	0.43254	1008
12	rs11837145	C	A	0.49504	1008
12	rs10876967	G	A	0.434524	1008
12	rs75046694	C	T	0.0575397	1008
12	rs7398391	A	G	0.50496	1008
12	rs7398426	A	C	0.50496	1008
12	rs11172122	C	T	0.50496	1008
12	rs35820631	G	A	0.249008	1008
12	rs7305179	G	C	0.503968	1008
12	rs34423990	G	A	0.0575397	1008
12	rs34548137	G	A	0.0575397	1008
12	rs1800181	C	T	0.439484	1008
12	rs1800182	A	T	0.444444	1008
12	rs140327458	G	A	0.00694444	1008
12	rs4074308	T	C	0.496032	1008
12	rs4074309	A	G	0.496032	1008
12	rs79319993	C	G	0.0575397	1008
12	rs77538090	C	T	0.0575397	1008
12	rs7312323	G	A	0.448413	1008
12	rs6581128	C	A	0.447421	1008
12	rs184830262	A	G	0.0396825	1008
12	rs76892406	A	G	0.0575397	1008
12	rs111471605	G	A	0.0119048	1008
12	rs149739844	C	T	0.0575397	1008
12	rs1800139	C	T	0.494048	1008
12	rs117662648	C	T	0.0575397	1008
12	rs4077658	C	A	0.188492	1008
12	rs75515547	T	A	0.0575397	1008
12	rs77925651	C	G	0.0575397	1008
12	rs1800185	G	A	0.10119	1008
12	rs78461145	C	T	0.0575397	1008
12	rs75943467	C	T	0.0128968	1008
12	rs1800187	C	T	0.5	1008
12	rs35492427	G	A	0.0744048	1008
12	rs34554486	C	T	0.251984	1008
12	rs1800141	G	A	0.250992	1008
12	rs1800188	C	T	0.251984	1008
12	rs1800154	C	T	0.441468	1008
12	rs1800189	C	T	0.500992	1008
12	rs1800191	C	T	0.5	1008
12	rs1800156	C	T	0.44246	1008
12	rs1800165	T	C	0.5	1008
12	rs1800168	C	T	0.499008	1008
12	rs1140648	G	A	0.5	1008
12	rs1800158	A	G	0.253968	1008
12	rs1800159	A	G	0.450397	1008
12	rs199685388	A	T	0.0605159	1008
12	rs11172124	G	A	0.123016	1008
12	rs9669595	G	A	0.369048	1008
12	rs7978567	C	T	0.37004	1008
12	rs34343116	A	G	0.0704365	1008
12	rs190093413	C	T	0.0615079	1008
12	rs7965424	G	A	0.498016	1008
12	rs12370981	C	T	0.128968	1008
12	rs182048880	G	A	0.00992063	1008
12	rs76362380	C	A	0.237103	1008
12	rs7977876	C	T	0.934524	1008
12	rs148465119	C	A	0.0634921	1008
12	rs34950222	C	G	0.133929	1008
12	rs34248177	A	G	0.133929	1008
12	rs117119988	G	A	0.046627	1008
12	rs7956957	C	G	0.5	1008
12	rs79435985	A	T	0.0238095	1008
12	rs1800162	A	G	0.366071	1008
12	rs1800164	A	G	0.501984	1008
12	rs138034669	A	C	0.0634921	1008
12	rs35021926	G	A	0.0704365	1008
12	rs7304504	A	G	0.866071	1008
12	rs34399241	A	G	0.0634921	1008
12	rs79399664	A	G	0.0634921	1008
12	rs7956686	G	A	0.359127	1008
12	rs74093103	C	T	0.078373	1008
12	rs114051799	G	A	0.0634921	1008
12	rs7485650	A	G	0.0634921	1008
12	rs181135351	G	C	0.0208333	1008
12	rs78558633	G	C	0.358135	1008
12	rs149468410	A	G	0.0634921	1008
12	rs56273568	A	G	0.0753968	1008
12	rs7311958	C	T	0.44246	1008
12	rs74452158	C	T	0.0694444	1008
12	rs191932651	G	C	0.015873	1008
12	rs73120022	G	A	0.137897	1008
12	rs7489208	G	A	0.609127	1008
12	rs7489231	C	T	0.505952	1008
12	rs7134826	G	T	0.934524	1008
12	rs116304613	G	A	0.0654762	1008
12	rs74093104	G	C	0.0664683	1008
12	rs10783815	G	A	0.500992	1008
12	rs149103307	T	G	0.0734127	1008
12	rs7485577	G	A	0.125992	1008
12	rs62620661	T	C	0.0704365	1008
12	rs61978619	G	C	0.0704365	1008
12	rs137970471	A	G	0.0664683	1008
12	rs79460653	C	G	0.0595238	1008
12	rs68176600	A	G	0.480159	1008
12	rs61736007	G	A	0.125992	1008
12	rs146407558	T	C	0.0654762	1008
12	rs17854829	C	T	0.0734127	1008
12	rs10783816	G	A	0.475198	1008
12	rs11612551	G	A	0.127976	1008
12	rs74093113	A	G	0.0734127	1008
12	rs375956222	G	A	0.0654762	1008
12	rs74093115	A	G	0.0734127	1008
12	rs76758508	C	T	0.415675	1008
12	rs11615783	T	A	0.127976	1008
12	rs7301155	G	A	0.581349	1008
12	rs28365862	A	G	0.21627	1008
12	rs28365863	G	A	0.0734127	1008
12	rs76110172	G	A	0.0565476	1008
12	rs74093117	G	A	0.0922619	1008
12	rs11557166	C	T	0.0912698	1008
12	rs2229717	G	T	0.227183	1008
12	rs34095989	G	A	0.255952	1008
12	rs189439132	G	A	0.0119048	1008
12	rs146112457	G	T	0.0714286	1008
12	rs75633682	T	C	0.077381	1008
12	rs11172126	C	A	0.119048	1008
12	rs137893329	G	A	0.0714286	1008
12	rs117364969	C	G	0.0714286	1008
12	rs3923885	T	G	0.448413	1008
12	rs11609986	G	A	0.316468	1008
12	rs73338169	G	C	0.210317	1008
12	rs181352420	C	G	0.0644841	1008
12	rs140271382	A	G	0.0337302	1008
12	rs115446901	C	A	0.0714286	1008
12	rs145385267	A	C	0.0714286	1008
12	rs3204635	G	A	0.223214	1008
12	rs80212483	T	C	0.0496032	1008
12	rs76823783	G	A	0.078373	1008
12	rs141393784	C	T	0.0714286	1008
12	rs76667525	C	T	0.078373	1008
12	rs116126605	T	C	0.0714286	1008
12	rs139336270	C	T	0.0714286	1008
12	rs7133915	T	C	0.198413	1008
12	rs181137372	G	A	0.0714286	1008
12	rs112059089	G	A	0.210317	1008
12	rs117235520	T	C	0.0714286	1008
12	rs7976512	A	G	0.343254	1008
12	rs117251743	C	T	0.0714286	1008
12	rs80061381	G	A	0.0793651	1008
12	rs187179777	C	G	0.014881	1008
12	rs10876968	G	T	0.340278	1008
12	rs141328718	C	T	0.0714286	1008
12	rs11172134	T	A	0.0962302	1008
12	rs74691466	T	C	0.0714286	1008
12	rs117245169	T	C	0.0714286	1008
12	rs117538256	C	T	0.0714286	1008
12	rs4075325	C	T	0.440476	1008
12	rs74240697	C	T	0.208333	1008
12	rs142102153	G	A	0.00793651	1008
12	rs6581131	G	A	0.441468	1008
12	rs7966846	A	C	0.348214	1008
12	rs73338185	G	A	0.209325	1008
12	rs11172139	A	C	0.291667	1008
12	rs144913412	A	G	0.0714286	1008
12	rs149308226	T	C	0.0714286	1008
12	rs114233990	G	A	0.0714286	1008
12	rs11172140	A	C	0.347222	1008
12	rs75129405	A	C	0.0793651	1008
12	rs10783818	T	C	0.499008	1008
12	rs142981850	G	A	0.209325	1008
12	rs7358684	A	G	0.427579	1008
12	rs187125915	A	G	0.0823413	1008
12	rs150395500	T	C	0.191468	1008
12	rs73338190	T	G	0.209325	1008
12	rs10783819	G	C	0.427579	1008
12	rs117916420	A	G	0.0714286	1008
12	rs137940174	G	A	0.0714286	1008
12	rs541643212	A	C	0.0228175	1008
12	rs12371805	G	A	0.291667	1008
12	rs60216001	C	T	0.209325	1008
12	rs10783820	C	A	0.427579	1008
12	rs113339727	T	C	0.00793651	1008
12	rs73338194	T	C	0.209325	1008
12	rs7135142	G	A	0.499008	1008
12	rs148845943	C	T	0.014881	1008
12	rs75807552	G	C	0.078373	1008
12	rs7302906	A	G	0.348214	1008
12	rs7133939	T	A	0.427579	1008
12	rs56383506	T	C	0.209325	1008
12	rs12227309	C	T	0.347222	1008
12	rs56205943	G	A	0.0793651	1008
12	rs11172142	T	A	0.348214	1008
12	rs76065046	T	C	0.0714286	1008
12	rs144578070	G	A	0.0714286	1008
12	rs7963352	A	G	0.348214	1008
12	rs7486863	G	A	0.500992	1008
12	rs116897622	A	G	0.0714286	1008
12	rs11172143	A	C	0.377976	1008
12	rs7488274	G	C	0.209325	1008
12	rs139899289	T	C	0.0109127	1008
12	rs12296766	A	G	0.427579	1008
12	rs12310220	C	T	0.427579	1008
12	rs117084721	G	A	0.0714286	1008
12	rs187866495	T	C	0.0248016	1008
12	rs7314266	G	A	0.499008	1008
12	rs75907432	G	A	0.078373	1008
12	rs12313762	C	T	0.0793651	1008
12	rs11172145	G	A	0.213294	1008
12	rs76445081	G	T	0.0714286	1008
12	rs10747777	T	A	0.427579	1008
12	rs185606344	G	A	0.0109127	1008
12	rs10747778	C	G	0.427579	1008
12	rs10876971	T	A	0.348214	1008
12	rs7977908	A	G	0.5	1008
12	rs11172147	G	A	0.0803571	1008
12	rs79813486	A	C	0.0277778	1008
12	rs181350884	T	C	0.0228175	1008
12	rs7298418	A	G	0.499008	1008
12	rs6581134	C	T	0.427579	1008
12	rs11172152	C	T	0.213294	1008
12	rs78542359	C	T	0.078373	1008
12	rs149653972	C	T	0.078373	1008
12	rs7139302	G	A	0.213294	1008
12	rs140510482	T	C	0.0714286	1008
12	rs4760193	G	A	0.427579	1008
12	rs11172155	A	G	0.347222	1008
12	rs11172156	C	T	0.500992	1008
12	rs76622024	T	C	0.0992063	1008
12	rs4760192	C	T	0.428571	1008
12	rs7133572	C	T	0.347222	1008
12	rs186690184	C	T	0.0714286	1008
12	rs11172160	C	G	0.500992	1008
12	rs6581135	G	A	0.427579	1008
12	rs11172161	G	A	0.213294	1008
12	rs79240883	A	C	0.078373	1008
12	rs7975026	G	A	0.212302	1008
12	rs7975634	G	A	0.213294	1008
12	rs7975347	A	C	0.427579	1008
12	rs35032945	A	C	0.500992	1008
12	rs6581136	C	G	0.427579	1008
12	rs148788525	G	A	0.0714286	1008
12	rs7484541	A	T	0.0763889	1008
12	rs74240701	T	G	0.0575397	1008
12	rs144280480	C	T	0.0714286	1008
12	rs371120890	G	A	0.0228175	1008
12	rs79750580	A	G	0.078373	1008
12	rs11172163	G	A	0.213294	1008
12	rs11172165	C	T	0.427579	1008
12	rs76195886	A	G	0.209325	1008
12	rs11614077	C	T	0.348214	1008
12	rs4760357	G	C	0.427579	1008
12	rs190164261	A	G	0.0178571	1008
12	rs148190365	C	T	0.0714286	1008
12	rs4760356	T	C	0.427579	1008
12	rs4760355	G	A	0.0803571	1008
12	rs36050407	G	A	0.348214	1008
12	rs10876973	C	T	0.348214	1008
12	rs11172166	G	C	0.213294	1008
12	rs7398058	G	A	0.427579	1008
12	rs12812140	T	G	0.500992	1008
12	rs145489175	T	C	0.0386905	1008
12	rs7307059	C	T	0.427579	1008
12	rs4760348	A	G	0.499008	1008
12	rs10876974	C	T	0.348214	1008
12	rs11172169	G	A	0.500992	1008
12	rs75855910	T	C	0.078373	1008
12	rs117606792	T	C	0.0198413	1008
12	rs11830804	C	A	0.34623	1008
12	rs11609805	G	A	0.0803571	1008
12	rs11172170	T	A	0.427579	1008
12	rs79395356	T	G	0.0803571	1008
12	rs7309659	T	C	0.427579	1008
12	rs117078451	A	G	0.0714286	1008
12	rs79060653	T	C	0.0714286	1008
12	rs150809124	C	T	0.0357143	1008
12	rs139857226	G	A	0.0109127	1008
12	rs6581138	G	A	0.348214	1008
12	rs7133366	G	C	0.507937	1008
12	rs184635304	C	T	0.00793651	1008
12	rs6581139	T	C	0.427579	1008
12	rs11172176	A	C	0.213294	1008
12	rs116265576	T	C	0.078373	1008
12	rs11172177	C	T	0.500992	1008
12	rs78154949	G	A	0.0714286	1008
12	rs141795044	G	A	0.0714286	1008
12	rs188726220	G	A	0.0714286	1008
12	rs10783823	G	C	0.427579	1008
12	rs186779511	T	C	0.0714286	1008
12	rs12313306	C	T	0.0793651	1008
12	rs144921996	C	T	0.0714286	1008
12	rs4760308	C	T	0.499008	1008
12	rs117505189	G	T	0.0714286	1008
12	rs202197482	T	C	0.0714286	1008
12	rs10876976	T	G	0.499008	1008
12	rs10876977	G	A	0.427579	1008
12	rs73115907	G	A	0.349206	1008
12	rs187943813	C	A	0.0714286	1008
12	rs35058761	T	G	0.213294	1008
12	rs537262763	G	A	0.00793651	1008
12	rs11172181	T	C	0.0813492	1008
12	rs145526076	C	T	0.015873	1008
12	rs6581140	A	C	0.212302	1008
12	rs140419204	T	C	0.0119048	1008
12	rs4760228	A	C	0.427579	1008
12	rs118048380	G	A	0.0714286	1008
12	rs4760236	A	G	0.427579	1008
12	rs75511990	T	C	0.0714286	1008
12	rs512223	G	A	0.427579	1008
12	rs11172184	C	T	0.290675	1008
12	rs76522560	G	A	0.210317	1008
12	rs11172190	C	T	0.5	1008
12	rs4760254	G	C	0.0803571	1008
12	rs149775008	G	A	0.0714286	1008
12	rs12820078	G	A	0.347222	1008
12	rs11172191	T	A	0.500992	1008
12	rs77262397	T	C	0.112103	1008
12	rs10876978	A	G	0.427579	1008
12	rs150093053	G	A	0.0714286	1008
12	rs7971133	C	T	0.0803571	1008
12	rs4760278	C	A	0.0763889	1008
12	rs505479	C	T	0.347222	1008
12	rs61207462	A	G	0.0922619	1008
12	rs186219518	G	A	0.0714286	1008
12	rs78109501	A	G	0.046627	1008
12	rs34453452	G	A	0.213294	1008
12	rs4108243	A	G	0.499008	1008
12	rs4760305	T	C	0.427579	1008
12	rs117374366	G	C	0.077381	1008
12	rs4760306	A	C	0.427579	1008
12	rs12315434	A	C	0.0753968	1008
12	rs142172517	A	T	0.0714286	1008
12	rs492749	G	A	0.427579	1008
12	rs2122982	G	A	0.0803571	1008
12	rs117619815	C	A	0.0714286	1008
12	rs77450607	A	G	0.015873	1008
12	rs10876980	C	T	0.501984	1008
12	rs142062169	C	T	0.0724206	1008
12	rs181725809	G	A	0.0168651	1008
12	rs117608211	G	A	0.0714286	1008
12	rs76747836	A	T	0.015873	1008
12	rs147725955	C	T	0.0714286	1008
12	rs75010426	G	A	0.0714286	1008
12	rs12230370	T	A	0.0367063	1008
12	rs117605132	A	G	0.209325	1008
12	rs68147365	G	A	0.0644841	1008
12	rs7980310	C	T	0.427579	1008
12	rs11172197	G	A	0.213294	1008
12	rs78477939	G	A	0.204365	1008
12	rs491750	G	T	0.427579	1008
12	rs575153	A	G	0.427579	1008
12	rs7974833	T	C	0.0803571	1008
12	rs572198	C	T	0.324405	1008
12	rs60636710	T	C	0.204365	1008
12	rs11613352	C	T	0.0813492	1008
12	rs501055	G	A	0.347222	1008
12	rs147313825	A	C	0.0109127	1008
12	rs187014744	G	C	0.0287698	1008
12	rs75275360	T	C	0.0188492	1008
12	rs144957022	G	A	0.204365	1008
12	rs11172202	G	A	0.0962302	1008
12	rs117632231	C	T	0.0178571	1008
12	rs78565619	T	G	0.078373	1008
12	rs150356204	A	G	0.0714286	1008
12	rs143563930	T	C	0.0714286	1008
12	rs78687108	T	C	0.078373	1008
12	rs11172205	G	T	0.501984	1008
12	rs519452	G	A	0.348214	1008
12	rs540730	T	C	0.921627	1008
12	rs67161907	C	G	0.220238	1008
12	rs7303542	T	C	0.348214	1008
12	rs76468247	A	C	0.0753968	1008
12	rs1106766	C	T	0.0793651	1008
12	rs538548	T	C	0.347222	1008
12	rs537482	T	C	0.425595	1008
12	rs2063778	T	G	0.502976	1008
12	rs117942100	C	T	0.0267857	1008
12	rs117863053	T	C	0.0724206	1008
12	rs7132367	C	T	0.424603	1008
12	rs11614506	T	C	0.0753968	1008
12	rs1798710	C	G	0.424603	1008
12	rs150259801	G	A	0.0535714	1008
12	rs59470370	G	A	0.205357	1008
12	rs149020646	C	T	0.0724206	1008
12	rs117431881	G	A	0.0724206	1008
12	rs55772485	T	A	0.368056	1008
12	rs28504983	G	A	0.425595	1008
12	rs80239168	G	A	0.014881	1008
12	rs12230111	G	A	0.424603	1008
12	rs11172211	C	G	0.497024	1008
12	rs567895	C	T	0.342262	1008
12	rs7964492	A	C	0.0763889	1008
12	rs77287500	G	C	0.014881	1008
12	rs487722	G	T	0.334325	1008
12	rs543410	C	T	0.407738	1008
12	rs150950004	G	T	0.0644841	1008
12	rs481196	A	G	0.482143	1008
12	rs12427027	C	T	0.243056	1008
12	rs73119306	A	G	0.0704365	1008
12	rs11172212	C	T	0.243056	1008
12	rs76820375	C	T	0.15873	1008
12	rs143840466	A	G	0.0744048	1008
12	rs80193689	C	G	0.0585317	1008
12	rs560048	C	T	0.407738	1008
12	rs2943691	C	T	0.337302	1008
12	rs148632682	C	T	0.0287698	1008
12	rs75889771	A	C	0.215278	1008
12	rs117684966	C	T	0.137897	1008
12	rs10876983	G	T	0.407738	1008
12	rs11172214	G	A	0.407738	1008
12	rs533975	G	A	0.407738	1008
12	rs12579911	T	C	0.517857	1008
12	rs9738646	T	G	0.337302	1008
12	rs9738004	C	T	0.407738	1008
12	rs139227189	C	T	0.0744048	1008
12	rs7297282	G	A	0.337302	1008
12	rs2943693	C	T	0.338294	1008
12	rs2943692	A	G	0.337302	1008
12	rs4760244	A	T	0.407738	1008
12	rs12423654	T	C	0.482143	1008
12	rs61352607	G	T	0.0674603	1008
12	rs180878188	G	A	0.0228175	1008
12	rs568793	A	C	0.40873	1008
12	rs1965285	C	A	0.213294	1008
12	rs1284252	G	A	0.409722	1008
12	rs140206518	G	A	0.0744048	1008
12	rs11172222	G	A	0.515873	1008
12	rs76392986	G	T	0.0585317	1008
12	rs776037	C	T	0.924603	1008
12	rs2229357	G	A	0.0674603	1008
12	rs3741414	C	T	0.0674603	1008
12	rs2280139	G	A	0.517857	1008
12	rs189187055	C	T	0.00793651	1008
12	rs76149603	C	T	0.214286	1008
12	rs703845	G	A	0.609127	1008
12	rs11172224	T	C	0.0238095	1008
12	rs3809114	G	A	0.298611	1008
12	rs184896058	A	G	0.00595238	1008
12	rs3809113	C	G	0.308532	1008
12	rs145515092	G	A	0.00793651	1008
12	rs507562	C	G	0.331349	1008
12	rs473465	G	A	0.316468	1008
12	rs192702363	G	A	0.0367063	1008
12	rs2242578	G	C	0.486111	1008
12	rs55852335	A	G	0.154762	1008
12	rs377330434	C	G	0.094246	1008
12	rs10783826	T	G	0.401786	1008
12	rs10783827	G	T	0.295635	1008
12	rs118093490	A	G	0.0922619	1008
12	rs117789735	G	C	0.0744048	1008
12	rs4760255	G	A	0.306548	1008
12	rs3825077	C	T	0.305556	1008
12	rs78179158	A	G	0.0972222	1008
12	rs10876986	G	C	0.304563	1008
12	rs4760148	C	G	0.304563	1008
12	rs3782126	C	T	0.304563	1008
12	rs3782125	G	A	0.304563	1008
12	rs10876987	T	C	0.397817	1008
12	rs3817475	A	G	0.305556	1008
12	rs3782124	G	T	0.030754	1008
12	rs3817474	G	A	0.304563	1008
12	rs2228225	G	A	0.304563	1008
12	rs2292657	G	A	0.396825	1008
12	rs7309467	C	T	0.304563	1008
12	rs4760259	T	C	0.35119	1008
12	rs117229918	G	C	0.0744048	1008
12	rs10783828	A	G	0.395833	1008
12	rs2228224	G	A	0.303571	1008
12	rs2229300	G	T	0.0922619	1008
12	rs2228226	G	C	0.395833	1008
12	rs2292619	A	G	0.0208333	1008
12	rs2277318	T	C	0.39881	1008
12	rs2277317	G	A	0.39881	1008
12	rs2277316	A	G	0.399802	1008
12	rs2277315	T	C	0.397817	1008
12	rs486699	A	C	0.853175	1008
12	rs11544238	A	C	0.325397	1008
12	rs142152442	C	G	0.0882937	1008
12	rs512490	A	G	0.861111	1008
12	rs149553969	G	T	0.0277778	1008
12	rs3825080	A	G	0.712302	1008
12	rs118166033	T	C	0.0753968	1008
12	rs542278	G	A	0.258929	1008
12	rs33927108	T	C	0.117063	1008
12	rs79948748	T	G	0.141865	1008
12	rs569251	A	T	0.261905	1008
12	rs472895	G	C	0.261905	1008
12	rs117311367	G	T	0.0744048	1008
12	rs511752	T	C	0.262897	1008
12	rs141518466	T	C	0.0902778	1008
12	rs10876988	G	A	0.40377	1008
12	rs141385651	A	C	0.0902778	1008
12	rs1617201	T	G	0.261905	1008
12	rs1617196	T	C	0.352183	1008
12	rs118120417	C	A	0.0892857	1008
12	rs375190866	G	C	0.0744048	1008
12	rs1284606	G	A	0.35119	1008
12	rs508904	A	G	0.24504	1008
12	rs55727879	T	A	0.00198413	1008
12	rs117385528	C	T	0.00992063	1008
12	rs117101415	C	T	0.030754	1008
12	rs899653	G	A	0.723214	1008
12	rs138995913	C	T	0.0297619	1008
12	rs2672571	A	G	0.276786	1008
12	rs191736618	C	T	0.015873	1008
12	rs182778140	T	A	0.031746	1008
12	rs2620677	C	T	0.246032	1008
12	rs373963025	C	T	0.030754	1008
12	rs474544	C	T	0.246032	1008
12	rs796546	T	C	0.276786	1008
12	rs4760273	T	C	0.723214	1008
12	rs116920370	C	T	0.0406746	1008
12	rs116178189	C	A	0.030754	1008
12	rs496245	C	G	0.247024	1008
12	rs146757547	T	G	0.030754	1008
12	rs776038	G	T	0.276786	1008
12	rs1709874	C	T	0.276786	1008
12	rs189913943	G	A	0.030754	1008
12	rs193142386	T	G	0.030754	1008
12	rs776039	A	G	0.276786	1008
12	rs1299737	C	T	0.277778	1008
12	rs149652773	A	G	0.031746	1008
12	rs144333490	A	G	0.0337302	1008
12	rs191319728	A	G	0.00694444	1008
12	rs2928382	C	T	0.277778	1008
12	rs2943696	C	T	0.246032	1008
12	rs145092134	G	A	0.031746	1008
12	rs147793482	G	A	0.114087	1008
12	rs141256994	T	G	0.031746	1008
12	rs1669294	T	C	0.277778	1008
12	rs9737891	G	A	0.722222	1008
12	rs1678537	G	A	0.246032	1008
12	rs138298853	C	T	0.031746	1008
12	rs181290618	A	C	0.114087	1008
12	rs371394786	C	T	0.030754	1008
12	rs1629410	C	G	0.352183	1008
12	rs1709871	T	G	0.246032	1008
12	rs144949448	C	T	0.030754	1008
12	rs118042640	C	T	0.030754	1008
12	rs1284465	G	A	0.246032	1008
12	rs140633197	T	G	0.0178571	1008
12	rs12425095	G	A	0.0347222	1008
12	rs747340	G	C	0.246032	1008
12	rs2290297	A	G	0.105159	1008
12	rs117833843	C	T	0.0287698	1008
12	rs2305390	G	A	0.105159	1008
12	rs117633211	G	A	0.030754	1008
12	rs79791981	C	G	0.125992	1008
12	rs2278846	T	C	0.107143	1008
12	rs697221	G	A	0.24504	1008
12	rs703835	A	G	0.276786	1008
12	rs703836	T	C	0.352183	1008
12	rs28382842	A	G	0.030754	1008
12	rs28382841	C	T	0.030754	1008
12	rs28382839	G	A	0.030754	1008
12	rs148981854	A	C	0.030754	1008
12	rs3847699	C	G	0.724206	1008
12	rs1148557	C	T	0.275794	1008
12	rs3802987	T	C	0.107143	1008
12	rs1148555	A	G	0.24504	1008
12	rs78586035	C	T	0.0178571	1008
12	rs1148554	C	T	0.24504	1008
12	rs139232639	C	G	0.030754	1008
12	rs2127318	T	G	0.723214	1008
12	rs1284605	C	T	0.24504	1008
12	rs2620679	A	G	0.352183	1008
12	rs117160323	C	T	0.106151	1008
12	rs550211469	C	G	0.031746	1008
12	rs75775181	C	G	0.0178571	1008
12	rs775324	A	G	0.352183	1008
12	rs7299631	G	A	0.64881	1008
12	rs775323	G	A	0.24504	1008
12	rs703837	G	A	0.276786	1008
12	rs2292656	T	G	0.25496	1008
12	rs1678506	T	C	0.27877	1008
12	rs1679368	G	A	0.277778	1008
12	rs703838	C	G	0.246032	1008
12	rs144824359	G	A	0.031746	1008
12	rs148592832	C	T	0.107143	1008
12	rs117719501	G	C	0.107143	1008
12	rs7964074	C	T	0.646825	1008
12	rs1148553	A	G	0.246032	1008
12	rs703839	A	G	0.246032	1008
12	rs142572005	T	G	0.031746	1008
12	rs141138364	G	A	0.031746	1008
12	rs775241	A	G	0.277778	1008
12	rs3782129	T	A	0.722222	1008
12	rs147898327	C	T	0.0456349	1008
12	rs151049345	C	T	0.00892857	1008
12	rs775237	A	G	0.247024	1008
12	rs775236	C	T	0.247024	1008
12	rs730560	A	G	0.394841	1008
12	rs1669297	A	G	0.247024	1008
12	rs1669296	T	C	0.247024	1008
12	rs149997588	C	A	0.0347222	1008
12	rs80257125	C	T	0.107143	1008
12	rs117670139	G	C	0.108135	1008
12	rs117698838	C	T	0.109127	1008
12	rs11172247	G	C	0.419643	1008
12	rs118172419	C	T	0.105159	1008
12	rs139970127	A	G	0.106151	1008
12	rs12426709	G	A	0.077381	1008
12	rs116981290	A	T	0.106151	1008
12	rs79395912	G	T	0.0605159	1008
12	rs1678509	G	T	0.668651	1008
12	rs184379257	A	G	0.0813492	1008
12	rs546071098	T	C	0.0793651	1008
12	rs564217549	G	C	0.077381	1008
12	rs150954216	G	A	0.0138889	1008
12	rs77602050	C	T	0.106151	1008
12	rs142150712	G	A	0.106151	1008
12	rs117959832	G	A	0.0297619	1008
12	rs775322	A	G	0.77381	1008
12	rs12811003	C	T	0.0724206	1008
12	rs34513909	A	G	0.77381	1008
12	rs11172250	A	G	0.77381	1008
12	rs202242328	G	A	0.0248016	1008
12	rs10783832	T	C	0.77381	1008
12	rs10783833	A	G	0.77381	1008
12	rs149354963	G	A	0.106151	1008
12	rs12231916	C	T	0.667659	1008
12	rs75907338	G	A	0.106151	1008
12	rs12821774	G	C	0.0724206	1008
12	rs1284464	G	A	0.772817	1008
12	rs143272215	T	C	0.106151	1008
12	rs116317869	T	C	0.106151	1008
12	rs1678542	C	G	0.772817	1008
12	rs11172254	G	A	0.227183	1008
12	rs75509754	A	T	0.105159	1008
12	rs147035178	A	G	0.0863095	1008
12	rs41401546	G	A	0.0714286	1008
12	rs775244	A	G	0.895833	1008
12	rs775245	G	A	0.175595	1008
12	rs775246	A	C	0.193452	1008
12	rs144378635	G	T	0.104167	1008
12	rs775248	C	G	0.193452	1008
12	rs10783834	G	C	0.597222	1008
12	rs11172256	A	G	0.191468	1008
12	rs2291137	G	A	0.105159	1008
12	rs2888334	C	G	0.59623	1008
12	rs775249	C	T	0.193452	1008
12	rs775250	C	A	0.193452	1008
12	rs964107	T	G	0.107143	1008
12	rs964106	A	C	0.105159	1008
12	rs775251	C	T	0.394841	1008
12	rs1678536	C	G	0.513889	1008
12	rs7313599	A	G	0.106151	1008
12	rs8873	G	A	0.191468	1008
12	rs10747780	T	C	0.820437	1008
12	rs2619439	C	T	0.804563	1008
12	rs116433667	C	A	0.0456349	1008
12	rs1545783	T	G	0.641865	1008
12	rs147266096	G	A	0.116071	1008
12	rs140849239	C	T	0.116071	1008
12	rs7964896	C	T	0.194444	1008
12	rs10747781	C	A	0.637897	1008
12	rs4760304	C	T	0.637897	1008
12	rs137932224	C	T	0.117063	1008
12	rs118095774	C	G	0.117063	1008
12	rs28365829	G	T	0.121032	1008
12	rs117954207	G	C	0.117063	1008
12	rs11537654	C	T	0.53373	1008
12	rs114524249	C	T	0.0515873	1008
12	rs116825657	C	T	0.0515873	1008
12	rs144742314	T	A	0.117063	1008
12	rs114729297	C	T	0.0515873	1008
12	rs74903822	G	A	0.0515873	1008
12	rs76085484	G	C	0.0515873	1008
12	rs4760158	C	T	0.634921	1008
12	rs79719376	C	T	0.117063	1008
12	rs1296041	T	C	0.0515873	1008
12	rs11172262	G	A	0.196429	1008
12	rs75335160	G	A	0.0505952	1008
12	rs77740331	A	G	0.117063	1008
12	rs76460070	G	A	0.117063	1008
12	rs812315	G	A	0.802579	1008
12	rs114992075	G	A	0.0515873	1008
12	rs115454176	A	C	0.0515873	1008
12	rs2277319	C	G	0.168651	1008
12	rs193182110	T	C	0.0119048	1008
12	rs74328595	G	C	0.117063	1008
12	rs71461330	C	T	0.208333	1008
12	rs1806652	C	T	0.208333	1008
12	rs116681782	G	A	0.0515873	1008
12	rs75051978	T	G	0.0535714	1008
12	rs77762493	G	T	0.117063	1008
12	rs3741417	C	T	0.117063	1008
12	rs2306390	C	T	0.542659	1008
12	rs148271524	T	C	0.117063	1008
12	rs117855838	G	C	0.117063	1008
12	rs10437954	G	A	0.880952	1008
12	rs145261291	T	A	0.0218254	1008
12	rs7314872	C	G	0.165675	1008
12	rs370762350	C	T	0.116071	1008
12	rs540073741	G	A	0.0208333	1008
12	rs60586224	G	A	0.165675	1008
12	rs141337782	G	C	0.115079	1008
12	rs183010569	A	G	0.0376984	1008
12	rs7305391	G	A	0.171627	1008
12	rs73346100	C	T	0.0248016	1008
12	rs2277321	G	A	0.093254	1008
12	rs2277322	T	C	0.575397	1008
12	rs2277323	G	A	0.146825	1008
12	rs79529064	G	A	0.015873	1008
12	rs1564374	A	G	0.722222	1008
12	rs1038914	G	A	0.718254	1008
12	rs143791089	G	A	0.0238095	1008
12	rs75777032	C	T	0.0287698	1008
12	rs28620262	G	T	0.0248016	1008
12	rs903067	G	A	0.719246	1008
12	rs75896398	C	G	0.0248016	1008
12	rs2169987	G	A	0.585317	1008
12	rs1552842	A	G	0.722222	1008
12	rs150204333	A	C	0.094246	1008
12	rs1873919	C	G	0.720238	1008
12	rs2277324	G	A	0.276786	1008
12	rs149303872	C	A	0.00992063	1008
12	rs11172270	C	G	0.0248016	1008
12	rs923828	G	A	0.277778	1008
12	rs184174469	C	T	0.0178571	1008
12	rs7294447	G	C	0.0257937	1008
12	rs77704265	C	T	0.0555556	1008
12	rs7314152	T	G	0.588294	1008
12	rs1871417	C	T	0.580357	1008
12	rs3741418	C	T	0.015873	1008
12	rs35831868	A	G	0.136905	1008
12	rs10083154	G	A	0.583333	1008
12	rs12320537	G	C	0.135913	1008
12	rs117571686	C	A	0.0873016	1008
12	rs74850490	G	A	0.0287698	1008
12	rs12322482	G	A	0.165675	1008
12	rs715931	A	C	0.125992	1008
12	rs715930	C	A	0.131944	1008
12	rs703832	G	C	0.410714	1008
12	rs774896	G	C	0.133929	1008
12	rs2307094	C	T	0.0595238	1008
12	rs2307095	G	A	0.276786	1008
12	rs2258877	A	G	0.131944	1008
12	rs774897	A	T	0.133929	1008
12	rs774898	G	T	0.131944	1008
12	rs774899	C	T	0.133929	1008
12	rs2619468	C	A	0.122024	1008
12	rs3899676	A	G	0.132937	1008
12	rs34271193	T	A	0.277778	1008
12	rs12578587	G	C	0.0257937	1008
12	rs6581147	T	C	0.294643	1008
12	rs12302413	C	T	0.030754	1008
12	rs2619470	C	T	0.131944	1008
12	rs2640607	T	C	0.131944	1008
12	rs7966795	C	A	0.277778	1008
12	rs149350012	G	A	0.0327381	1008
12	rs1027315	T	C	0.277778	1008
12	rs141139895	C	G	0.00992063	1008
12	rs774887	A	G	0.411706	1008
12	rs1082502	G	A	0.412698	1008
12	rs774888	A	G	0.416667	1008
12	rs1092472	G	T	0.416667	1008
12	rs1082503	G	A	0.416667	1008
12	rs7134861	T	C	0.281746	1008
12	rs71432310	A	C	0.131944	1008
12	rs147742694	G	A	0.0367063	1008
12	rs12304013	G	A	0.131944	1008
12	rs2640610	T	A	0.281746	1008
12	rs141073459	C	T	0.014881	1008
12	rs1629032	C	T	0.417659	1008
12	rs11172277	A	G	0.417659	1008
12	rs7968113	T	G	0.417659	1008
12	rs7953157	A	G	0.417659	1008
12	rs375932483	G	A	0.0267857	1008
12	rs543408973	A	C	0.0297619	1008
12	rs367707732	T	C	0.0565476	1008
12	rs7977084	A	T	0.417659	1008
12	rs7963927	T	G	0.417659	1008
12	rs1678514	T	C	0.417659	1008
12	rs1678515	C	G	0.417659	1008
12	rs1678516	G	A	0.417659	1008
12	rs11533604	G	A	0.555556	1008
12	rs1689604	T	C	0.417659	1008
12	rs1678519	A	C	0.417659	1008
12	rs1689603	A	G	0.416667	1008
12	rs1678520	C	G	0.417659	1008
12	rs1689601	G	A	0.417659	1008
12	rs1689600	A	T	0.417659	1008
12	rs1678522	G	A	0.417659	1008
12	rs73123350	G	T	0.281746	1008
12	rs1678523	G	A	0.417659	1008
12	rs1689598	G	C	0.416667	1008
12	rs1678524	T	A	0.417659	1008
12	rs1678525	G	A	0.414683	1008
12	rs1678526	A	G	0.417659	1008
12	rs1689597	G	A	0.417659	1008
12	rs1678527	T	C	0.418651	1008
12	rs1678528	G	A	0.40377	1008
12	rs1678529	G	C	0.405754	1008
12	rs1689596	T	C	0.397817	1008
12	rs34919374	G	A	0.130952	1008
12	rs1678530	A	C	0.400794	1008
12	rs7960103	G	A	0.030754	1008
12	rs1678531	C	T	0.400794	1008
12	rs1678532	T	G	0.400794	1008
12	rs11172290	A	G	0.130952	1008
12	rs7966948	A	G	0.030754	1008
12	rs1612041	T	A	0.373016	1008
12	rs11536137	C	A	0.568452	1008
12	rs1689595	C	T	0.397817	1008
12	rs1689594	T	C	0.397817	1008
12	rs1689592	C	T	0.397817	1008
12	rs12826708	G	A	0.266865	1008
12	rs12314562	C	T	0.397817	1008
12	rs12826985	C	T	0.266865	1008
12	rs12302451	A	G	0.400794	1008
12	rs12809742	T	C	0.400794	1008
12	rs79969666	T	G	0.400794	1008
12	rs1678511	A	G	0.400794	1008
12	rs112314469	C	T	0.397817	1008
12	rs1678513	G	A	0.397817	1008
12	rs1678539	A	G	0.400794	1008
12	rs1678538	G	C	0.400794	1008
12	rs2928059	G	A	0.397817	1008
12	rs71461333	G	A	0.130952	1008
12	rs12302350	T	G	0.400794	1008
12	rs12302351	T	C	0.400794	1008
12	rs10876993	C	T	0.39881	1008
12	rs2928053	T	C	0.389881	1008
12	rs73123375	C	T	0.576389	1008
12	rs4760164	T	C	0.392857	1008
12	rs4760165	C	T	0.392857	1008
12	rs2928054	A	G	0.392857	1008
12	rs2928055	G	C	0.392857	1008
12	rs12819172	A	G	0.0962302	1008
12	rs10876994	A	C	0.576389	1008
12	rs1678540	A	G	0.389881	1008
12	rs10876996	G	A	0.10119	1008
12	rs2640629	C	T	0.389881	1008
12	rs2928056	C	A	0.0267857	1008
12	rs2928057	A	G	0.392857	1008
12	rs12832574	G	A	0.0962302	1008
12	rs12833187	G	T	0.388889	1008
12	rs12316021	A	G	0.391865	1008
12	rs148459983	G	T	0.147817	1008
12	rs2640630	T	C	0.389881	1008
12	rs144240783	C	T	0.015873	1008
12	rs2640631	T	A	0.389881	1008
12	rs774890	C	T	0.389881	1008
12	rs774891	G	A	0.392857	1008
12	rs799575	A	G	0.389881	1008
12	rs774892	C	T	0.390873	1008
12	rs141314676	G	C	0.0337302	1008
12	rs118121615	C	T	0.0922619	1008
12	rs2169988	G	A	0.390873	1008
12	rs144307429	A	G	0.030754	1008
12	rs808940	A	C	0.0277778	1008
12	rs813854	A	G	0.390873	1008
12	rs12831104	C	G	0.0962302	1008
12	rs146849007	G	T	0.0228175	1008
12	rs12813558	A	C	0.0962302	1008
12	rs140513501	G	A	0.0178571	1008
12	rs812869	A	G	0.390873	1008
12	rs812304	A	C	0.393849	1008
12	rs1689587	A	G	0.390873	1008
12	rs11172299	T	G	0.0962302	1008
12	rs810204	T	C	0.393849	1008
12	rs7136269	G	A	0.390873	1008
12	rs187060076	A	G	0.0267857	1008
12	rs10783836	C	T	0.390873	1008
12	rs11172300	C	T	0.260913	1008
12	rs2640636	A	G	0.390873	1008
12	rs2640637	G	A	0.390873	1008
12	rs78207482	C	T	0.390873	1008
12	rs1689586	A	T	0.390873	1008
12	rs1479498	T	C	0.0277778	1008
12	rs1689585	C	T	0.393849	1008
12	rs1689584	G	A	0.391865	1008
12	rs1628552	C	T	0.390873	1008
12	rs2619441	C	A	0.390873	1008
12	rs10877001	T	C	0.606151	1008
12	rs141569186	C	T	0.0119048	1008
12	rs2928061	C	A	0.390873	1008
12	rs2928062	T	C	0.390873	1008
12	rs2928064	T	C	0.394841	1008
12	rs11172302	G	A	0.0962302	1008
12	rs1678504	G	C	0.390873	1008
12	rs7138608	T	C	0.266865	1008
12	rs7311632	A	C	0.266865	1008
12	rs117980814	A	G	0.111111	1008
12	rs1678505	C	G	0.390873	1008
12	rs1689589	C	T	0.0277778	1008
12	rs34854770	C	T	0.0962302	1008
12	rs4760168	T	G	0.388889	1008
12	rs3825078	A	T	0.390873	1008
12	rs140735037	C	T	0.0238095	1008
12	rs12426511	G	A	0.44246	1008
12	rs80053132	A	G	0.0128968	1008
12	rs7979246	A	G	0.391865	1008
12	rs79913618	C	A	0.00198413	1008
12	rs10783842	G	A	0.390873	1008
12	rs10783843	A	G	0.393849	1008
12	rs73125460	C	T	0.0277778	1008
12	rs7952989	T	C	0.266865	1008
12	rs75013973	A	G	0.132937	1008
12	rs11172304	T	C	0.297619	1008
12	rs10877006	C	T	0.393849	1008
12	rs74320440	A	C	0.0128968	1008
12	rs10783844	A	C	0.390873	1008
12	rs11172305	C	T	0.0962302	1008
12	rs7295422	G	A	0.266865	1008
12	rs7976852	T	G	0.393849	1008
12	rs138133344	G	A	0.0257937	1008
12	rs113617513	A	C	0.0277778	1008
12	rs10877008	A	G	0.393849	1008
12	rs10082911	C	A	0.390873	1008
12	rs7977683	A	G	0.030754	1008
12	rs11172306	C	A	0.393849	1008
12	rs79394718	C	A	0.0277778	1008
12	rs701006	A	G	0.394841	1008
12	rs1633360	C	T	0.390873	1008
12	rs1633361	T	G	0.393849	1008
12	rs12424011	C	T	0.0962302	1008
12	rs140322215	C	T	0.0496032	1008
12	rs145063614	G	C	0.0922619	1008
12	rs799265	A	G	0.269841	1008
12	rs2239891	C	A	0.0962302	1008
12	rs799267	C	T	0.269841	1008
12	rs701007	C	A	0.266865	1008
12	rs1050045	T	C	0.268849	1008
12	rs138151167	G	T	0.0347222	1008
12	rs1696466	T	C	0.365079	1008
12	rs11172310	T	A	0.0962302	1008
12	rs238516	T	C	0.365079	1008
12	rs701008	T	C	0.60119	1008
12	rs238517	T	G	0.264881	1008
12	rs2269720	T	C	0.443452	1008
12	rs75960044	C	T	0.0337302	1008
12	rs116845380	G	A	0.0238095	1008
12	rs4760169	T	C	0.0982143	1008
12	rs12318065	C	A	0.0972222	1008
12	rs238522	G	A	0.729167	1008
12	rs12296750	G	A	0.0972222	1008
12	rs1689583	T	C	0.743056	1008
12	rs11172314	A	G	0.0972222	1008
12	rs2301551	C	G	0.472222	1008
12	rs10877011	T	G	0.609127	1008
12	rs75466825	T	C	0.0208333	1008
12	rs12307841	T	C	0.0992063	1008
12	rs17852479	C	A	0.137897	1008
12	rs3893002	G	A	0.0992063	1008
12	rs12422249	G	A	0.0992063	1008
12	rs75903270	A	C	0.0218254	1008
12	rs12368653	G	A	0.186508	1008
12	rs556420228	A	G	0.0178571	1008
12	rs117250739	A	G	0.047619	1008
12	rs12371356	T	C	0.227183	1008
12	rs117771651	A	G	0.0277778	1008
12	rs150640993	C	T	0.0208333	1008
12	rs144494118	C	T	0.0327381	1008
12	rs184712	C	T	0.0992063	1008
12	rs2069506	C	A	0.645833	1008
12	rs115411964	A	T	0.0277778	1008
12	rs2069502	C	T	0.640873	1008
12	rs2270777	C	T	0.177579	1008
12	rs11172321	C	T	0.0128968	1008
12	rs2072052	A	C	0.640873	1008
12	rs1048691	C	T	0.151786	1008
12	rs3741423	A	G	0.0267857	1008
12	rs4646538	C	G	0.0426587	1008
12	rs4646537	T	G	0.0238095	1008
12	rs4646536	A	G	0.645833	1008
12	rs3782130	G	C	0.642857	1008
12	rs10877012	G	T	0.642857	1008
12	rs703842	A	G	0.645833	1008
12	rs77194942	C	T	0.0198413	1008
12	rs118007790	G	A	0.0654762	1008
12	rs10877013	C	T	0.662698	1008
12	rs2291617	T	G	0.647817	1008
12	rs10877014	A	G	0.647817	1008
12	rs10877015	A	G	0.644841	1008
12	rs10877016	A	G	0.647817	1008
12	rs139441893	A	G	0.0674603	1008
12	rs10877017	T	C	0.645833	1008
12	rs11172333	A	G	0.642857	1008
12	rs9652011	T	C	0.645833	1008
12	rs10877018	T	C	0.645833	1008
12	rs10877019	C	T	0.642857	1008
12	rs8181644	T	C	0.646825	1008
12	rs143968372	C	T	0.0327381	1008
12	rs923829	T	C	0.646825	1008
12	rs11172335	C	T	0.643849	1008
12	rs10747783	T	C	0.646825	1008
12	rs2014886	C	T	0.643849	1008
12	rs1599932	G	A	0.643849	1008
12	rs10431552	G	A	0.646825	1008
12	rs10431505	A	G	0.646825	1008
12	rs11172337	C	T	0.223214	1008
12	rs12306667	G	A	0.0168651	1008
12	rs724834	G	C	0.643849	1008
12	rs56177740	C	T	0.643849	1008
```
