## Supplementary material for "Characterization of shared and ancestry-specific signals driving complex traits using multi-ancestry fine-mapping": s2_ref.bim

```
12	rs7136081	0	57184191	A	G
12	rs6581102	0	57184416	G	A
12	rs6581103	0	57184425	C	T
12	rs61937785	0	57184551	T	C
12	rs12370142	0	57184585	G	T
12	rs9706074	0	57184650	C	A
12	rs61937786	0	57184833	G	A
12	rs6581104	0	57185525	G	C
12	rs145996646	0	57185690	G	A
12	rs6581105	0	57185968	T	C
12	rs11171972	0	57187128	C	A
12	rs2888095	0	57187473	C	T
12	rs2888096	0	57187635	A	T
12	rs7134494	0	57188821	C	T
12	rs7305851	0	57189027	T	G
12	rs61937787	0	57189055	C	T
12	rs7487633	0	57189483	T	C
12	rs7139214	0	57190290	A	G
12	rs6581106	0	57190543	G	A
12	rs1813108	0	57191792	C	T
12	rs1813109	0	57191863	G	A
12	rs117671377	0	57191907	G	A
12	rs7302477	0	57192070	A	C
12	rs7303265	0	57192561	C	T
12	rs7307148	0	57193011	G	A
12	rs7306849	0	57193013	A	T
12	rs7306857	0	57193039	A	G
12	rs11171978	0	57193799	G	A
12	rs7311381	0	57194070	G	A
12	rs6581107	0	57194981	T	C
12	rs7315786	0	57195379	A	G
12	rs56858561	0	57195645	T	C
12	rs11171979	0	57195983	C	G
12	rs12296344	0	57197151	T	C
12	rs2126068	0	57198500	C	G
12	rs2371559	0	57198857	T	C
12	rs67808059	0	57199012	C	G
12	rs1870673	0	57199354	C	T
12	rs1870674	0	57199505	A	G
12	rs12321588	0	57199843	C	T
12	rs11171980	0	57200181	T	A
12	rs12366897	0	57202113	G	C
12	rs2371561	0	57202724	C	T
12	rs79680711	0	57203023	G	A
12	rs12367312	0	57203153	C	T
12	rs12367339	0	57203305	C	T
12	rs61937791	0	57203433	C	T
12	rs12367822	0	57204160	G	T
12	rs10783798	0	57205527	G	C
12	rs1903370	0	57206684	C	T
12	rs1903369	0	57206996	A	T
12	rs10876928	0	57207430	A	G
12	rs10876929	0	57208230	G	C
12	rs11171983	0	57208245	G	A
12	rs10876930	0	57208731	G	A
12	rs7965581	0	57209465	C	T
12	rs60615836	0	57210582	C	T
12	rs148539981	0	57210760	C	T
12	rs145321310	0	57211365	T	G
12	rs11171985	0	57212149	A	G
12	rs10876931	0	57212490	G	A
12	rs61937817	0	57212823	T	G
12	rs11171986	0	57212827	T	C
12	rs7957053	0	57214086	G	A
12	rs11171988	0	57215866	C	T
12	rs10783799	0	57217339	A	G
12	rs10876932	0	57217358	A	G
12	rs61937819	0	57219622	T	C
12	rs7488232	0	57220044	T	C
12	rs10783800	0	57220120	C	T
12	rs10161333	0	57220777	C	A
12	rs4544042	0	57222511	T	A
12	rs4329724	0	57222653	A	C
12	rs4759257	0	57224302	G	A
12	rs74240689	0	57225155	A	G
12	rs7980181	0	57225554	A	G
12	rs11171989	0	57226741	G	A
12	rs11829130	0	57227175	T	C
12	rs11171990	0	57227680	G	A
12	rs7305383	0	57227756	G	C
12	rs7305808	0	57228217	C	T
12	rs4759032	0	57228257	C	T
12	rs57340110	0	57229380	A	G
12	rs78485395	0	57230565	G	A
12	rs1466383	0	57231497	C	T
12	rs1078043	0	57232836	A	G
12	rs747906	0	57233350	C	G
12	rs145375621	0	57233673	C	T
12	rs898612	0	57234406	A	G
12	rs736755	0	57234747	T	C
12	rs1599332	0	57235506	G	T
12	rs61937826	0	57235683	A	G
12	rs1841492	0	57235815	G	A
12	rs10876934	0	57236935	C	T
12	rs10876935	0	57237155	G	T
12	rs10783802	0	57238158	A	G
12	rs4759259	0	57238180	G	A
12	rs10876936	0	57238844	C	A
12	rs10876937	0	57238865	A	G
12	rs57208706	0	57240081	G	A
12	rs11171997	0	57240246	A	G
12	rs58783875	0	57240377	C	A
12	rs11171998	0	57240444	C	T
12	rs11171999	0	57240709	G	A
12	rs34414794	0	57243446	G	T
12	rs11531227	0	57244168	A	G
12	rs142253105	0	57245554	A	G
12	rs10783804	0	57246941	G	A
12	rs7311373	0	57247187	C	T
12	rs11172003	0	57247812	C	T
12	rs10735869	0	57247877	T	C
12	rs4237805	0	57249600	G	A
12	rs76739551	0	57249763	C	T
12	rs77502615	0	57250679	G	T
12	rs11172021	0	57250793	G	C
12	rs11172022	0	57250835	C	T
12	rs139211450	0	57251275	C	T
12	rs9739355	0	57251358	C	T
12	rs188976396	0	57251915	G	A
12	rs7303219	0	57252532	G	A
12	rs7306442	0	57252873	C	A
12	rs141777934	0	57253071	T	G
12	rs76043385	0	57253113	C	A
12	rs4759035	0	57255135	G	A
12	rs10783805	0	57255195	T	C
12	rs7305700	0	57256380	T	A
12	rs12423843	0	57256399	T	A
12	rs11832720	0	57257244	G	A
12	rs7314652	0	57257912	G	T
12	rs7314567	0	57258015	C	T
12	rs7954692	0	57259162	C	T
12	rs3922405	0	57259205	A	G
12	rs75465620	0	57259691	T	G
12	rs9919772	0	57260027	C	T
12	rs61937853	0	57260454	A	G
12	rs11172025	0	57261958	G	A
12	rs117991841	0	57263617	C	T
12	rs74995587	0	57264426	G	A
12	rs10876940	0	57265017	G	C
12	rs75545257	0	57265121	C	A
12	rs4759260	0	57265375	G	A
12	rs4403833	0	57265921	A	G
12	rs4254104	0	57265952	C	T
12	rs10783807	0	57266313	C	T
12	rs6581110	0	57267095	G	T
12	rs10876941	0	57267216	C	T
12	rs4495925	0	57268116	G	C
12	rs11172026	0	57268261	C	T
12	rs4759261	0	57268823	G	C
12	rs4471472	0	57268985	G	A
12	rs4633499	0	57269264	T	A
12	rs10876942	0	57269554	G	A
12	rs4472974	0	57269643	G	A
12	rs4759262	0	57272094	C	G
12	rs4759036	0	57272614	C	T
12	rs4759037	0	57272672	C	T
12	rs4759264	0	57272782	G	A
12	rs7295197	0	57272865	C	T
12	rs9668259	0	57272866	G	A
12	rs9668268	0	57272993	G	A
12	rs12300079	0	57273194	C	T
12	rs12300191	0	57273289	G	A
12	rs12823784	0	57273318	G	A
12	rs12313528	0	57273331	A	G
12	rs7961602	0	57273481	C	T
12	rs11613486	0	57273686	A	G
12	rs144717313	0	57273810	G	A
12	rs6581111	0	57274013	A	T
12	rs6581112	0	57274084	T	A
12	rs10876943	0	57274648	A	G
12	rs4643112	0	57274825	G	A
12	rs4259865	0	57275013	G	T
12	rs4477472	0	57275472	C	A
12	rs4477473	0	57275528	C	A
12	rs147645608	0	57275676	C	T
12	rs7960108	0	57276210	T	G
12	rs6581113	0	57276283	T	C
12	rs6581114	0	57276290	A	T
12	rs4514464	0	57276375	T	C
12	rs7955918	0	57276808	G	T
12	rs4417325	0	57277302	A	G
12	rs7358702	0	57277310	T	G
12	rs7358569	0	57277392	A	T
12	rs6581115	0	57277659	A	T
12	rs7959654	0	57277839	A	G
12	rs11172030	0	57278076	C	A
12	rs7960137	0	57278168	C	T
12	rs7960389	0	57278418	A	G
12	rs58911887	0	57278642	G	A
12	rs34465459	0	57279336	T	G
12	rs10876944	0	57279372	A	T
12	rs7979655	0	57279601	T	C
12	rs7967439	0	57279756	A	G
12	rs4435043	0	57279811	G	A
12	rs7967940	0	57279956	G	T
12	rs7967947	0	57279973	G	T
12	rs143761627	0	57279977	C	T
12	rs7954603	0	57280009	T	G
12	rs4326839	0	57280374	C	G
12	rs4439555	0	57280426	G	A
12	rs7307358	0	57281030	G	C
12	rs7972591	0	57281402	G	A
12	rs4759040	0	57281530	T	C
12	rs4759265	0	57281572	T	C
12	rs10735870	0	57281906	A	G
12	rs6581118	0	57281931	T	C
12	rs4436581	0	57282074	T	C
12	rs4307758	0	57282255	T	A
12	rs7311658	0	57282292	C	T
12	rs10876945	0	57282645	A	G
12	rs11172033	0	57282791	C	T
12	rs11172034	0	57282951	G	A
12	rs149179222	0	57283009	A	G
12	rs143348329	0	57283039	A	G
12	rs142834231	0	57283054	G	A
12	rs10876946	0	57283138	G	A
12	rs56023460	0	57283209	A	G
12	rs4590912	0	57283841	A	T
12	rs10783808	0	57284406	G	T
12	rs7956391	0	57284598	C	T
12	rs7959253	0	57284723	A	G
12	rs7959725	0	57285090	C	T
12	rs4759266	0	57285117	T	G
12	rs28876529	0	57285301	A	T
12	rs11172037	0	57285427	A	T
12	rs4759267	0	57285543	C	T
12	rs10783809	0	57286063	A	G
12	rs186845596	0	57286557	A	C
12	rs79050713	0	57287024	A	G
12	rs10876949	0	57287252	G	A
12	rs11172038	0	57287522	T	A
12	rs55812315	0	57287694	G	T
12	rs11172039	0	57287714	G	A
12	rs10783810	0	57287793	A	G
12	rs12321987	0	57288449	A	G
12	rs7315229	0	57288668	C	T
12	rs4415812	0	57288900	T	C
12	rs4237807	0	57288997	C	T
12	rs4759041	0	57291499	C	G
12	rs61939604	0	57291694	A	C
12	rs78931343	0	57292797	A	T
12	rs11172043	0	57293182	A	G
12	rs77668026	0	57293242	T	A
12	rs1846400	0	57293436	A	G
12	rs12426808	0	57293744	G	A
12	rs12422981	0	57294066	T	C
12	rs12426816	0	57294074	C	A
12	rs4612852	0	57296041	A	G
12	rs4468384	0	57296047	G	C
12	rs34263825	0	57296249	T	C
12	rs11172045	0	57296338	G	A
12	rs2888108	0	57296424	G	A
12	rs11172046	0	57297540	G	C
12	rs11172047	0	57298080	C	T
12	rs2371631	0	57298614	A	T
12	rs4759268	0	57298631	C	G
12	rs12305763	0	57299263	A	G
12	rs2888107	0	57301394	T	C
12	rs2888106	0	57301398	C	T
12	rs7957145	0	57302120	C	T
12	rs34285886	0	57302520	A	G
12	rs1846398	0	57302799	A	C
12	rs11172048	0	57303222	C	T
12	rs11172049	0	57304203	C	T
12	rs7965441	0	57304289	G	A
12	rs1874888	0	57305138	C	A
12	rs1391708	0	57305580	A	G
12	rs12304073	0	57305644	G	T
12	rs58801386	0	57306224	A	C
12	rs10506349	0	57306412	C	T
12	rs10876951	0	57306430	G	T
12	rs10735871	0	57306677	C	T
12	rs11172055	0	57308260	T	A
12	rs10783812	0	57308723	T	C
12	rs1909328	0	57308936	G	A
12	rs11172056	0	57308975	T	C
12	rs7964087	0	57309325	A	G
12	rs7302420	0	57309884	C	G
12	rs17119149	0	57310085	G	A
12	rs11172057	0	57310175	A	T
12	rs10876953	0	57310202	A	T
12	rs79397749	0	57310518	G	T
12	rs10876954	0	57310688	G	C
12	rs17119152	0	57310929	G	T
12	rs12228618	0	57311229	C	T
12	rs9739473	0	57313335	T	A
12	rs1498749	0	57315391	C	A
12	rs17119173	0	57317393	C	A
12	rs7314055	0	57317903	A	G
12	rs10876955	0	57318326	G	A
12	rs35944841	0	57318457	T	C
12	rs10876956	0	57318731	A	C
12	rs67377945	0	57318807	T	G
12	rs7304127	0	57318882	T	A
12	rs11172064	0	57319027	A	G
12	rs11172065	0	57319226	A	G
12	rs12812221	0	57319336	C	A
12	rs11172066	0	57319491	A	T
12	rs844469	0	57319810	T	C
12	rs12312254	0	57320294	C	T
12	rs11172067	0	57320618	T	C
12	rs840163	0	57320711	T	C
12	rs7296999	0	57321212	C	T
12	rs7297019	0	57321271	C	G
12	rs840162	0	57322271	T	A
12	rs1872436	0	57322492	C	T
12	rs58267004	0	57322741	A	C
12	rs11172068	0	57322853	G	A
12	rs840161	0	57323523	A	G
12	rs147751323	0	57324068	T	C
12	rs10876957	0	57324078	A	G
12	rs840160	0	57324496	T	C
12	rs11172069	0	57324513	T	G
12	rs2629413	0	57325577	G	C
12	rs864541	0	57325718	A	G
12	rs863459	0	57326184	T	G
12	rs719750	0	57326321	C	T
12	rs719749	0	57326438	A	G
12	rs747275	0	57328282	G	A
12	rs7358723	0	57329260	C	T
12	rs61939617	0	57329407	G	A
12	rs10506346	0	57330858	G	A
12	rs74447710	0	57331044	T	C
12	rs10506347	0	57331087	T	C
12	rs11172071	0	57331271	A	C
12	rs10506348	0	57331370	A	G
12	rs12810024	0	57331444	C	T
12	rs11172072	0	57331591	C	T
12	rs10876958	0	57331596	C	G
12	rs10876959	0	57331598	T	G
12	rs725957	0	57331741	G	A
12	rs725956	0	57331936	A	G
12	rs1813812	0	57333395	A	G
12	rs58009868	0	57336098	G	C
12	rs59665366	0	57336387	C	A
12	rs117217021	0	57337413	C	T
12	rs60101051	0	57337841	T	C
12	rs57926126	0	57338676	G	A
12	rs144206624	0	57339661	C	T
12	rs61939622	0	57340431	T	C
12	rs1825514	0	57341796	G	T
12	rs1072670	0	57342100	G	A
12	rs1072669	0	57342188	A	G
12	rs1601405	0	57343163	G	T
12	rs10876960	0	57343824	G	A
12	rs7134373	0	57343877	G	C
12	rs11836517	0	57343892	T	C
12	rs901069	0	57346379	G	A
12	rs901068	0	57346805	T	G
12	rs72482267	0	57347238	G	A
12	rs3782331	0	57347290	C	T
12	rs7314151	0	57347886	G	C
12	rs7314262	0	57347926	G	A
12	rs746049	0	57349039	G	A
12	rs67771054	0	57349813	C	T
12	rs7958413	0	57350194	A	C
12	rs12815538	0	57352871	T	C
12	rs111443696	0	57353192	T	A
12	rs10876961	0	57353845	C	G
12	rs11524050	0	57354514	G	A
12	rs141597691	0	57355658	A	G
12	rs61539289	0	57356239	T	C
12	rs60258120	0	57356240	G	C
12	rs34253098	0	57356325	G	C
12	rs142337286	0	57356648	C	A
12	rs377426197	0	57356783	G	A
12	rs372358036	0	57357502	C	T
12	rs2888139	0	57359436	G	A
12	rs12812499	0	57359643	T	C
12	rs140034835	0	57359708	G	A
12	rs11172076	0	57359974	C	T
12	rs144223544	0	57360141	G	A
12	rs60380217	0	57360851	A	G
12	rs1843311	0	57361414	C	T
12	rs1843312	0	57361562	T	G
12	rs1843313	0	57361594	C	A
12	rs2167306	0	57362345	T	G
12	rs1843314	0	57362422	G	A
12	rs7969312	0	57362968	G	T
12	rs7956166	0	57363128	T	G
12	rs7487948	0	57363907	A	G
12	rs149233794	0	57364288	G	C
12	rs140808234	0	57364999	C	T
12	rs71461303	0	57366688	C	T
12	rs12810837	0	57367989	C	T
12	rs35034299	0	57368204	C	A
12	rs34186462	0	57369769	A	C
12	rs1098740	0	57369910	G	A
12	rs34359134	0	57369942	C	T
12	rs12824682	0	57370199	C	G
12	rs57351760	0	57371512	G	T
12	rs57129030	0	57371638	A	G
12	rs35243318	0	57372412	T	C
12	rs11834851	0	57373407	A	G
12	rs11834856	0	57373480	A	G
12	rs12827039	0	57373922	A	G
12	rs34969650	0	57374637	A	C
12	rs67844278	0	57374999	C	G
12	rs17119301	0	57375554	C	T
12	rs2258152	0	57376478	T	C
12	rs72482268	0	57376657	G	A
12	rs3894415	0	57376840	C	T
12	rs4759042	0	57377347	C	T
12	rs2279743	0	57377509	T	C
12	rs12818342	0	57377806	C	T
12	rs7136770	0	57381259	T	G
12	rs10506350	0	57381675	C	G
12	rs12370257	0	57385287	G	A
12	rs186779621	0	57387898	C	T
12	rs73131120	0	57387986	C	T
12	rs67476535	0	57388110	G	T
12	rs2279373	0	57388198	C	T
12	rs12099695	0	57388569	G	A
12	rs35493121	0	57390038	T	C
12	rs68126184	0	57390681	C	T
12	rs58298943	0	57391292	C	T
12	rs60273384	0	57391473	A	G
12	rs3803018	0	57394123	C	A
12	rs75839214	0	57394419	A	C
12	rs3741578	0	57394635	G	C
12	rs2371717	0	57394654	G	A
12	rs754398	0	57395678	T	G
12	rs3741577	0	57395740	T	C
12	rs4016338	0	57399015	T	C
12	rs7972615	0	57399556	C	T
12	rs113025694	0	57403340	G	A
12	rs73114426	0	57405049	G	A
12	rs733629	0	57406444	T	C
12	rs17119327	0	57408740	G	A
12	rs17119330	0	57409239	G	A
12	rs73114428	0	57409381	C	A
12	rs2291855	0	57410191	G	A
12	rs57558853	0	57410908	T	G
12	rs149369129	0	57412114	T	A
12	rs10400555	0	57414228	T	A
12	rs10400412	0	57414340	A	T
12	rs113665742	0	57414582	G	A
12	rs73114434	0	57414959	T	C
12	rs76027621	0	57415183	A	G
12	rs73114436	0	57415254	A	G
12	rs12825752	0	57416370	G	C
12	rs703849	0	57416382	T	C
12	rs73114437	0	57421279	C	T
12	rs2270740	0	57422474	G	A
12	rs17119344	0	57422934	G	A
12	rs56128678	0	57423197	T	C
12	rs56354404	0	57423848	T	C
12	rs56270558	0	57423932	C	A
12	rs755221	0	57425146	C	T
12	rs1552245	0	57425965	C	T
12	rs73114446	0	57427327	G	C
12	rs17119352	0	57427591	T	A
12	rs75249987	0	57428173	A	G
12	rs117270067	0	57428302	T	C
12	rs703848	0	57428353	A	G
12	rs73114452	0	57428442	G	C
12	rs138851352	0	57428681	C	T
12	rs58389529	0	57428728	T	C
12	rs76728630	0	57429255	A	C
12	rs61504157	0	57429331	A	G
12	rs2270739	0	57429975	T	C
12	rs117611241	0	57432017	C	T
12	rs697222	0	57435122	G	A
12	rs73114457	0	57436429	T	C
12	rs73114459	0	57436745	C	T
12	rs4759272	0	57438658	T	G
12	rs17119386	0	57439217	T	C
12	rs2270737	0	57442139	A	G
12	rs2270736	0	57442181	A	G
12	rs3782330	0	57442566	A	C
12	rs3782329	0	57442634	A	T
12	rs3782327	0	57442936	G	A
12	rs17119388	0	57443117	G	T
12	rs73114467	0	57443287	A	C
12	rs73114468	0	57443292	C	G
12	rs2270735	0	57443922	T	C
12	rs17119390	0	57444574	A	G
12	rs117396620	0	57445229	T	C
12	rs324021	0	57445845	A	C
12	rs7961920	0	57445873	C	T
12	rs57056392	0	57445987	A	G
12	rs112855268	0	57446810	A	T
12	rs73114472	0	57448090	G	A
12	rs11172086	0	57449206	C	T
12	rs4039	0	57449610	T	G
12	rs1044939	0	57449705	T	C
12	rs1044931	0	57449810	C	T
12	rs10506351	0	57450840	G	C
12	rs17119407	0	57452308	T	C
12	rs3803017	0	57452872	T	C
12	rs143189923	0	57455366	T	C
12	rs138283177	0	57455809	T	C
12	rs117014904	0	57456127	G	A
12	rs140299463	0	57458141	G	A
12	rs12231938	0	57458995	A	T
12	rs73116494	0	57459209	C	T
12	rs118150584	0	57459285	A	G
12	rs7135297	0	57460019	G	C
12	rs841828	0	57460682	T	C
12	rs7974618	0	57460694	T	A
12	rs7298475	0	57462025	C	T
12	rs73116501	0	57462954	C	T
12	rs17119416	0	57464316	A	G
12	rs34762603	0	57464381	G	A
12	rs7962771	0	57466843	G	A
12	rs79563920	0	57466999	G	C
12	rs112596414	0	57467255	G	A
12	rs111432418	0	57467271	A	C
12	rs113094827	0	57467898	T	C
12	rs61937566	0	57468691	T	C
12	rs142012651	0	57468718	A	G
12	rs2290253	0	57472502	G	A
12	rs17119418	0	57472749	C	T
12	rs73118413	0	57474013	T	C
12	rs115263762	0	57474552	T	G
12	rs141773786	0	57475601	A	G
12	rs117267420	0	57476459	C	T
12	rs73118416	0	57476914	T	A
12	rs73118418	0	57477056	T	C
12	rs2035545	0	57477431	T	A
12	rs35937600	0	57478167	A	C
12	rs66741626	0	57478708	A	G
12	rs117728328	0	57479211	C	T
12	rs3759134	0	57480353	T	C
12	rs3759135	0	57480977	G	T
12	rs324010	0	57482252	G	A
12	rs2233267	0	57482264	A	T
12	rs144526242	0	57483465	G	A
12	rs188325290	0	57483563	G	T
12	rs149031015	0	57485169	A	G
12	rs324020	0	57486033	A	C
12	rs324019	0	57486647	A	G
12	rs324018	0	57487729	T	G
12	rs324017	0	57487814	A	C
12	rs4559	0	57489648	C	T
12	rs1059513	0	57489709	T	C
12	rs703817	0	57489828	C	T
12	rs324015	0	57490100	T	C
12	rs73118432	0	57491774	G	A
12	rs3024975	0	57491863	G	A
12	rs3024981	0	57492099	G	A
12	rs3024974	0	57492745	G	A
12	rs841718	0	57492996	G	A
12	rs3024971	0	57493727	T	G
12	rs10783813	0	57494360	T	G
12	rs185346909	0	57495433	C	T
12	rs147704041	0	57496710	G	A
12	rs703816	0	57497005	T	C
12	rs3024963	0	57497062	T	C
12	rs3024961	0	57497171	T	C
12	rs144844553	0	57498025	A	G
12	rs118014438	0	57499258	C	T
12	rs117195019	0	57500108	T	C
12	rs3024950	0	57502130	G	A
12	rs324011	0	57502182	C	T
12	rs3024948	0	57502753	G	A
12	rs324012	0	57502981	C	T
12	rs167769	0	57503775	C	T
12	rs144160796	0	57505656	G	C
12	rs36234211	0	57506224	C	T
12	rs36234207	0	57506741	C	T
12	rs2598483	0	57506905	C	T
12	rs3001427	0	57508649	G	T
12	rs3001426	0	57509055	T	C
12	rs3122929	0	57509102	C	T
12	rs3001425	0	57509569	C	T
12	rs324014	0	57510309	T	C
12	rs2035544	0	57510334	C	T
12	rs2122692	0	57510511	C	G
12	rs324013	0	57510661	C	T
12	rs61937568	0	57510785	G	C
12	rs12312693	0	57511734	T	C
12	rs12368672	0	57512470	C	G
12	rs11172106	0	57512875	C	G
12	rs77926116	0	57513128	C	A
12	rs149328352	0	57513635	T	C
12	rs12322902	0	57513866	A	G
12	rs10876963	0	57514554	T	C
12	rs78462786	0	57515349	T	C
12	rs12298170	0	57515363	A	G
12	rs11172111	0	57515804	T	G
12	rs17119494	0	57516933	G	A
12	rs147164929	0	57517014	A	C
12	rs12307379	0	57518665	C	T
12	rs61937571	0	57519115	G	A
12	rs78874207	0	57519432	G	A
12	rs10467124	0	57519694	G	C
12	rs10467125	0	57519698	T	C
12	rs73120411	0	57519826	C	T
12	rs11172112	0	57520488	G	C
12	rs7306742	0	57520687	T	C
12	rs3741580	0	57523132	G	A
12	rs35140931	0	57524099	T	G
12	rs35616842	0	57524108	T	C
12	rs11610923	0	57524224	A	C
12	rs77827402	0	57525093	G	A
12	rs4759275	0	57525756	G	A
12	rs117167230	0	57525939	C	T
12	rs4759276	0	57526646	G	A
12	rs151070177	0	57526853	T	A
12	rs11172113	0	57527283	T	C
12	rs4257011	0	57528197	G	A
12	rs149305474	0	57528519	G	A
12	rs10747776	0	57528679	G	A
12	rs145923782	0	57528876	A	T
12	rs11172114	0	57529443	C	T
12	rs116857159	0	57529564	A	T
12	rs17547610	0	57530341	C	A
12	rs4759044	0	57530670	T	C
12	rs10876964	0	57530814	T	C
12	rs142363871	0	57530823	G	A
12	rs10876965	0	57531450	A	G
12	rs4367982	0	57531632	A	G
12	rs1385526	0	57532749	G	C
12	rs715948	0	57532982	T	C
12	rs4759277	0	57533690	C	A
12	rs1466535	0	57534470	G	A
12	rs4759045	0	57534641	G	A
12	rs1799737	0	57534912	G	A
12	rs1799986	0	57535266	C	T
12	rs144649648	0	57537331	C	T
12	rs117123088	0	57538452	G	A
12	rs35264874	0	57540372	C	T
12	rs7968719	0	57540751	C	G
12	rs7398375	0	57540848	C	G
12	rs2306692	0	57541265	C	T
12	rs182621071	0	57541290	C	T
12	rs10876966	0	57543572	C	T
12	rs73342535	0	57544620	C	T
12	rs57916742	0	57544931	A	G
12	rs73342540	0	57545531	G	A
12	rs6581124	0	57545756	G	A
12	rs78438401	0	57546022	G	A
12	rs114959164	0	57547748	G	A
12	rs34574998	0	57548364	T	C
12	rs1800137	0	57548466	C	T
12	rs76589759	0	57548605	C	T
12	rs35253246	0	57548860	T	G
12	rs77774518	0	57550285	C	T
12	rs75351031	0	57551420	A	G
12	rs34505337	0	57552999	C	T
12	rs35012107	0	57555028	G	A
12	rs118178977	0	57555078	G	A
12	rs117211198	0	57555276	G	A
12	rs7975818	0	57558505	G	C
12	rs34743301	0	57559134	T	G
12	rs1800174	0	57559809	G	A
12	rs34293059	0	57560188	T	A
12	rs76144004	0	57560445	G	A
12	rs34474417	0	57560943	T	C
12	rs1800175	0	57561379	G	T
12	rs1800176	0	57561451	C	T
12	rs6581125	0	57561920	T	G
12	rs141304281	0	57562508	G	A
12	rs34736975	0	57562672	G	A
12	rs150598075	0	57563475	G	A
12	rs149309946	0	57564168	A	C
12	rs12371684	0	57564478	C	T
12	rs151338767	0	57565809	C	G
12	rs75882617	0	57566291	G	A
12	rs144361667	0	57566561	G	A
12	rs1800177	0	57567180	G	T
12	rs79365493	0	57567723	C	T
12	rs1800194	0	57567762	C	T
12	rs147175019	0	57568543	A	G
12	rs78621940	0	57568598	G	A
12	rs1800178	0	57569114	G	A
12	rs1800180	0	57569513	G	A
12	rs11837145	0	57570014	C	A
12	rs10876967	0	57570593	G	A
12	rs75046694	0	57575843	C	T
12	rs7398391	0	57576086	A	G
12	rs7398426	0	57576370	A	C
12	rs11172122	0	57576417	C	T
12	rs35820631	0	57576492	G	A
12	rs7305179	0	57576567	G	C
12	rs34423990	0	57577722	G	A
12	rs34548137	0	57577756	G	A
12	rs1800181	0	57578288	C	T
12	rs1800182	0	57579727	A	T
12	rs140327458	0	57580098	G	A
12	rs4074308	0	57580414	T	C
12	rs4074309	0	57580522	A	G
12	rs79319993	0	57580637	C	G
12	rs77538090	0	57581595	C	T
12	rs7312323	0	57583486	G	A
12	rs6581128	0	57583672	C	A
12	rs184830262	0	57583911	A	G
12	rs76892406	0	57584108	A	G
12	rs111471605	0	57584642	G	A
12	rs149739844	0	57585042	C	T
12	rs1800139	0	57585144	C	T
12	rs117662648	0	57586022	C	T
12	rs4077658	0	57586154	C	A
12	rs75515547	0	57586401	T	A
12	rs77925651	0	57586442	C	G
12	rs1800185	0	57586501	G	A
12	rs78461145	0	57586512	C	T
12	rs75943467	0	57587065	C	T
12	rs1800187	0	57587839	C	T
12	rs35492427	0	57588032	G	A
12	rs34554486	0	57588127	C	T
12	rs1800141	0	57588433	G	A
12	rs1800188	0	57588491	C	T
12	rs1800154	0	57589659	C	T
12	rs1800189	0	57589865	C	T
12	rs1800191	0	57590758	C	T
12	rs1800156	0	57590797	C	T
12	rs1800165	0	57591226	T	C
12	rs1800168	0	57592557	C	T
12	rs1140648	0	57593101	G	A
12	rs1800158	0	57593204	A	G
12	rs1800159	0	57593894	A	G
12	rs199685388	0	57594448	A	T
12	rs11172124	0	57594955	G	A
12	rs9669595	0	57595066	G	A
12	rs7978567	0	57595984	C	T
12	rs34343116	0	57596052	A	G
12	rs190093413	0	57596324	C	T
12	rs7965424	0	57597871	G	A
12	rs12370981	0	57597918	C	T
12	rs182048880	0	57598867	G	A
12	rs76362380	0	57599981	C	A
12	rs7977876	0	57601388	C	T
12	rs148465119	0	57601713	C	A
12	rs34950222	0	57602408	C	G
12	rs34248177	0	57602632	A	G
12	rs117119988	0	57602716	G	A
12	rs7956957	0	57602815	C	G
12	rs79435985	0	57602881	A	T
12	rs1800162	0	57603417	A	G
12	rs1800164	0	57604802	A	G
12	rs138034669	0	57605824	A	C
12	rs35021926	0	57606059	G	A
12	rs7304504	0	57606386	A	G
12	rs34399241	0	57607483	A	G
12	rs79399664	0	57607937	A	G
12	rs7956686	0	57608433	G	A
12	rs74093103	0	57608500	C	T
12	rs114051799	0	57609360	G	A
12	rs7485650	0	57609445	A	G
12	rs181135351	0	57609936	G	C
12	rs78558633	0	57610249	G	C
12	rs149468410	0	57612331	A	G
12	rs56273568	0	57612541	A	G
12	rs7311958	0	57613425	C	T
12	rs74452158	0	57613435	C	T
12	rs191932651	0	57613544	G	C
12	rs73120022	0	57613780	G	A
12	rs7489208	0	57614193	G	A
12	rs7489231	0	57614484	C	T
12	rs7134826	0	57614958	G	T
12	rs116304613	0	57615492	G	A
12	rs74093104	0	57615831	G	C
12	rs10783815	0	57616013	G	A
12	rs149103307	0	57616035	T	G
12	rs7485577	0	57616061	G	A
12	rs62620661	0	57616772	T	C
12	rs61978619	0	57616802	G	C
12	rs137970471	0	57617498	A	G
12	rs79460653	0	57617640	C	G
12	rs68176600	0	57618419	A	G
12	rs61736007	0	57618619	G	A
12	rs146407558	0	57618650	T	C
12	rs17854829	0	57619359	C	T
12	rs10783816	0	57619362	G	A
12	rs11612551	0	57620254	G	A
12	rs74093113	0	57620529	A	G
12	rs375956222	0	57620744	G	A
12	rs74093115	0	57621349	A	G
12	rs76758508	0	57622119	C	T
12	rs11615783	0	57622492	T	A
12	rs7301155	0	57622821	G	A
12	rs28365862	0	57623363	A	G
12	rs28365863	0	57623519	G	A
12	rs76110172	0	57625076	G	A
12	rs74093117	0	57625950	G	A
12	rs11557166	0	57626018	C	T
12	rs2229717	0	57627074	G	T
12	rs34095989	0	57627717	G	A
12	rs189439132	0	57627816	G	A
12	rs146112457	0	57628813	G	T
12	rs75633682	0	57630129	T	C
12	rs11172126	0	57630546	C	A
12	rs137893329	0	57632251	G	A
12	rs117364969	0	57633747	C	G
12	rs3923885	0	57634698	T	G
12	rs11609986	0	57635059	G	A
12	rs73338169	0	57635988	G	C
12	rs181352420	0	57636298	C	G
12	rs140271382	0	57636901	A	G
12	rs115446901	0	57637091	C	A
12	rs145385267	0	57637163	A	C
12	rs3204635	0	57637593	G	A
12	rs80212483	0	57637717	T	C
12	rs76823783	0	57639002	G	A
12	rs141393784	0	57639215	C	T
12	rs76667525	0	57640620	C	T
12	rs116126605	0	57640969	T	C
12	rs139336270	0	57641302	C	T
12	rs7133915	0	57641340	T	C
12	rs181137372	0	57642185	G	A
12	rs112059089	0	57642231	G	A
12	rs117235520	0	57642696	T	C
12	rs7976512	0	57643686	A	G
12	rs117251743	0	57643894	C	T
12	rs80061381	0	57644030	G	A
12	rs187179777	0	57644139	C	G
12	rs10876968	0	57644767	G	T
12	rs141328718	0	57645508	C	T
12	rs11172134	0	57645789	T	A
12	rs74691466	0	57646475	T	C
12	rs117245169	0	57649148	T	C
12	rs117538256	0	57649284	C	T
12	rs4075325	0	57649840	C	T
12	rs74240697	0	57650897	C	T
12	rs142102153	0	57652036	G	A
12	rs6581131	0	57652963	G	A
12	rs7966846	0	57653582	A	C
12	rs73338185	0	57656666	G	A
12	rs11172139	0	57656705	A	C
12	rs144913412	0	57656996	A	G
12	rs149308226	0	57657465	T	C
12	rs114233990	0	57657854	G	A
12	rs11172140	0	57659706	A	C
12	rs75129405	0	57661010	A	C
12	rs10783818	0	57662563	T	C
12	rs142981850	0	57664092	G	A
12	rs7358684	0	57664161	A	G
12	rs187125915	0	57665247	A	G
12	rs150395500	0	57665754	T	C
12	rs73338190	0	57666612	T	G
12	rs10783819	0	57667261	G	C
12	rs117916420	0	57667581	A	G
12	rs137940174	0	57668916	G	A
12	rs541643212	0	57669297	A	C
12	rs12371805	0	57669972	G	A
12	rs60216001	0	57670593	C	T
12	rs10783820	0	57671303	C	A
12	rs113339727	0	57671406	T	C
12	rs73338194	0	57672511	T	C
12	rs7135142	0	57672913	G	A
12	rs148845943	0	57673026	C	T
12	rs75807552	0	57675308	G	C
12	rs7302906	0	57676178	A	G
12	rs7133939	0	57676255	T	A
12	rs56383506	0	57676788	T	C
12	rs12227309	0	57679030	C	T
12	rs56205943	0	57679414	G	A
12	rs11172142	0	57680101	T	A
12	rs76065046	0	57680185	T	C
12	rs144578070	0	57680491	G	A
12	rs7963352	0	57680532	A	G
12	rs7486863	0	57681122	G	A
12	rs116897622	0	57681720	A	G
12	rs11172143	0	57682181	A	C
12	rs7488274	0	57682980	G	C
12	rs139899289	0	57683187	T	C
12	rs12296766	0	57684943	A	G
12	rs12310220	0	57684978	C	T
12	rs117084721	0	57685300	G	A
12	rs187866495	0	57688371	T	C
12	rs7314266	0	57689688	G	A
12	rs75907432	0	57689842	G	A
12	rs12313762	0	57692470	C	T
12	rs11172145	0	57692612	G	A
12	rs76445081	0	57693626	G	T
12	rs10747777	0	57694370	T	A
12	rs185606344	0	57694402	G	A
12	rs10747778	0	57694418	C	G
12	rs10876971	0	57694732	T	A
12	rs7977908	0	57696556	A	G
12	rs11172147	0	57696677	G	A
12	rs79813486	0	57696947	A	C
12	rs181350884	0	57697305	T	C
12	rs7298418	0	57697949	A	G
12	rs6581134	0	57698688	C	T
12	rs11172152	0	57701868	C	T
12	rs78542359	0	57702027	C	T
12	rs149653972	0	57702325	C	T
12	rs7139302	0	57703935	G	A
12	rs140510482	0	57704898	T	C
12	rs4760193	0	57705272	G	A
12	rs11172155	0	57705631	A	G
12	rs11172156	0	57705853	C	T
12	rs76622024	0	57706766	T	C
12	rs4760192	0	57707800	C	T
12	rs7133572	0	57707911	C	T
12	rs186690184	0	57708734	C	T
12	rs11172160	0	57711214	C	G
12	rs6581135	0	57711511	G	A
12	rs11172161	0	57712230	G	A
12	rs79240883	0	57712618	A	C
12	rs7975026	0	57713141	G	A
12	rs7975634	0	57713604	G	A
12	rs7975347	0	57713658	A	C
12	rs35032945	0	57714142	A	C
12	rs6581136	0	57714459	C	G
12	rs148788525	0	57714739	G	A
12	rs7484541	0	57714803	A	T
12	rs74240701	0	57714877	T	G
12	rs144280480	0	57715327	C	T
12	rs371120890	0	57715422	G	A
12	rs79750580	0	57716027	A	G
12	rs11172163	0	57718965	G	A
12	rs11172165	0	57721416	C	T
12	rs76195886	0	57722820	A	G
12	rs11614077	0	57723474	C	T
12	rs4760357	0	57724274	G	C
12	rs190164261	0	57724288	A	G
12	rs148190365	0	57724709	C	T
12	rs4760356	0	57724941	T	C
12	rs4760355	0	57725197	G	A
12	rs36050407	0	57725629	G	A
12	rs10876973	0	57727301	C	T
12	rs11172166	0	57728508	G	C
12	rs7398058	0	57728608	G	A
12	rs12812140	0	57728978	T	G
12	rs145489175	0	57729365	T	C
12	rs7307059	0	57729889	C	T
12	rs4760348	0	57731009	A	G
12	rs10876974	0	57732925	C	T
12	rs11172169	0	57733539	G	A
12	rs75855910	0	57734272	T	C
12	rs117606792	0	57734336	T	C
12	rs11830804	0	57734892	C	A
12	rs11609805	0	57735045	G	A
12	rs11172170	0	57736138	T	A
12	rs79395356	0	57738600	T	G
12	rs7309659	0	57739634	T	C
12	rs117078451	0	57741128	A	G
12	rs79060653	0	57741989	T	C
12	rs150809124	0	57742345	C	T
12	rs139857226	0	57743851	G	A
12	rs6581138	0	57744864	G	A
12	rs7133366	0	57744961	G	C
12	rs184635304	0	57747292	C	T
12	rs6581139	0	57747311	T	C
12	rs11172176	0	57747418	A	C
12	rs116265576	0	57748764	T	C
12	rs11172177	0	57748968	C	T
12	rs78154949	0	57749492	G	A
12	rs141795044	0	57750662	G	A
12	rs188726220	0	57750758	G	A
12	rs10783823	0	57750783	G	C
12	rs186779511	0	57751183	T	C
12	rs12313306	0	57751854	C	T
12	rs144921996	0	57751906	C	T
12	rs4760308	0	57752177	C	T
12	rs117505189	0	57752542	G	T
12	rs202197482	0	57753993	T	C
12	rs10876976	0	57754503	T	G
12	rs10876977	0	57754599	G	A
12	rs73115907	0	57754701	G	A
12	rs187943813	0	57754792	C	A
12	rs35058761	0	57754800	T	G
12	rs537262763	0	57754827	G	A
12	rs11172181	0	57756005	T	C
12	rs145526076	0	57756098	C	T
12	rs6581140	0	57757387	A	C
12	rs140419204	0	57759920	T	C
12	rs4760228	0	57761103	A	C
12	rs118048380	0	57761139	G	A
12	rs4760236	0	57761777	A	G
12	rs75511990	0	57762012	T	C
12	rs512223	0	57762560	G	A
12	rs11172184	0	57763520	C	T
12	rs76522560	0	57765811	G	A
12	rs11172190	0	57766305	C	T
12	rs4760254	0	57766392	G	C
12	rs149775008	0	57766856	G	A
12	rs12820078	0	57767214	G	A
12	rs11172191	0	57768295	T	A
12	rs77262397	0	57768984	T	C
12	rs10876978	0	57769533	A	G
12	rs150093053	0	57769691	G	A
12	rs7971133	0	57770098	C	T
12	rs4760278	0	57771153	C	A
12	rs505479	0	57771686	C	T
12	rs61207462	0	57773345	A	G
12	rs186219518	0	57775283	G	A
12	rs78109501	0	57777517	A	G
12	rs34453452	0	57777755	G	A
12	rs4108243	0	57779821	A	G
12	rs4760305	0	57780127	T	C
12	rs117374366	0	57780166	G	C
12	rs4760306	0	57780240	A	C
12	rs12315434	0	57780936	A	C
12	rs142172517	0	57781050	A	T
12	rs492749	0	57781218	G	A
12	rs2122982	0	57781893	G	A
12	rs117619815	0	57783008	C	A
12	rs77450607	0	57784786	A	G
12	rs10876980	0	57785501	C	T
12	rs142062169	0	57786462	C	T
12	rs181725809	0	57786950	G	A
12	rs117608211	0	57787058	G	A
12	rs76747836	0	57787216	A	T
12	rs147725955	0	57788028	C	T
12	rs75010426	0	57788565	G	A
12	rs12230370	0	57789260	T	A
12	rs117605132	0	57789323	A	G
12	rs68147365	0	57789359	G	A
12	rs7980310	0	57789960	C	T
12	rs11172197	0	57790425	G	A
12	rs78477939	0	57790803	G	A
12	rs491750	0	57791176	G	T
12	rs575153	0	57791625	A	G
12	rs7974833	0	57791833	T	C
12	rs572198	0	57791986	C	T
12	rs60636710	0	57792182	T	C
12	rs11613352	0	57792580	C	T
12	rs501055	0	57794724	G	A
12	rs147313825	0	57795004	A	C
12	rs187014744	0	57796605	G	C
12	rs75275360	0	57797667	T	C
12	rs144957022	0	57800803	G	A
12	rs11172202	0	57802078	G	A
12	rs117632231	0	57802952	C	T
12	rs78565619	0	57804055	T	G
12	rs150356204	0	57805242	A	G
12	rs143563930	0	57805567	T	C
12	rs78687108	0	57806219	T	C
12	rs11172205	0	57806846	G	T
12	rs519452	0	57806855	G	A
12	rs540730	0	57807114	T	C
12	rs67161907	0	57807855	C	G
12	rs7303542	0	57808191	T	C
12	rs76468247	0	57809385	A	C
12	rs1106766	0	57809456	C	T
12	rs538548	0	57810104	T	C
12	rs537482	0	57810254	T	C
12	rs2063778	0	57811414	T	G
12	rs117942100	0	57811918	C	T
12	rs117863053	0	57814111	T	C
12	rs7132367	0	57815272	C	T
12	rs11614506	0	57815675	T	C
12	rs1798710	0	57815922	C	G
12	rs150259801	0	57816338	G	A
12	rs59470370	0	57816540	G	A
12	rs149020646	0	57819540	C	T
12	rs117431881	0	57820304	G	A
12	rs55772485	0	57821082	T	A
12	rs28504983	0	57821487	G	A
12	rs80239168	0	57822415	G	A
12	rs12230111	0	57822616	G	A
12	rs11172211	0	57822799	C	G
12	rs567895	0	57823192	C	T
12	rs7964492	0	57823585	A	C
12	rs77287500	0	57824097	G	C
12	rs487722	0	57824165	G	T
12	rs543410	0	57825370	C	T
12	rs150950004	0	57825944	G	T
12	rs481196	0	57826133	A	G
12	rs12427027	0	57826639	C	T
12	rs73119306	0	57826982	A	G
12	rs11172212	0	57827348	C	T
12	rs76820375	0	57828277	C	T
12	rs143840466	0	57828307	A	G
12	rs80193689	0	57828423	C	G
12	rs560048	0	57829129	C	T
12	rs2943691	0	57829917	C	T
12	rs148632682	0	57830072	C	T
12	rs75889771	0	57830823	A	C
12	rs117684966	0	57830826	C	T
12	rs10876983	0	57831181	G	T
12	rs11172214	0	57831280	G	A
12	rs533975	0	57831984	G	A
12	rs12579911	0	57834427	T	C
12	rs9738646	0	57834911	T	G
12	rs9738004	0	57835028	C	T
12	rs139227189	0	57835085	C	T
12	rs7297282	0	57835185	G	A
12	rs2943693	0	57835965	C	T
12	rs2943692	0	57836098	A	G
12	rs4760244	0	57837387	A	T
12	rs12423654	0	57838150	T	C
12	rs61352607	0	57839173	G	T
12	rs180878188	0	57839853	G	A
12	rs568793	0	57840308	A	C
12	rs1965285	0	57841049	C	A
12	rs1284252	0	57841133	G	A
12	rs140206518	0	57841580	G	A
12	rs11172222	0	57841863	G	A
12	rs76392986	0	57842288	G	T
12	rs776037	0	57843014	C	T
12	rs2229357	0	57843711	G	A
12	rs3741414	0	57844049	C	T
12	rs2280139	0	57845706	G	A
12	rs189187055	0	57847182	C	T
12	rs76149603	0	57847937	C	T
12	rs703845	0	57847938	G	A
12	rs11172224	0	57848568	T	C
12	rs3809114	0	57848639	G	A
12	rs184896058	0	57848648	A	G
12	rs3809113	0	57848708	C	G
12	rs145515092	0	57849729	G	A
12	rs507562	0	57849768	C	G
12	rs473465	0	57851182	G	A
12	rs192702363	0	57851297	G	A
12	rs2242578	0	57853153	G	C
12	rs55852335	0	57853335	A	G
12	rs377330434	0	57853954	C	G
12	rs10783826	0	57854283	T	G
12	rs10783827	0	57854311	G	T
12	rs118093490	0	57854325	A	G
12	rs117789735	0	57854562	G	C
12	rs4760255	0	57855180	G	A
12	rs3825077	0	57856014	C	T
12	rs78179158	0	57856493	A	G
12	rs10876986	0	57856667	G	C
12	rs4760148	0	57856776	C	G
12	rs3782126	0	57856933	C	T
12	rs3782125	0	57857000	G	A
12	rs10876987	0	57857354	T	C
12	rs3817475	0	57858414	A	G
12	rs3782124	0	57858439	G	T
12	rs3817474	0	57858835	G	A
12	rs2228225	0	57859431	G	A
12	rs2292657	0	57859932	G	A
12	rs7309467	0	57860665	C	T
12	rs4760259	0	57860826	T	C
12	rs117229918	0	57861319	G	C
12	rs10783828	0	57861484	A	G
12	rs2228224	0	57865321	G	A
12	rs2229300	0	57865558	G	T
12	rs2228226	0	57865821	G	C
12	rs2292619	0	57868473	A	G
12	rs2277318	0	57869447	T	C
12	rs2277317	0	57869476	G	A
12	rs2277316	0	57869486	A	G
12	rs2277315	0	57869582	T	C
12	rs486699	0	57870121	A	C
12	rs11544238	0	57870155	A	C
12	rs142152442	0	57870420	C	G
12	rs512490	0	57870648	A	G
12	rs149553969	0	57870740	G	T
12	rs3825080	0	57871555	A	G
12	rs118166033	0	57871951	T	C
12	rs542278	0	57872720	G	A
12	rs33927108	0	57873042	T	C
12	rs79948748	0	57873498	T	G
12	rs569251	0	57874906	A	T
12	rs472895	0	57875228	G	C
12	rs117311367	0	57876933	G	T
12	rs511752	0	57877156	T	C
12	rs141518466	0	57878500	T	C
12	rs10876988	0	57879092	G	A
12	rs141385651	0	57879289	A	C
12	rs1617201	0	57879448	T	G
12	rs1617196	0	57879449	T	C
12	rs118120417	0	57879986	C	A
12	rs375190866	0	57880097	G	C
12	rs1284606	0	57881363	G	A
12	rs508904	0	57882094	A	G
12	rs55727879	0	57882776	T	A
12	rs117385528	0	57883420	C	T
12	rs117101415	0	57883741	C	T
12	rs899653	0	57883801	G	A
12	rs138995913	0	57886440	C	T
12	rs2672571	0	57886609	A	G
12	rs191736618	0	57887863	C	T
12	rs182778140	0	57888104	T	A
12	rs2620677	0	57889228	C	T
12	rs373963025	0	57889384	C	T
12	rs474544	0	57889590	C	T
12	rs796546	0	57889920	T	C
12	rs4760273	0	57890319	T	C
12	rs116920370	0	57890557	C	T
12	rs116178189	0	57891307	C	A
12	rs496245	0	57891496	C	G
12	rs146757547	0	57892500	T	G
12	rs776038	0	57892799	G	T
12	rs1709874	0	57892849	C	T
12	rs189913943	0	57893154	G	A
12	rs193142386	0	57893275	T	G
12	rs776039	0	57893619	A	G
12	rs1299737	0	57896453	C	T
12	rs149652773	0	57896620	A	G
12	rs144333490	0	57896686	A	G
12	rs191319728	0	57897097	A	G
12	rs2928382	0	57897274	C	T
12	rs2943696	0	57897295	C	T
12	rs145092134	0	57898118	G	A
12	rs147793482	0	57898526	G	A
12	rs141256994	0	57898595	T	G
12	rs1669294	0	57898635	T	C
12	rs9737891	0	57899106	G	A
12	rs1678537	0	57900341	G	A
12	rs138298853	0	57900490	C	T
12	rs181290618	0	57900923	A	C
12	rs371394786	0	57902120	C	T
12	rs1629410	0	57902253	C	G
12	rs1709871	0	57903083	T	G
12	rs144949448	0	57904115	C	T
12	rs118042640	0	57904126	C	T
12	rs1284465	0	57904170	G	A
12	rs140633197	0	57905162	T	G
12	rs12425095	0	57905286	G	A
12	rs747340	0	57905349	G	C
12	rs2290297	0	57905612	A	G
12	rs117833843	0	57906072	C	T
12	rs2305390	0	57906282	G	A
12	rs117633211	0	57906592	G	A
12	rs79791981	0	57907769	C	G
12	rs2278846	0	57909284	T	C
12	rs697221	0	57911160	G	A
12	rs703835	0	57911468	A	G
12	rs703836	0	57912556	T	C
12	rs28382842	0	57913740	A	G
12	rs28382841	0	57913963	C	T
12	rs28382839	0	57914264	G	A
12	rs148981854	0	57915634	A	C
12	rs3847699	0	57915807	C	G
12	rs1148557	0	57916042	C	T
12	rs3802987	0	57917602	T	C
12	rs1148555	0	57918634	A	G
12	rs78586035	0	57918807	C	T
12	rs1148554	0	57919107	C	T
12	rs139232639	0	57919529	C	G
12	rs2127318	0	57920262	T	G
12	rs1284605	0	57921188	C	T
12	rs2620679	0	57922363	A	G
12	rs117160323	0	57922929	C	T
12	rs550211469	0	57923219	C	G
12	rs75775181	0	57923504	C	G
12	rs775324	0	57924050	A	G
12	rs7299631	0	57925078	G	A
12	rs775323	0	57925287	G	A
12	rs703837	0	57926472	G	A
12	rs2292656	0	57926791	T	G
12	rs1678506	0	57927307	T	C
12	rs1679368	0	57927308	G	A
12	rs703838	0	57927515	C	G
12	rs144824359	0	57928705	G	A
12	rs148592832	0	57929507	C	T
12	rs117719501	0	57930170	G	C
12	rs7964074	0	57930374	C	T
12	rs1148553	0	57933645	A	G
12	rs703839	0	57933680	A	G
12	rs142572005	0	57933726	T	G
12	rs141138364	0	57935691	G	A
12	rs775241	0	57936327	A	G
12	rs3782129	0	57936939	T	A
12	rs147898327	0	57937037	C	T
12	rs151049345	0	57937657	C	T
12	rs775237	0	57938165	A	G
12	rs775236	0	57938323	C	T
12	rs730560	0	57938565	A	G
12	rs1669297	0	57940071	A	G
12	rs1669296	0	57940076	T	C
12	rs149997588	0	57943079	C	A
12	rs80257125	0	57945036	C	T
12	rs117670139	0	57945256	G	C
12	rs117698838	0	57946436	C	T
12	rs11172247	0	57946510	G	C
12	rs118172419	0	57948552	C	T
12	rs139970127	0	57949904	A	G
12	rs12426709	0	57950067	G	A
12	rs116981290	0	57950485	A	T
12	rs79395912	0	57950534	G	T
12	rs1678509	0	57950794	G	T
12	rs184379257	0	57951998	A	G
12	rs546071098	0	57952008	T	C
12	rs564217549	0	57952009	G	C
12	rs150954216	0	57952187	G	A
12	rs77602050	0	57953338	C	T
12	rs142150712	0	57956834	G	A
12	rs117959832	0	57957626	G	A
12	rs775322	0	57958313	A	G
12	rs12811003	0	57959072	C	T
12	rs34513909	0	57959793	A	G
12	rs11172250	0	57960551	A	G
12	rs202242328	0	57960689	G	A
12	rs10783832	0	57961494	T	C
12	rs10783833	0	57961562	A	G
12	rs149354963	0	57961601	G	A
12	rs12231916	0	57961913	C	T
12	rs75907338	0	57963828	G	A
12	rs12821774	0	57964445	G	C
12	rs1284464	0	57964617	G	A
12	rs143272215	0	57964931	T	C
12	rs116317869	0	57965297	T	C
12	rs1678542	0	57968715	C	G
12	rs11172254	0	57968738	G	A
12	rs75509754	0	57972213	A	T
12	rs147035178	0	57972663	A	G
12	rs41401546	0	57973956	G	A
12	rs775244	0	57973990	A	G
12	rs775245	0	57974670	G	A
12	rs775246	0	57975155	A	C
12	rs144378635	0	57975853	G	T
12	rs775248	0	57975910	C	G
12	rs10783834	0	57975953	G	C
12	rs11172256	0	57976118	A	G
12	rs2291137	0	57976313	G	A
12	rs2888334	0	57976647	C	G
12	rs775249	0	57977003	C	T
12	rs775250	0	57977040	C	A
12	rs964107	0	57977081	T	G
12	rs964106	0	57977357	A	C
12	rs775251	0	57978740	C	T
12	rs1678536	0	57979190	C	G
12	rs7313599	0	57979555	A	G
12	rs8873	0	57979949	G	A
12	rs10747780	0	57980541	T	C
12	rs2619439	0	57981348	C	T
12	rs116433667	0	57982117	C	A
12	rs1545783	0	57982254	T	G
12	rs147266096	0	57982469	G	A
12	rs140849239	0	57982523	C	T
12	rs7964896	0	57982794	C	T
12	rs10747781	0	57983043	C	A
12	rs4760304	0	57983660	C	T
12	rs137932224	0	57984022	C	T
12	rs118095774	0	57984066	C	G
12	rs28365829	0	57984819	G	T
12	rs117954207	0	57984902	G	C
12	rs11537654	0	57985204	C	T
12	rs114524249	0	57985742	C	T
12	rs116825657	0	57986944	C	T
12	rs144742314	0	57987585	T	A
12	rs114729297	0	57987589	C	T
12	rs74903822	0	57987635	G	A
12	rs76085484	0	57988183	G	C
12	rs4760158	0	57988478	C	T
12	rs79719376	0	57989034	C	T
12	rs1296041	0	57989442	T	C
12	rs11172262	0	57990135	G	A
12	rs75335160	0	57990806	G	A
12	rs77740331	0	57991657	A	G
12	rs76460070	0	57993330	G	A
12	rs812315	0	57993490	G	A
12	rs114992075	0	57993819	G	A
12	rs115454176	0	57993945	A	C
12	rs2277319	0	57994679	C	G
12	rs193182110	0	57995889	T	C
12	rs74328595	0	57998311	G	C
12	rs71461330	0	57998722	C	T
12	rs1806652	0	57999101	C	T
12	rs116681782	0	57999543	G	A
12	rs75051978	0	58000072	T	G
12	rs77762493	0	58000144	G	T
12	rs3741417	0	58001003	C	T
12	rs2306390	0	58002599	C	T
12	rs148271524	0	58003741	T	C
12	rs117855838	0	58003844	G	C
12	rs10437954	0	58003922	G	A
12	rs145261291	0	58004500	T	A
12	rs7314872	0	58004563	C	G
12	rs370762350	0	58005539	C	T
12	rs540073741	0	58005570	G	A
12	rs60586224	0	58005682	G	A
12	rs141337782	0	58007149	G	C
12	rs183010569	0	58007602	A	G
12	rs7305391	0	58007678	G	A
12	rs73346100	0	58008248	C	T
12	rs2277321	0	58008933	G	A
12	rs2277322	0	58009202	T	C
12	rs2277323	0	58009372	G	A
12	rs79529064	0	58010132	G	A
12	rs1564374	0	58010163	A	G
12	rs1038914	0	58011066	G	A
12	rs143791089	0	58011382	G	A
12	rs75777032	0	58011425	C	T
12	rs28620262	0	58011585	G	T
12	rs903067	0	58011857	G	A
12	rs75896398	0	58011859	C	G
12	rs2169987	0	58012111	G	A
12	rs1552842	0	58012163	A	G
12	rs150204333	0	58012272	A	C
12	rs1873919	0	58012413	C	G
12	rs2277324	0	58013175	G	A
12	rs149303872	0	58013324	C	A
12	rs11172270	0	58014367	C	G
12	rs923828	0	58015494	G	A
12	rs184174469	0	58015619	C	T
12	rs7294447	0	58017131	G	C
12	rs77704265	0	58017524	C	T
12	rs7314152	0	58017701	T	G
12	rs1871417	0	58018979	C	T
12	rs3741418	0	58020136	C	T
12	rs35831868	0	58020360	A	G
12	rs10083154	0	58020933	G	A
12	rs12320537	0	58021091	G	C
12	rs117571686	0	58021346	C	A
12	rs74850490	0	58021725	G	A
12	rs12322482	0	58022074	G	A
12	rs715931	0	58023593	A	C
12	rs715930	0	58023981	C	A
12	rs703832	0	58024626	G	C
12	rs774896	0	58025813	G	C
12	rs2307094	0	58025980	C	T
12	rs2307095	0	58026001	G	A
12	rs2258877	0	58026021	A	G
12	rs774897	0	58026159	A	T
12	rs774898	0	58026786	G	T
12	rs774899	0	58027081	C	T
12	rs2619468	0	58027307	C	A
12	rs3899676	0	58027916	A	G
12	rs34271193	0	58028361	T	A
12	rs12578587	0	58028746	G	C
12	rs6581147	0	58028863	T	C
12	rs12302413	0	58030961	C	T
12	rs2619470	0	58030974	C	T
12	rs2640607	0	58031032	T	C
12	rs7966795	0	58031413	C	A
12	rs149350012	0	58032956	G	A
12	rs1027315	0	58034192	T	C
12	rs141139895	0	58034682	C	G
12	rs774887	0	58034835	A	G
12	rs1082502	0	58035706	G	A
12	rs774888	0	58036506	A	G
12	rs1092472	0	58036688	G	T
12	rs1082503	0	58036717	G	A
12	rs7134861	0	58036940	T	C
12	rs71432310	0	58036974	A	C
12	rs147742694	0	58037153	G	A
12	rs12304013	0	58037364	G	A
12	rs2640610	0	58037435	T	A
12	rs141073459	0	58037587	C	T
12	rs1629032	0	58038686	C	T
12	rs11172277	0	58039978	A	G
12	rs7968113	0	58040286	T	G
12	rs7953157	0	58040299	A	G
12	rs375932483	0	58041019	G	A
12	rs543408973	0	58044792	A	C
12	rs367707732	0	58046148	T	C
12	rs7977084	0	58046268	A	T
12	rs7963927	0	58046272	T	G
12	rs1678514	0	58046717	T	C
12	rs1678515	0	58047275	C	G
12	rs1678516	0	58047458	G	A
12	rs11533604	0	58047713	G	A
12	rs1689604	0	58048304	T	C
12	rs1678519	0	58048690	A	C
12	rs1689603	0	58048939	A	G
12	rs1678520	0	58049319	C	G
12	rs1689601	0	58049557	G	A
12	rs1689600	0	58049645	A	T
12	rs1678522	0	58049923	G	A
12	rs73123350	0	58050250	G	T
12	rs1678523	0	58050252	G	A
12	rs1689598	0	58050500	G	C
12	rs1678524	0	58050635	T	A
12	rs1678525	0	58050667	G	A
12	rs1678526	0	58050710	A	G
12	rs1689597	0	58051886	G	A
12	rs1678527	0	58052048	T	C
12	rs1678528	0	58052294	G	A
12	rs1678529	0	58052361	G	C
12	rs1689596	0	58053029	T	C
12	rs34919374	0	58053464	G	A
12	rs1678530	0	58054076	A	C
12	rs7960103	0	58054327	G	A
12	rs1678531	0	58055102	C	T
12	rs1678532	0	58055197	T	G
12	rs11172290	0	58055493	A	G
12	rs7966948	0	58055781	A	G
12	rs1612041	0	58056193	T	A
12	rs11536137	0	58056426	C	A
12	rs1689595	0	58056763	C	T
12	rs1689594	0	58057156	T	C
12	rs1689592	0	58057773	C	T
12	rs12826708	0	58058373	G	A
12	rs12314562	0	58058597	C	T
12	rs12826985	0	58058670	C	T
12	rs12302451	0	58058736	A	G
12	rs12809742	0	58058782	T	C
12	rs79969666	0	58059157	T	G
12	rs1678511	0	58059229	A	G
12	rs112314469	0	58059279	C	T
12	rs1678513	0	58059331	G	A
12	rs1678539	0	58060359	A	G
12	rs1678538	0	58061060	G	C
12	rs2928059	0	58061769	G	A
12	rs71461333	0	58061847	G	A
12	rs12302350	0	58062589	T	G
12	rs12302351	0	58062590	T	C
12	rs10876993	0	58062667	C	T
12	rs2928053	0	58063475	T	C
12	rs73123375	0	58063664	C	T
12	rs4760164	0	58063757	T	C
12	rs4760165	0	58063801	C	T
12	rs2928054	0	58063908	A	G
12	rs2928055	0	58063912	G	C
12	rs12819172	0	58064437	A	G
12	rs10876994	0	58064737	A	C
12	rs1678540	0	58065002	A	G
12	rs10876996	0	58065384	G	A
12	rs2640629	0	58065448	C	T
12	rs2928056	0	58065546	C	A
12	rs2928057	0	58065921	A	G
12	rs12832574	0	58065977	G	A
12	rs12833187	0	58066091	G	T
12	rs12316021	0	58066096	A	G
12	rs148459983	0	58066481	G	T
12	rs2640630	0	58067267	T	C
12	rs144240783	0	58067353	C	T
12	rs2640631	0	58067532	T	A
12	rs774890	0	58068388	C	T
12	rs774891	0	58068571	G	A
12	rs799575	0	58069107	A	G
12	rs774892	0	58069655	C	T
12	rs141314676	0	58070150	G	C
12	rs118121615	0	58070439	C	T
12	rs2169988	0	58071165	G	A
12	rs144307429	0	58071249	A	G
12	rs808940	0	58071335	A	C
12	rs813854	0	58071347	A	G
12	rs12831104	0	58071515	C	G
12	rs146849007	0	58072038	G	T
12	rs12813558	0	58072362	A	C
12	rs140513501	0	58074004	G	A
12	rs812869	0	58074802	A	G
12	rs812304	0	58074853	A	C
12	rs1689587	0	58075398	A	G
12	rs11172299	0	58075732	T	G
12	rs810204	0	58075733	T	C
12	rs7136269	0	58075937	G	A
12	rs187060076	0	58076235	A	G
12	rs10783836	0	58076367	C	T
12	rs11172300	0	58076515	C	T
12	rs2640636	0	58077544	A	G
12	rs2640637	0	58077586	G	A
12	rs78207482	0	58077806	C	T
12	rs1689586	0	58079586	A	T
12	rs1479498	0	58079825	T	C
12	rs1689585	0	58080140	C	T
12	rs1689584	0	58081478	G	A
12	rs1628552	0	58082142	C	T
12	rs2619441	0	58083015	C	A
12	rs10877001	0	58083077	T	C
12	rs141569186	0	58083665	C	T
12	rs2928061	0	58084706	C	A
12	rs2928062	0	58084892	T	C
12	rs2928064	0	58085198	T	C
12	rs11172302	0	58085273	G	A
12	rs1678504	0	58085498	G	C
12	rs7138608	0	58085667	T	C
12	rs7311632	0	58086340	A	C
12	rs117980814	0	58086399	A	G
12	rs1678505	0	58086476	C	G
12	rs1689589	0	58086632	C	T
12	rs34854770	0	58086872	C	T
12	rs4760168	0	58087737	T	G
12	rs3825078	0	58089413	A	T
12	rs140735037	0	58089704	C	T
12	rs12426511	0	58090301	G	A
12	rs80053132	0	58091480	A	G
12	rs7979246	0	58092554	A	G
12	rs79913618	0	58093148	C	A
12	rs10783842	0	58093735	G	A
12	rs10783843	0	58093835	A	G
12	rs73125460	0	58094497	C	T
12	rs7952989	0	58095989	T	C
12	rs75013973	0	58097750	A	G
12	rs11172304	0	58097862	T	C
12	rs10877006	0	58098220	C	T
12	rs74320440	0	58098402	A	C
12	rs10783844	0	58098425	A	C
12	rs11172305	0	58098746	C	T
12	rs7295422	0	58099736	G	A
12	rs7976852	0	58100551	T	G
12	rs138133344	0	58101472	G	A
12	rs113617513	0	58101585	A	C
12	rs10877008	0	58103592	A	G
12	rs10082911	0	58104104	C	A
12	rs7977683	0	58104477	A	G
12	rs11172306	0	58104636	C	A
12	rs79394718	0	58104884	C	A
12	rs701006	0	58106836	A	G
12	rs1633360	0	58108052	C	T
12	rs1633361	0	58108202	T	G
12	rs12424011	0	58108519	C	T
12	rs140322215	0	58108540	C	T
12	rs145063614	0	58109802	G	C
12	rs799265	0	58112189	A	G
12	rs2239891	0	58112437	C	A
12	rs799267	0	58113158	C	T
12	rs701007	0	58113416	C	A
12	rs1050045	0	58115271	T	C
12	rs138151167	0	58116195	G	T
12	rs1696466	0	58116397	T	C
12	rs11172310	0	58116969	T	A
12	rs238516	0	58117355	T	C
12	rs701008	0	58117645	T	C
12	rs238517	0	58117737	T	G
12	rs2269720	0	58118248	T	C
12	rs75960044	0	58118302	C	T
12	rs116845380	0	58118750	G	A
12	rs4760169	0	58118847	T	C
12	rs12318065	0	58120276	C	A
12	rs238522	0	58122565	G	A
12	rs12296750	0	58122822	G	A
12	rs1689583	0	58122875	T	C
12	rs11172314	0	58123111	A	G
12	rs2301551	0	58124534	C	G
12	rs10877011	0	58124992	T	G
12	rs75466825	0	58125061	T	C
12	rs12307841	0	58125438	T	C
12	rs17852479	0	58126234	C	A
12	rs3893002	0	58127212	G	A
12	rs12422249	0	58127967	G	A
12	rs75903270	0	58130366	A	C
12	rs12368653	0	58133256	G	A
12	rs556420228	0	58135252	A	G
12	rs117250739	0	58135262	A	G
12	rs12371356	0	58135420	T	C
12	rs117771651	0	58135487	A	G
12	rs150640993	0	58136571	C	T
12	rs144494118	0	58137337	C	T
12	rs184712	0	58141602	C	T
12	rs2069506	0	58142854	C	A
12	rs115411964	0	58143983	A	T
12	rs2069502	0	58144665	C	T
12	rs2270777	0	58145156	C	T
12	rs11172321	0	58146454	C	T
12	rs2072052	0	58146719	A	C
12	rs1048691	0	58152948	C	T
12	rs3741423	0	58153059	A	G
12	rs4646538	0	58155038	C	G
12	rs4646537	0	58157281	T	G
12	rs4646536	0	58157988	A	G
12	rs3782130	0	58161898	G	C
12	rs10877012	0	58162085	G	T
12	rs703842	0	58162739	A	G
12	rs77194942	0	58163265	C	T
12	rs118007790	0	58163704	G	A
12	rs10877013	0	58165085	C	T
12	rs2291617	0	58166403	T	G
12	rs10877014	0	58167661	A	G
12	rs10877015	0	58167788	A	G
12	rs10877016	0	58167992	A	G
12	rs139441893	0	58168030	A	G
12	rs10877017	0	58169361	T	C
12	rs11172333	0	58170335	A	G
12	rs9652011	0	58170556	T	C
12	rs10877018	0	58171726	T	C
12	rs10877019	0	58172929	C	T
12	rs8181644	0	58173466	T	C
12	rs143968372	0	58173774	C	T
12	rs923829	0	58174306	T	C
12	rs11172335	0	58175201	C	T
12	rs10747783	0	58176614	T	C
12	rs2014886	0	58177437	C	T
12	rs1599932	0	58177943	G	A
12	rs10431552	0	58178148	G	A
12	rs10431505	0	58178589	A	G
12	rs11172337	0	58178976	C	T
12	rs12306667	0	58179141	G	A
12	rs724834	0	58180416	G	C
12	rs56177740	0	58182312	C	T
```
