## Supplementary material for "Characterization of shared and ancestry-specific signals driving complex traits using multi-ancestry fine-mapping": s2_snps.txt

```
rs7136081
rs6581102
rs6581103
rs61937785
rs12370142
rs9706074
rs61937786
rs6581104
rs145996646
rs6581105
rs11171972
rs2888095
rs2888096
rs7134494
rs7305851
rs61937787
rs7487633
rs7139214
rs6581106
rs1813108
rs1813109
rs117671377
rs7302477
rs7303265
rs7307148
rs7306849
rs7306857
rs11171978
rs7311381
rs6581107
rs7315786
rs56858561
rs11171979
rs12296344
rs2126068
rs2371559
rs67808059
rs1870673
rs1870674
rs12321588
rs11171980
rs12366897
rs2371561
rs79680711
rs12367312
rs12367339
rs61937791
rs12367822
rs10783798
rs1903370
rs1903369
rs10876928
rs10876929
rs11171983
rs10876930
rs7965581
rs60615836
rs148539981
rs145321310
rs11171985
rs10876931
rs61937817
rs11171986
rs7957053
rs11171988
rs10783799
rs10876932
rs61937819
rs7488232
rs10783800
rs10161333
rs4544042
rs4329724
rs4759257
rs74240689
rs7980181
rs11171989
rs11829130
rs11171990
rs7305383
rs7305808
rs4759032
rs57340110
rs78485395
rs1466383
rs1078043
rs747906
rs145375621
rs898612
rs736755
rs1599332
rs61937826
rs1841492
rs10876934
rs10876935
rs10783802
rs4759259
rs10876936
rs10876937
rs57208706
rs11171997
rs58783875
rs11171998
rs11171999
rs34414794
rs11531227
rs142253105
rs10783804
rs7311373
rs11172003
rs10735869
rs4237805
rs76739551
rs77502615
rs11172021
rs11172022
rs139211450
rs9739355
rs188976396
rs7303219
rs7306442
rs141777934
rs76043385
rs4759035
rs10783805
rs7305700
rs12423843
rs11832720
rs7314652
rs7314567
rs7954692
rs3922405
rs75465620
rs9919772
rs61937853
rs11172025
rs117991841
rs74995587
rs10876940
rs75545257
rs4759260
rs4403833
rs4254104
rs10783807
rs6581110
rs10876941
rs4495925
rs11172026
rs4759261
rs4471472
rs4633499
rs10876942
rs4472974
rs4759262
rs4759036
rs4759037
rs4759264
rs7295197
rs9668259
rs9668268
rs12300079
rs12300191
rs12823784
rs12313528
rs7961602
rs11613486
rs144717313
rs6581111
rs6581112
rs10876943
rs4643112
rs4259865
rs4477472
rs4477473
rs147645608
rs7960108
rs6581113
rs6581114
rs4514464
rs7955918
rs4417325
rs7358702
rs7358569
rs6581115
rs7959654
rs11172030
rs7960137
rs7960389
rs58911887
rs34465459
rs10876944
rs7979655
rs7967439
rs4435043
rs7967940
rs7967947
rs143761627
rs7954603
rs4326839
rs4439555
rs7307358
rs7972591
rs4759040
rs4759265
rs10735870
rs6581118
rs4436581
rs4307758
rs7311658
rs10876945
rs11172033
rs11172034
rs149179222
rs143348329
rs142834231
rs10876946
rs56023460
rs4590912
rs10783808
rs7956391
rs7959253
rs7959725
rs4759266
rs28876529
rs11172037
rs4759267
rs10783809
rs186845596
rs79050713
rs10876949
rs11172038
rs55812315
rs11172039
rs10783810
rs12321987
rs7315229
rs4415812
rs4237807
rs4759041
rs61939604
rs78931343
rs11172043
rs77668026
rs1846400
rs12426808
rs12422981
rs12426816
rs4612852
rs4468384
rs34263825
rs11172045
rs2888108
rs11172046
rs11172047
rs2371631
rs4759268
rs12305763
rs2888107
rs2888106
rs7957145
rs34285886
rs1846398
rs11172048
rs11172049
rs7965441
rs1874888
rs1391708
rs12304073
rs58801386
rs10506349
rs10876951
rs10735871
rs11172055
rs10783812
rs1909328
rs11172056
rs7964087
rs7302420
rs17119149
rs11172057
rs10876953
rs79397749
rs10876954
rs17119152
rs12228618
rs9739473
rs1498749
rs17119173
rs7314055
rs10876955
rs35944841
rs10876956
rs67377945
rs7304127
rs11172064
rs11172065
rs12812221
rs11172066
rs844469
rs12312254
rs11172067
rs840163
rs7296999
rs7297019
rs840162
rs1872436
rs58267004
rs11172068
rs840161
rs147751323
rs10876957
rs840160
rs11172069
rs2629413
rs864541
rs863459
rs719750
rs719749
rs747275
rs7358723
rs61939617
rs10506346
rs74447710
rs10506347
rs11172071
rs10506348
rs12810024
rs11172072
rs10876958
rs10876959
rs725957
rs725956
rs1813812
rs58009868
rs59665366
rs117217021
rs60101051
rs57926126
rs144206624
rs61939622
rs1825514
rs1072670
rs1072669
rs1601405
rs10876960
rs7134373
rs11836517
rs901069
rs901068
rs72482267
rs3782331
rs7314151
rs7314262
rs746049
rs67771054
rs7958413
rs12815538
rs111443696
rs10876961
rs11524050
rs141597691
rs61539289
rs60258120
rs34253098
rs142337286
rs377426197
rs372358036
rs2888139
rs12812499
rs140034835
rs11172076
rs144223544
rs60380217
rs1843311
rs1843312
rs1843313
rs2167306
rs1843314
rs7969312
rs7956166
rs7487948
rs149233794
rs140808234
rs71461303
rs12810837
rs35034299
rs34186462
rs1098740
rs34359134
rs12824682
rs57351760
rs57129030
rs35243318
rs11834851
rs11834856
rs12827039
rs34969650
rs67844278
rs17119301
rs2258152
rs72482268
rs3894415
rs4759042
rs2279743
rs12818342
rs7136770
rs10506350
rs12370257
rs186779621
rs73131120
rs67476535
rs2279373
rs12099695
rs35493121
rs68126184
rs58298943
rs60273384
rs3803018
rs75839214
rs3741578
rs2371717
rs754398
rs3741577
rs4016338
rs7972615
rs113025694
rs73114426
rs733629
rs17119327
rs17119330
rs73114428
rs2291855
rs57558853
rs149369129
rs10400555
rs10400412
rs113665742
rs73114434
rs76027621
rs73114436
rs12825752
rs703849
rs73114437
rs2270740
rs17119344
rs56128678
rs56354404
rs56270558
rs755221
rs1552245
rs73114446
rs17119352
rs75249987
rs117270067
rs703848
rs73114452
rs138851352
rs58389529
rs76728630
rs61504157
rs2270739
rs117611241
rs697222
rs73114457
rs73114459
rs4759272
rs17119386
rs2270737
rs2270736
rs3782330
rs3782329
rs3782327
rs17119388
rs73114467
rs73114468
rs2270735
rs17119390
rs117396620
rs324021
rs7961920
rs57056392
rs112855268
rs73114472
rs11172086
rs4039
rs1044939
rs1044931
rs10506351
rs17119407
rs3803017
rs143189923
rs138283177
rs117014904
rs140299463
rs12231938
rs73116494
rs118150584
rs7135297
rs841828
rs7974618
rs7298475
rs73116501
rs17119416
rs34762603
rs7962771
rs79563920
rs112596414
rs111432418
rs113094827
rs61937566
rs142012651
rs2290253
rs17119418
rs73118413
rs115263762
rs141773786
rs117267420
rs73118416
rs73118418
rs2035545
rs35937600
rs66741626
rs117728328
rs3759134
rs3759135
rs324010
rs2233267
rs144526242
rs188325290
rs149031015
rs324020
rs324019
rs324018
rs324017
rs4559
rs1059513
rs703817
rs324015
rs73118432
rs3024975
rs3024981
rs3024974
rs841718
rs3024971
rs10783813
rs185346909
rs147704041
rs703816
rs3024963
rs3024961
rs144844553
rs118014438
rs117195019
rs3024950
rs324011
rs3024948
rs324012
rs167769
rs144160796
rs36234211
rs36234207
rs2598483
rs3001427
rs3001426
rs3122929
rs3001425
rs324014
rs2035544
rs2122692
rs324013
rs61937568
rs12312693
rs12368672
rs11172106
rs77926116
rs149328352
rs12322902
rs10876963
rs78462786
rs12298170
rs11172111
rs17119494
rs147164929
rs12307379
rs61937571
rs78874207
rs10467124
rs10467125
rs73120411
rs11172112
rs7306742
rs3741580
rs35140931
rs35616842
rs11610923
rs77827402
rs4759275
rs117167230
rs4759276
rs151070177
rs11172113
rs4257011
rs149305474
rs10747776
rs145923782
rs11172114
rs116857159
rs17547610
rs4759044
rs10876964
rs142363871
rs10876965
rs4367982
rs1385526
rs715948
rs4759277
rs1466535
rs4759045
rs1799737
rs1799986
rs144649648
rs117123088
rs35264874
rs7968719
rs7398375
rs2306692
rs182621071
rs10876966
rs73342535
rs57916742
rs73342540
rs6581124
rs78438401
rs114959164
rs34574998
rs1800137
rs76589759
rs35253246
rs77774518
rs75351031
rs34505337
rs35012107
rs118178977
rs117211198
rs7975818
rs34743301
rs1800174
rs34293059
rs76144004
rs34474417
rs1800175
rs1800176
rs6581125
rs141304281
rs34736975
rs150598075
rs149309946
rs12371684
rs151338767
rs75882617
rs144361667
rs1800177
rs79365493
rs1800194
rs147175019
rs78621940
rs1800178
rs1800180
rs11837145
rs10876967
rs75046694
rs7398391
rs7398426
rs11172122
rs35820631
rs7305179
rs34423990
rs34548137
rs1800181
rs1800182
rs140327458
rs4074308
rs4074309
rs79319993
rs77538090
rs7312323
rs6581128
rs184830262
rs76892406
rs111471605
rs149739844
rs1800139
rs117662648
rs4077658
rs75515547
rs77925651
rs1800185
rs78461145
rs75943467
rs1800187
rs35492427
rs34554486
rs1800141
rs1800188
rs1800154
rs1800189
rs1800191
rs1800156
rs1800165
rs1800168
rs1140648
rs1800158
rs1800159
rs199685388
rs11172124
rs9669595
rs7978567
rs34343116
rs190093413
rs7965424
rs12370981
rs182048880
rs76362380
rs7977876
rs148465119
rs34950222
rs34248177
rs117119988
rs7956957
rs79435985
rs1800162
rs1800164
rs138034669
rs35021926
rs7304504
rs34399241
rs79399664
rs7956686
rs74093103
rs114051799
rs7485650
rs181135351
rs78558633
rs149468410
rs56273568
rs7311958
rs74452158
rs191932651
rs73120022
rs7489208
rs7489231
rs7134826
rs116304613
rs74093104
rs10783815
rs149103307
rs7485577
rs62620661
rs61978619
rs137970471
rs79460653
rs68176600
rs61736007
rs146407558
rs17854829
rs10783816
rs11612551
rs74093113
rs375956222
rs74093115
rs76758508
rs11615783
rs7301155
rs28365862
rs28365863
rs76110172
rs74093117
rs11557166
rs2229717
rs34095989
rs189439132
rs146112457
rs75633682
rs11172126
rs137893329
rs117364969
rs3923885
rs11609986
rs73338169
rs181352420
rs140271382
rs115446901
rs145385267
rs3204635
rs80212483
rs76823783
rs141393784
rs76667525
rs116126605
rs139336270
rs7133915
rs181137372
rs112059089
rs117235520
rs7976512
rs117251743
rs80061381
rs187179777
rs10876968
rs141328718
rs11172134
rs74691466
rs117245169
rs117538256
rs4075325
rs74240697
rs142102153
rs6581131
rs7966846
rs73338185
rs11172139
rs144913412
rs149308226
rs114233990
rs11172140
rs75129405
rs10783818
rs142981850
rs7358684
rs187125915
rs150395500
rs73338190
rs10783819
rs117916420
rs137940174
rs541643212
rs12371805
rs60216001
rs10783820
rs113339727
rs73338194
rs7135142
rs148845943
rs75807552
rs7302906
rs7133939
rs56383506
rs12227309
rs56205943
rs11172142
rs76065046
rs144578070
rs7963352
rs7486863
rs116897622
rs11172143
rs7488274
rs139899289
rs12296766
rs12310220
rs117084721
rs187866495
rs7314266
rs75907432
rs12313762
rs11172145
rs76445081
rs10747777
rs185606344
rs10747778
rs10876971
rs7977908
rs11172147
rs79813486
rs181350884
rs7298418
rs6581134
rs11172152
rs78542359
rs149653972
rs7139302
rs140510482
rs4760193
rs11172155
rs11172156
rs76622024
rs4760192
rs7133572
rs186690184
rs11172160
rs6581135
rs11172161
rs79240883
rs7975026
rs7975634
rs7975347
rs35032945
rs6581136
rs148788525
rs7484541
rs74240701
rs144280480
rs371120890
rs79750580
rs11172163
rs11172165
rs76195886
rs11614077
rs4760357
rs190164261
rs148190365
rs4760356
rs4760355
rs36050407
rs10876973
rs11172166
rs7398058
rs12812140
rs145489175
rs7307059
rs4760348
rs10876974
rs11172169
rs75855910
rs117606792
rs11830804
rs11609805
rs11172170
rs79395356
rs7309659
rs117078451
rs79060653
rs150809124
rs139857226
rs6581138
rs7133366
rs184635304
rs6581139
rs11172176
rs116265576
rs11172177
rs78154949
rs141795044
rs188726220
rs10783823
rs186779511
rs12313306
rs144921996
rs4760308
rs117505189
rs202197482
rs10876976
rs10876977
rs73115907
rs187943813
rs35058761
rs537262763
rs11172181
rs145526076
rs6581140
rs140419204
rs4760228
rs118048380
rs4760236
rs75511990
rs512223
rs11172184
rs76522560
rs11172190
rs4760254
rs149775008
rs12820078
rs11172191
rs77262397
rs10876978
rs150093053
rs7971133
rs4760278
rs505479
rs61207462
rs186219518
rs78109501
rs34453452
rs4108243
rs4760305
rs117374366
rs4760306
rs12315434
rs142172517
rs492749
rs2122982
rs117619815
rs77450607
rs10876980
rs142062169
rs181725809
rs117608211
rs76747836
rs147725955
rs75010426
rs12230370
rs117605132
rs68147365
rs7980310
rs11172197
rs78477939
rs491750
rs575153
rs7974833
rs572198
rs60636710
rs11613352
rs501055
rs147313825
rs187014744
rs75275360
rs144957022
rs11172202
rs117632231
rs78565619
rs150356204
rs143563930
rs78687108
rs11172205
rs519452
rs540730
rs67161907
rs7303542
rs76468247
rs1106766
rs538548
rs537482
rs2063778
rs117942100
rs117863053
rs7132367
rs11614506
rs1798710
rs150259801
rs59470370
rs149020646
rs117431881
rs55772485
rs28504983
rs80239168
rs12230111
rs11172211
rs567895
rs7964492
rs77287500
rs487722
rs543410
rs150950004
rs481196
rs12427027
rs73119306
rs11172212
rs76820375
rs143840466
rs80193689
rs560048
rs2943691
rs148632682
rs75889771
rs117684966
rs10876983
rs11172214
rs533975
rs12579911
rs9738646
rs9738004
rs139227189
rs7297282
rs2943693
rs2943692
rs4760244
rs12423654
rs61352607
rs180878188
rs568793
rs1965285
rs1284252
rs140206518
rs11172222
rs76392986
rs776037
rs2229357
rs3741414
rs2280139
rs189187055
rs76149603
rs703845
rs11172224
rs3809114
rs184896058
rs3809113
rs145515092
rs507562
rs473465
rs192702363
rs2242578
rs55852335
rs377330434
rs10783826
rs10783827
rs118093490
rs117789735
rs4760255
rs3825077
rs78179158
rs10876986
rs4760148
rs3782126
rs3782125
rs10876987
rs3817475
rs3782124
rs3817474
rs2228225
rs2292657
rs7309467
rs4760259
rs117229918
rs10783828
rs2228224
rs2229300
rs2228226
rs2292619
rs2277318
rs2277317
rs2277316
rs2277315
rs486699
rs11544238
rs142152442
rs512490
rs149553969
rs3825080
rs118166033
rs542278
rs33927108
rs79948748
rs569251
rs472895
rs117311367
rs511752
rs141518466
rs10876988
rs141385651
rs1617201
rs1617196
rs118120417
rs375190866
rs1284606
rs508904
rs55727879
rs117385528
rs117101415
rs899653
rs138995913
rs2672571
rs191736618
rs182778140
rs2620677
rs373963025
rs474544
rs796546
rs4760273
rs116920370
rs116178189
rs496245
rs146757547
rs776038
rs1709874
rs189913943
rs193142386
rs776039
rs1299737
rs149652773
rs144333490
rs191319728
rs2928382
rs2943696
rs145092134
rs147793482
rs141256994
rs1669294
rs9737891
rs1678537
rs138298853
rs181290618
rs371394786
rs1629410
rs1709871
rs144949448
rs118042640
rs1284465
rs140633197
rs12425095
rs747340
rs2290297
rs117833843
rs2305390
rs117633211
rs79791981
rs2278846
rs697221
rs703835
rs703836
rs28382842
rs28382841
rs28382839
rs148981854
rs3847699
rs1148557
rs3802987
rs1148555
rs78586035
rs1148554
rs139232639
rs2127318
rs1284605
rs2620679
rs117160323
rs550211469
rs75775181
rs775324
rs7299631
rs775323
rs703837
rs2292656
rs1678506
rs1679368
rs703838
rs144824359
rs148592832
rs117719501
rs7964074
rs1148553
rs703839
rs142572005
rs141138364
rs775241
rs3782129
rs147898327
rs151049345
rs775237
rs775236
rs730560
rs1669297
rs1669296
rs149997588
rs80257125
rs117670139
rs117698838
rs11172247
rs118172419
rs139970127
rs12426709
rs116981290
rs79395912
rs1678509
rs184379257
rs546071098
rs564217549
rs150954216
rs77602050
rs142150712
rs117959832
rs775322
rs12811003
rs34513909
rs11172250
rs202242328
rs10783832
rs10783833
rs149354963
rs12231916
rs75907338
rs12821774
rs1284464
rs143272215
rs116317869
rs1678542
rs11172254
rs75509754
rs147035178
rs41401546
rs775244
rs775245
rs775246
rs144378635
rs775248
rs10783834
rs11172256
rs2291137
rs2888334
rs775249
rs775250
rs964107
rs964106
rs775251
rs1678536
rs7313599
rs8873
rs10747780
rs2619439
rs116433667
rs1545783
rs147266096
rs140849239
rs7964896
rs10747781
rs4760304
rs137932224
rs118095774
rs28365829
rs117954207
rs11537654
rs114524249
rs116825657
rs144742314
rs114729297
rs74903822
rs76085484
rs4760158
rs79719376
rs1296041
rs11172262
rs75335160
rs77740331
rs76460070
rs812315
rs114992075
rs115454176
rs2277319
rs193182110
rs74328595
rs71461330
rs1806652
rs116681782
rs75051978
rs77762493
rs3741417
rs2306390
rs148271524
rs117855838
rs10437954
rs145261291
rs7314872
rs370762350
rs540073741
rs60586224
rs141337782
rs183010569
rs7305391
rs73346100
rs2277321
rs2277322
rs2277323
rs79529064
rs1564374
rs1038914
rs143791089
rs75777032
rs28620262
rs903067
rs75896398
rs2169987
rs1552842
rs150204333
rs1873919
rs2277324
rs149303872
rs11172270
rs923828
rs184174469
rs7294447
rs77704265
rs7314152
rs1871417
rs3741418
rs35831868
rs10083154
rs12320537
rs117571686
rs74850490
rs12322482
rs715931
rs715930
rs703832
rs774896
rs2307094
rs2307095
rs2258877
rs774897
rs774898
rs774899
rs2619468
rs3899676
rs34271193
rs12578587
rs6581147
rs12302413
rs2619470
rs2640607
rs7966795
rs149350012
rs1027315
rs141139895
rs774887
rs1082502
rs774888
rs1092472
rs1082503
rs7134861
rs71432310
rs147742694
rs12304013
rs2640610
rs141073459
rs1629032
rs11172277
rs7968113
rs7953157
rs375932483
rs543408973
rs367707732
rs7977084
rs7963927
rs1678514
rs1678515
rs1678516
rs11533604
rs1689604
rs1678519
rs1689603
rs1678520
rs1689601
rs1689600
rs1678522
rs73123350
rs1678523
rs1689598
rs1678524
rs1678525
rs1678526
rs1689597
rs1678527
rs1678528
rs1678529
rs1689596
rs34919374
rs1678530
rs7960103
rs1678531
rs1678532
rs11172290
rs7966948
rs1612041
rs11536137
rs1689595
rs1689594
rs1689592
rs12826708
rs12314562
rs12826985
rs12302451
rs12809742
rs79969666
rs1678511
rs112314469
rs1678513
rs1678539
rs1678538
rs2928059
rs71461333
rs12302350
rs12302351
rs10876993
rs2928053
rs73123375
rs4760164
rs4760165
rs2928054
rs2928055
rs12819172
rs10876994
rs1678540
rs10876996
rs2640629
rs2928056
rs2928057
rs12832574
rs12833187
rs12316021
rs148459983
rs2640630
rs144240783
rs2640631
rs774890
rs774891
rs799575
rs774892
rs141314676
rs118121615
rs2169988
rs144307429
rs808940
rs813854
rs12831104
rs146849007
rs12813558
rs140513501
rs812869
rs812304
rs1689587
rs11172299
rs810204
rs7136269
rs187060076
rs10783836
rs11172300
rs2640636
rs2640637
rs78207482
rs1689586
rs1479498
rs1689585
rs1689584
rs1628552
rs2619441
rs10877001
rs141569186
rs2928061
rs2928062
rs2928064
rs11172302
rs1678504
rs7138608
rs7311632
rs117980814
rs1678505
rs1689589
rs34854770
rs4760168
rs3825078
rs140735037
rs12426511
rs80053132
rs7979246
rs79913618
rs10783842
rs10783843
rs73125460
rs7952989
rs75013973
rs11172304
rs10877006
rs74320440
rs10783844
rs11172305
rs7295422
rs7976852
rs138133344
rs113617513
rs10877008
rs10082911
rs7977683
rs11172306
rs79394718
rs701006
rs1633360
rs1633361
rs12424011
rs140322215
rs145063614
rs799265
rs2239891
rs799267
rs701007
rs1050045
rs138151167
rs1696466
rs11172310
rs238516
rs701008
rs238517
rs2269720
rs75960044
rs116845380
rs4760169
rs12318065
rs238522
rs12296750
rs1689583
rs11172314
rs2301551
rs10877011
rs75466825
rs12307841
rs17852479
rs3893002
rs12422249
rs75903270
rs12368653
rs556420228
rs117250739
rs12371356
rs117771651
rs150640993
rs144494118
rs184712
rs2069506
rs115411964
rs2069502
rs2270777
rs11172321
rs2072052
rs1048691
rs3741423
rs4646538
rs4646537
rs4646536
rs3782130
rs10877012
rs703842
rs77194942
rs118007790
rs10877013
rs2291617
rs10877014
rs10877015
rs10877016
rs139441893
rs10877017
rs11172333
rs9652011
rs10877018
rs10877019
rs8181644
rs143968372
rs923829
rs11172335
rs10747783
rs2014886
rs1599932
rs10431552
rs10431505
rs11172337
rs12306667
rs724834
rs56177740
```
