## Supplementary material for "Characterization of shared and ancestry-specific signals driving complex traits using multi-ancestry fine-mapping": susiex_nc3.cs80.cs

```
CS_ID	SNP	BP	REF_ALLELE	ALT_ALLELE	REF_FRQ	BETA	SE	-LOG10P	CS_PIP	OVRL_PIP
1	rs61937595	57682956	T,NA	C,NA	0.909543,NA	-0.0553556,NA	0.00689297,NA	15.0137,NA	0.958687	0.958687
2	rs324017	57487814	C,C	A,A	0.2833,0.464286	0.0300738,0.0122948	0.00438781,0.00857124	11.1437,0.819728	0.963123	0.963123
```
