## Supplementary material for "Characterization of shared and ancestry-specific signals driving complex traits using multi-ancestry fine-mapping": susiex_nc3.cs80.snp

```
BP	SNP	PIP(CS1)	LogBF(CS1,Pop1)	LogBF(CS1,Pop2)	PIP(CS2)	LogBF(CS2,Pop1)	LogBF(CS2,Pop2)
57184191	rs7136081	1.14923e-11	-1.98966	-0.733367	4.08639e-08	-2.0888	-0.813789
57184205	rs187668716	2.97719e-11	-1.77114	-2.15484e-10	1.38876e-07	-1.67926	-2.15484e-10
57184416	rs6581102	1.37606e-11	-1.52428	-1.01861	1.70083e-07	-0.45764	-1.01891
57184425	rs6581103	1.37606e-11	-1.52428	-1.01861	1.70083e-07	-0.45764	-1.01891
57184551	rs61937785	1.53724e-11	-1.76535	-0.666777	1.06174e-07	-1.15232	-0.795439
57184585	rs12370142	1.381e-11	-1.5207	-1.01861	1.65643e-07	-0.484091	-1.01891
57184650	rs9706074	1.39632e-11	-1.50966	-1.01861	1.68733e-07	-0.46561	-1.01891
57184833	rs61937786	2.29349e-11	-1.29175	-0.740292	7.66338e-08	-1.42225	-0.851552
57184940	rs138408545	3.73414e-11	-1.5446	-2.15484e-10	9.24771e-08	-2.08588	-2.15484e-10
57185525	rs6581104	2.14327e-11	-1.39037	-0.709415	7.21637e-08	-1.5007	-0.833206
57185690	rs145996646	6.53872e-11	-2.5211e-10	-0.984376	3.21859e-07	-2.5211e-10	-0.838726
57185883	rs7299415	5.72449e-11	-1.11736	-2.15484e-10	4.03115e-07	-0.613617	-2.15484e-10
57185968	rs6581105	1.27667e-11	-1.60609	-1.01177	1.49774e-07	-0.591634	-1.01207
57187128	rs11171972	1.0467e-10	-2.5211e-10	-0.513885	4.94263e-07	-2.5211e-10	-0.40977
57187310	rs147923563	2.16534e-11	-2.08954	-2.15484e-10	9.74823e-08	-2.03317	-2.15484e-10
57187473	rs2888095	1.35939e-11	-1.54245	-1.01263	1.60639e-07	-0.52074	-1.01294
57187635	rs2888096	1.35472e-11	-1.54245	-1.01608	1.60087e-07	-0.52074	-1.01638
57188563	rs117955669	2.46377e-11	-1.96042	-2.15484e-10	1.13737e-07	-1.87895	-2.15484e-10
57188821	rs7134494	1.31785e-11	-1.56378	-1.02234	1.53428e-07	-0.556974	-1.02264
57189027	rs7305851	1.62608e-11	-2.06892	-0.307018	9.42853e-08	-1.65333	-0.413179
57189055	rs61937787	1.56622e-11	-1.82918	-0.584274	1.02294e-07	-1.26309	-0.721898
57189483	rs7487633	1.30041e-11	-1.56378	-1.03566	1.51399e-07	-0.556974	-1.03595
57190001	rs144220808	3.64232e-11	-1.5695	-2.15484e-10	9.26298e-08	-2.08423	-2.15484e-10
57190290	rs7139214	1.28127e-11	-1.57533	-1.03893	1.47953e-07	-0.576725	-1.03922
57190543	rs6581106	1.28127e-11	-1.57533	-1.03893	1.47953e-07	-0.576725	-1.03922
57191650	rs2888084	5.06348e-11	-1.24006	-2.15484e-10	9.64042e-08	-2.04429	-2.15484e-10
57191792	rs1813108	1.24159e-11	-1.59999	-1.04573	1.45305e-07	-0.587985	-1.04602
57191863	rs1813109	1.29195e-11	-1.56378	-1.04218	1.50414e-07	-0.556974	-1.04247
57191907	rs117671377	1.13771e-10	-2.5211e-10	-0.430516	7.42288e-07	-2.5211e-10	-0.00310074
57192070	rs7302477	2.43626e-11	-1.39396	-0.577698	7.92056e-08	-1.52478	-0.716012
57192561	rs7303265	1.25141e-11	-1.58573	-1.05212	1.43432e-07	-0.594572	-1.0524
57193011	rs7307148	1.22893e-11	-1.59139	-1.06458	1.39714e-07	-0.604323	-1.06892
57193013	rs7306849	1.22893e-11	-1.59139	-1.06458	1.39714e-07	-0.604323	-1.06892
57193039	rs7306857	1.21908e-11	-1.59602	-1.06801	1.38691e-07	-0.612314	-1.06828
57193799	rs11171978	1.23082e-11	-1.59602	-1.05842	1.40026e-07	-0.612314	-1.0587
57194070	rs7311381	1.23968e-11	-1.58573	-1.06154	1.42089e-07	-0.594572	-1.06181
57194981	rs6581107	1.24876e-11	-1.57533	-1.06463	1.44201e-07	-0.576725	-1.0649
57195379	rs7315786	1.24876e-11	-1.57533	-1.06463	1.44201e-07	-0.576725	-1.0649
57195645	rs56858561	1.78929e-11	-1.83356	-0.446735	1.14865e-07	-1.2709	-0.598181
57195983	rs11171979	1.22056e-11	-1.58573	-1.07708	1.39899e-07	-0.594572	-1.07734
57196340	rs116862065	2.29809e-11	-2.03004	-2.15484e-10	1.84382e-07	-1.39583	-2.15484e-10
57197151	rs12296344	2.89549e-11	-1.32748	-0.471484	9.25371e-08	-1.4647	-0.620533
57197359	rs117528928	5.89981e-11	-1.0872	-2.15484e-10	1.04972e-07	-1.95914	-2.15484e-10
57198500	rs2126068	1.15635e-11	-1.61628	-1.10057	1.29611e-07	-0.647487	-1.10082
57198857	rs2371559	1.6806e-11	-2.07817	-0.264797	9.27296e-08	-1.70983	-0.373317
57199012	rs67808059	1.1544e-11	-1.61628	-1.10225	1.29392e-07	-0.647487	-1.1025
57199354	rs1870673	2.57828e-11	-1.63086	-0.284138	2.8197e-07	-0.567492	-0.403547
57199505	rs1870674	1.15121e-11	-1.61628	-1.10502	1.29035e-07	-0.647487	-1.10527
57199843	rs12321588	3.0264e-11	-1.36234	-0.392403	9.63141e-08	-1.49624	-0.548989
57200181	rs11171980	1.13356e-11	-1.62626	-1.1105	1.26113e-07	-0.664917	-1.11074
57200235	rs115558197	3.19881e-10	0.603248	-2.15484e-10	2.50673e-06	1.2139	-2.15484e-10
57201826	rs141597153	2.47889e-11	-1.9543	-2.15484e-10	1.00343e-07	-2.00424	-2.15484e-10
57202092	rs113275341	5.96015e-11	-1.07702	-2.15484e-10	1.12379e-07	-1.89096	-2.15484e-10
57202108	rs79646167	2.73272e-11	-1.85682	-2.15484e-10	4.27756e-07	-0.554286	-2.15484e-10
57202113	rs12366897	1.10162e-11	-1.63613	-1.12921	1.21651e-07	-0.682244	-1.12944
57202724	rs2371561	1.41708e-11	-1.94848	-0.56504	4.76071e-08	-2.09124	-0.658615
57203023	rs79680711	1.30676e-11	-2.08519	-0.509375	9.44094e-08	-2.02324	-0.0419545
57203153	rs12367312	1.04296e-11	-1.6839	-1.13615	1.1128e-07	-0.767311	-1.13348
57203305	rs12367339	1.04731e-11	-1.67456	-1.14134	1.12574e-07	-0.750506	-1.13872
57203433	rs61937791	3.18981e-11	-1.45072	-0.251435	1.00232e-07	-1.58469	-0.420662
57204160	rs12367822	1.05912e-11	-1.6839	-1.12077	1.1302e-07	-0.767311	-1.11796
57204220	rs112581520	2.16167e-11	-2.09124	-2.15484e-10	9.49902e-08	-2.05906	-2.15484e-10
57204550	rs146402961	2.91736e-11	-1.79144	-2.15484e-10	1.09144e-07	-1.92017	-2.15484e-10
57204873	rs79541927	3.53319e-11	-1.59992	-2.15484e-10	9.2341e-08	-2.08735	-2.15484e-10
57205527	rs10783798	7.2275e-12	-2.06515	-1.12165	2.924e-08	-1.99069	-1.24661
57206684	rs1903370	1.06065e-11	-1.65555	-1.14768	1.15666e-07	-0.716583	-1.14555
57206996	rs1903369	7.33992e-12	-2.00663	-1.16475	2.70396e-08	-2.06085	-1.25469
57207430	rs10876928	9.96364e-12	-1.70118	-1.16458	1.02896e-07	-0.813948	-1.16517
57208230	rs10876929	1.42017e-11	-1.94308	-0.568261	4.77453e-08	-2.09109	-0.655867
57208245	rs11171983	1.03843e-11	-1.66511	-1.1593	1.1239e-07	-0.733597	-1.15726
57208731	rs10876930	1.42835e-11	-1.94308	-0.562516	4.79695e-08	-2.09109	-0.651182
57209465	rs7965581	1.01784e-11	-1.67883	-1.1656	1.08686e-07	-0.758176	-1.1662
57210182	rs144714287	2.18213e-11	-2.08182	-2.15484e-10	1.65803e-07	-1.50204	-2.15484e-10
57210582	rs60615836	2.15408e-11	-1.97342	-0.121335	1.12434e-07	-1.58899	-0.301475
57210686	rs117939061	1.41331e-10	-0.213597	-2.15484e-10	1.91977e-06	0.947123	-2.15484e-10
57210760	rs148539981	7.02297e-11	-2.5211e-10	-0.912931	3.17698e-07	-2.5211e-10	-0.851738
57211365	rs145321310	2.89417e-11	-1.81802	0.0185957	9.02968e-08	-1.92034	-0.189395
57212149	rs11171985	1.98583e-11	-1.93226	-0.243826	1.52806e-07	-1.22884	-0.354828
57212490	rs10876931	1.81773e-11	-1.96211	-0.302416	1.35476e-07	-1.30043	-0.403609
57212823	rs61937817	2.3813e-11	-1.92681	-0.0676591	7.8331e-08	-1.99977	-0.252121
57212827	rs11171986	1.07073e-11	-1.59378	-1.2	1.24086e-07	-0.591702	-1.20017
57213767	rs148381088	2.51965e-11	-1.938	-2.15484e-10	1.00743e-07	-2.00027	-2.15484e-10
57214086	rs7957053	1.84744e-11	-1.9115	-0.336815	1.47736e-07	-1.18773	-0.429686
57215866	rs11171988	2.05333e-11	-1.92622	-0.216435	1.46338e-07	-1.22057	-0.406352
57216590	rs113940456	5.6817e-11	-1.12487	-2.15484e-10	3.11597e-07	-0.871129	-2.15484e-10
57216866	rs145895541	2.46668e-11	-1.95924	-2.15484e-10	4.38284e-07	-0.529971	-2.15484e-10
57217339	rs10783799	1.14562e-11	-2.08859	-0.637588	7.79941e-08	-1.51499	-0.741212
57217358	rs10876932	2.39711e-11	-2.09097	0.103122	6.95252e-08	-2.04574	-0.32541
57218599	rs181096102	2.5134e-11	-1.94048	-2.15484e-10	9.20281e-08	-2.09075	-2.15484e-10
57219142	rs7305859	2.74666e-11	-1.85173	-2.15484e-10	1.71375e-07	-1.46898	-2.15484e-10
57219202	rs118190803	2.47677e-11	-1.95516	-2.15484e-10	9.21423e-08	-2.0895	-2.15484e-10
57219622	rs61937819	1.14263e-11	-2.08194	-0.64685	5.54006e-08	-1.84743	-0.750817
57220044	rs7488232	1.14915e-11	-2.08804	-0.635057	7.21161e-08	-1.59452	-0.740041
57220120	rs10783800	1.15387e-11	-2.08731	-0.631683	7.17256e-08	-1.60304	-0.736955
57220184	rs144106147	2.67246e-10	0.423469	-2.15484e-10	9.48752e-08	-2.06028	-2.15484e-10
57220505	rs139867475	2.70198e-11	-1.86813	-2.15484e-10	1.66875e-07	-1.49559	-2.15484e-10
57220777	rs10161333	1.1148e-11	-2.09019	-0.663245	7.27712e-08	-1.55974	-0.765782
57221865	rs10876933	2.19293e-11	-2.07688	-2.15484e-10	1.19339e-07	-1.83087	-2.15484e-10
57221913	rs73117865	2.75727e-11	-1.84788	-2.15484e-10	1.07541e-07	-1.93497	-2.15484e-10
57222024	rs7967561	2.18377e-11	-2.08106	-2.15484e-10	1.21714e-07	-1.81117	-2.15484e-10
57222153	rs7967877	2.18377e-11	-2.08106	-2.15484e-10	1.21714e-07	-1.81117	-2.15484e-10
57222511	rs4544042	1.14806e-11	-2.08564	-0.638403	7.0098e-08	-1.61985	-0.743099
57222584	rs143117494	2.85459e-11	-1.81319	-2.15484e-10	1.17431e-07	-1.84699	-2.15484e-10
57222611	rs143655627	3.65472e-11	-1.5661	-2.15484e-10	1.27714e-07	-1.76305	-2.15484e-10
57222653	rs4329724	1.15237e-11	-2.08564	-0.634651	7.03388e-08	-1.61985	-0.739669
57224302	rs4759257	1.1386e-11	-2.09055	-0.64177	7.48738e-08	-1.55086	-0.746175
57225155	rs74240689	4.64503e-11	-1.31922	-0.00710316	4.62375e-07	-1.05824	0.58178
57225450	rs118018156	2.38976e-11	-1.99092	-2.15484e-10	9.27959e-08	-2.08244	-2.15484e-10
57225554	rs7980181	1.19231e-11	-2.0847	-0.601528	7.19049e-08	-1.62814	-0.709352
57225781	rs7954982	2.18173e-11	-2.082	-2.15484e-10	1.22328e-07	-1.80613	-2.15484e-10
57226708	rs10747771	2.18173e-11	-2.082	-2.15484e-10	1.22328e-07	-1.80613	-2.15484e-10
57226741	rs11171989	1.0391e-11	-2.03901	-0.784752	3.61638e-08	-2.03577	-0.98901
57227051	rs10783801	2.19293e-11	-2.07688	-2.15484e-10	1.19339e-07	-1.83087	-2.15484e-10
57227110	rs73117871	2.81195e-11	-1.82824	-2.15484e-10	1.22177e-07	-1.80737	-2.15484e-10
57227130	rs141194812	2.6494e-11	-1.88778	-2.15484e-10	1.78967e-07	-1.42564	-2.15484e-10
57227175	rs11829130	1.15584e-11	-2.08559	-0.631692	5.36905e-08	-1.89264	-0.736963
57227680	rs11171990	2.24925e-11	-2.09123	0.0397104	6.56033e-08	-2.06575	-0.363463
57227756	rs7305383	1.16031e-11	-2.08559	-0.627832	5.38804e-08	-1.89264	-0.733433
57228217	rs7305808	1.16784e-11	-2.08265	-0.624313	5.49226e-08	-1.8767	-0.730214
57228257	rs4759032	1.20899e-11	-2.08652	-0.585814	7.41742e-08	-1.61148	-0.694945
57228317	rs4759033	2.18173e-11	-2.082	-2.15484e-10	1.22328e-07	-1.80613	-2.15484e-10
57229380	rs57340110	1.16851e-11	-2.0856	-0.620785	5.55776e-08	-1.86807	-0.726986
57230565	rs78485395	6.08697e-11	-2.5211e-10	-1.05597	2.43446e-07	-2.5211e-10	-1.11794
57231322	rs11171991	2.16266e-11	-2.09078	-2.15484e-10	1.28389e-07	-1.75777	-2.15484e-10
57231497	rs1466383	1.05398e-11	-2.03237	-0.77718	3.54844e-08	-2.04222	-1.00153
57232836	rs1078043	1.06031e-11	-2.08815	-0.715406	5.16004e-08	-1.85605	-0.813263
57233350	rs747906	1.06895e-11	-2.08296	-0.712472	5.36145e-08	-1.82042	-0.810598
57233372	rs113874133	3.26715e-11	-1.6782	-2.15484e-10	9.19964e-08	-2.09109	-2.15484e-10
57233673	rs145375621	7.20497e-11	-2.5211e-10	-0.887346	2.62085e-07	-2.5211e-10	-1.04417
57234143	rs4759258	1.11138e-10	-0.453926	-2.15484e-10	9.20085e-08	-2.09096	-2.15484e-10
57234269	rs118138059	4.03533e-11	-1.46703	-2.15484e-10	3.45502e-07	-0.767841	-2.15484e-10
57234406	rs898612	1.72183e-11	-2.00207	-0.316657	4.85353e-08	-2.05163	-0.67892
57234747	rs736755	1.69763e-11	-2.03587	-0.297016	5.3969e-08	-1.9664	-0.658024
57234904	rs192312544	2.637e-10	0.41011	-2.15484e-10	2.33381e-07	-1.16017	-2.15484e-10
57234927	rs117634863	5.057e-10	1.06124	-2.15484e-10	1.05145e-07	-1.9575	-2.15484e-10
57235506	rs1599332	1.69854e-11	-1.97953	-0.352815	4.73518e-08	-2.02652	-0.728717
57235683	rs61937826	1.24332e-11	-1.83689	-0.807441	3.90006e-08	-2.01495	-0.934312
57235815	rs1841492	1.67824e-11	-2.04103	-0.303338	5.47943e-08	-1.94621	-0.663042
57236935	rs10876934	1.71885e-11	-1.99629	-0.324165	5.09135e-08	-2.00317	-0.679543
57237155	rs10876935	1.64458e-11	-1.99629	-0.368334	4.91705e-08	-2.00317	-0.714378
57237463	rs117120119	6.63542e-11	-0.969695	-2.15484e-10	9.19878e-08	-2.09118	-2.15484e-10
57238158	rs10783802	2.86494e-11	-2.09068	0.281109	8.76845e-08	-1.831	-0.308098
57238180	rs4759259	1.59207e-11	-2.07145	-0.325634	5.74324e-08	-1.87575	-0.686478
57238844	rs10876936	1.61115e-11	-2.08361	-0.301561	6.16782e-08	-1.82341	-0.667497
57238865	rs10876937	1.61264e-11	-2.08956	-0.29468	6.52052e-08	-1.77324	-0.662059
57239545	rs149636151	7.64806e-11	-0.827664	-2.15484e-10	9.5917e-08	-2.04936	-2.15484e-10
57240081	rs57208706	1.17613e-11	-1.77082	-0.929069	3.70188e-08	-1.96361	-1.0378
57240246	rs11171997	1.71514e-11	-2.08637	-0.236248	6.79934e-08	-1.77697	-0.616456
57240377	rs58783875	8.19214e-12	-1.97622	-1.0853	5.20298e-08	-1.57025	-1.09077
57240444	rs11171998	1.18836e-11	-2.09108	-0.598459	4.39722e-08	-1.97417	-0.855116
57240709	rs11171999	1.5814e-11	-1.44226	-0.961548	4.57671e-08	-1.64398	-1.1453
57243446	rs34414794	7.7008e-12	-2.07082	-1.05256	2.81149e-08	-2.08576	-1.19078
57243888	rs117524896	2.27393e-11	-2.04061	-2.15484e-10	1.74779e-07	-1.44932	-2.15484e-10
57244168	rs11531227	7.40059e-12	-1.88972	-1.27342	5.83863e-08	-1.36173	-1.18403
57245554	rs142253105	1.53725e-10	-2.5211e-10	-0.129537	4.62681e-07	-2.5211e-10	-0.475801
57246941	rs10783804	6.69913e-12	-2.02397	-1.23876	4.47305e-08	-1.56834	-1.24384
57247187	rs7311373	7.93786e-12	-1.81907	-1.27399	6.48072e-08	-1.23209	-1.20933
57247188	rs35663032	6.27945e-11	-1.02483	-2.15484e-10	9.2089e-08	-2.09008	-2.15484e-10
57247522	rs150248294	2.25433e-11	-2.04926	-2.15484e-10	1.54589e-07	-1.57207	-2.15484e-10
57247745	rs149389689	3.64777e-11	-1.568	-2.15484e-10	1.77519e-07	-1.43376	-2.15484e-10
57247812	rs11172003	7.39015e-12	-1.91695	-1.24761	3.03037e-08	-1.92833	-1.27324
57247877	rs10735869	7.38931e-12	-1.89056	-1.27411	5.72973e-08	-1.37866	-1.18592
57249600	rs4237805	7.73997e-12	-1.84424	-1.27406	6.20275e-08	-1.27729	-1.20797
57249763	rs76739551	2.74863e-11	-1.37636	-0.474652	1.92001e-07	-1.5732	0.217858
57250679	rs77502615	1.94936e-10	-2.5211e-10	0.107968	1.27401e-06	-2.5211e-10	0.537089
57250793	rs11172021	7.1291e-12	-1.99539	-1.20513	2.76455e-08	-2.02474	-1.26864
57250835	rs11172022	7.08305e-12	-2.00301	-1.20398	2.74879e-08	-2.03107	-1.26802
57251275	rs139211450	4.99587e-11	-2.5211e-10	-1.25351	2.08368e-07	-2.5211e-10	-1.27353
57251358	rs9739355	7.30788e-12	-1.97062	-1.20513	2.82284e-08	-2.00387	-1.26864
57251915	rs188976396	5.4635e-11	-2.5211e-10	-1.16403	2.67524e-07	-2.5211e-10	-1.02363
57252532	rs7303219	7.75612e-12	-1.84424	-1.27198	6.0994e-08	-1.27729	-1.22477
57252811	rs76545764	7.35306e-11	-0.867	-2.15484e-10	2.28227e-07	-1.1825	-2.15484e-10
57252873	rs7306442	7.75866e-12	-1.84424	-1.27165	6.09043e-08	-1.27729	-1.22624
57253071	rs141777934	1.25075e-10	-2.5211e-10	-0.33579	5.23323e-07	-2.5211e-10	-0.35264
57253113	rs76043385	2.61413e-11	-1.52475	-0.376431	1.94412e-07	-1.69824	0.355376
57253756	rs146255722	2.21168e-11	-2.06837	-2.15484e-10	9.24402e-08	-2.08628	-2.15484e-10
57254456	rs143864706	6.16689e-11	-1.04292	-2.15484e-10	2.07734e-07	-1.27658	-2.15484e-10
57254503	rs111678820	2.17877e-11	-2.08336	-2.15484e-10	1.4813e-07	-1.61475	-2.15484e-10
57254899	rs35671620	2.19946e-11	-2.07391	-2.15484e-10	6.98688e-07	-0.0636343	-2.15484e-10
57255135	rs4759035	7.10593e-12	-1.97539	-1.22838	2.80587e-08	-2.0051	-1.27344
57255195	rs10783805	6.82729e-12	-1.97934	-1.26443	5.75539e-08	-1.35417	-1.20594
57256075	rs76390111	3.00722e-11	-1.7611	-2.15484e-10	9.24783e-08	-2.08586	-2.15484e-10
57256228	rs78560354	1.26947e-10	-0.320933	-2.15484e-10	9.2152e-08	-2.0894	-2.15484e-10
57256380	rs7305700	8.93815e-12	-1.70053	-1.27384	1.02142e-07	-0.794187	-1.19228
57256399	rs12423843	9.30382e-12	-1.66006	-1.27421	1.08681e-07	-0.72128	-1.20314
57257244	rs11832720	1.13534e-11	-2.08129	-0.6539	9.12197e-08	-2.07995	-0.0196177
57257912	rs7314652	9.56002e-12	-1.63333	-1.27379	1.11624e-07	-0.706269	-1.19144
57258015	rs7314567	1.32074e-11	-1.70292	-0.881002	2.26867e-07	-1.15362	-0.0348525
57258216	rs12369300	2.1627e-11	-2.09076	-2.15484e-10	9.20332e-08	-2.09069	-2.15484e-10
57259162	rs7954692	7.03613e-12	-1.98787	-1.22578	2.77701e-08	-2.01581	-1.27307
57259205	rs3922405	6.83717e-12	-1.97934	-1.26299	5.73448e-08	-1.35417	-1.20958
57259691	rs75465620	1.08123e-11	-2.07534	-0.708679	8.3667e-08	-2.08609	-0.0999069
57260027	rs9919772	8.99508e-12	-1.92833	-1.0397	1.48413e-07	-1.43332	-0.179513
57260454	rs61937853	7.21248e-12	-1.96969	-1.2192	2.71358e-08	-2.0401	-1.27189
57261958	rs11172025	9.79299e-12	-1.60917	-1.27386	1.17759e-07	-0.631672	-1.21252
57262741	rs28678573	5.40313e-11	-1.17514	-2.15484e-10	9.30935e-08	-2.07923	-2.15484e-10
57263617	rs117991841	1.76115e-11	-2.08162	-0.214526	1.38538e-07	-2.08159	0.399895
57263763	rs149822892	5.86189e-11	-1.09364	-2.15484e-10	1.98665e-07	-1.32122	-2.15484e-10
57264127	rs142888721	2.56886e-11	-1.91866	-2.15484e-10	3.47839e-07	-0.761097	-2.15484e-10
57264426	rs74995587	1.10837e-11	-2.07054	-0.688686	8.62277e-08	-2.08655	-0.0693009
57265017	rs10876940	1.29212e-11	-1.73715	-0.868683	2.50642e-07	-1.07576	-0.0130568
57265121	rs75545257	8.08468e-11	-2.5211e-10	-0.772146	4.26202e-07	-2.5211e-10	-0.557925
57265375	rs4759260	7.33643e-12	-1.97963	-1.19222	2.82158e-08	-2.00875	-1.26421
57265921	rs4403833	1.25833e-11	-2.091	-0.541334	1.92104e-07	-1.49329	0.138488
57265952	rs4254104	9.79119e-12	-1.61049	-1.27273	1.33838e-07	-0.543326	-1.17288
57266313	rs10783807	1.42589e-11	-1.7597	-0.747617	1.50127e-07	-1.77609	0.174736
57267095	rs6581110	7.84889e-12	-1.86601	-1.23832	2.33355e-07	0.0822168	-1.2425
57267216	rs10876941	1.04843e-11	-1.54725	-1.26757	1.53713e-07	-0.430145	-1.14761
57268116	rs4495925	9.64985e-12	-1.94586	-0.951894	1.95161e-07	-1.35259	0.0135744
57268261	rs11172026	8.77028e-12	-1.98326	-1.01008	3.17148e-08	-1.98798	-1.16807
57268823	rs4759261	8.80613e-12	-1.97521	-1.01405	3.13962e-08	-1.99557	-1.17059
57268985	rs4471472	9.69627e-12	-1.95141	-0.941551	1.96426e-07	-1.36515	0.0326004
57269264	rs4633499	9.38456e-12	-1.98409	-0.941551	1.83417e-07	-1.43368	0.0326004
57269554	rs10876942	9.2149e-12	-1.83585	-1.10803	2.84112e-08	-2.04003	-1.22603
57269643	rs4472974	1.11926e-11	-1.48646	-1.26299	1.73831e-07	-0.325115	-1.12964
57270529	rs145745166	2.28157e-11	-2.03725	-2.15484e-10	1.13811e-07	-1.8783	-2.15484e-10
57272094	rs4759262	1.08655e-11	-1.61669	-1.16241	2.96304e-08	-1.97217	-1.25187
57272614	rs4759036	3.21348e-11	-0.48943	-1.20533	8.1951e-07	1.36594	-1.27008
57272672	rs4759037	2.74406e-11	-1.29725	-0.555433	2.00434e-07	-1.63229	0.319935
57272782	rs4759264	2.75665e-11	-1.31001	-0.538088	2.03684e-07	-1.64198	0.345715
57272865	rs7295197	1.08749e-11	-1.60897	-1.16927	2.94288e-08	-1.97599	-1.25488
57272866	rs9668259	2.91778e-11	-0.602265	-1.18903	7.01635e-07	1.2068	-1.26623
57272993	rs9668268	2.83469e-11	-1.29725	-0.522935	2.08385e-07	-1.63229	0.358841
57273194	rs12300079	9.71943e-12	-1.9281	-0.962475	3.40911e-07	-0.6631	-0.118116
57273289	rs12300191	9.80046e-12	-1.9281	-0.954173	3.45997e-07	-0.6631	-0.103307
57273317	rs181457987	2.40925e-11	-1.9828	-2.15484e-10	1.29283e-07	-1.75084	-2.15484e-10
57273318	rs12823784	3.01428e-11	-1.90894	0.150185	1.04762e-06	-0.769135	1.11057
57273331	rs12313528	2.8023e-11	-1.33523	-0.496448	2.1251e-07	-1.66106	0.407208
57273481	rs7961602	3.18916e-11	-0.508165	-1.19419	7.99097e-07	1.33839	-1.26775
57273686	rs11613486	1.01799e-11	-1.66903	-1.17526	3.03194e-08	-1.94365	-1.2574
57273810	rs144717313	6.10163e-11	-2.5211e-10	-1.05356	2.95271e-07	-2.5211e-10	-0.924946
57274013	rs6581111	2.95393e-11	-1.32973	-0.449246	2.30007e-07	-1.65101	0.476284
57274084	rs6581112	2.90122e-11	-1.33523	-0.461757	2.23592e-07	-1.66106	0.458038
57274648	rs10876943	2.82879e-11	-0.646104	-1.17616	6.55073e-07	1.13388	-1.26197
57274825	rs4643112	2.91852e-11	-1.33523	-0.455811	2.2554e-07	-1.66106	0.466715
57275013	rs4259865	3.09412e-11	-1.92732	0.194705	1.05518e-06	-0.819449	1.16807
57275472	rs4477472	1.01449e-11	-1.66903	-1.1787	3.02769e-08	-1.94365	-1.2588
57275528	rs4477473	3.11601e-11	-0.549398	-1.17616	7.56303e-07	1.27758	-1.26197
57275676	rs147645608	5.5578e-11	-2.5211e-10	-1.14691	2.6206e-07	-2.5211e-10	-1.04427
57276210	rs7960108	2.95598e-11	-1.34768	-0.430608	2.3178e-07	-1.67044	0.503386
57276283	rs6581113	2.86669e-11	-1.38441	-0.424552	2.2748e-07	-1.69795	0.512172
57276290	rs6581114	2.86669e-11	-1.38441	-0.424552	2.2748e-07	-1.69795	0.512172
57276375	rs4514464	1.01142e-11	-1.90593	-0.94483	3.74256e-07	-0.598887	-0.0890113
57276808	rs7955918	3.07648e-11	-0.569807	-1.16852	7.35855e-07	1.24738	-1.25918
57277302	rs4417325	1.01364e-11	-1.90593	-0.942637	3.7757e-07	-0.598887	-0.0801966
57277310	rs7358702	2.95714e-11	-1.36003	-0.417867	2.33922e-07	-1.67971	0.52186
57277392	rs7358569	3.25159e-11	-1.93129	0.24832	1.11805e-06	-0.830562	1.23707
57277659	rs6581115	2.95714e-11	-1.36003	-0.417867	2.33922e-07	-1.67971	0.52186
57277839	rs7959654	3.1778e-11	-0.549398	-1.15653	7.62008e-07	1.27758	-1.25446
57277941	rs75332898	2.47343e-11	-1.95651	-2.15484e-10	1.23174e-06	0.503347	-2.15484e-10
57278076	rs11172030	1.01364e-11	-1.90593	-0.942637	3.7757e-07	-0.598887	-0.0801966
57278168	rs7960137	2.85827e-11	-0.665851	-1.14605	6.4365e-07	1.10435	-1.25003
57278418	rs7960389	2.9935e-11	-1.36003	-0.405646	2.38094e-07	-1.67971	0.539538
57278642	rs58911887	3.41651e-11	-1.90431	0.270808	1.239e-06	-0.756704	1.26593
57279336	rs34465459	3.44406e-11	-1.90431	0.27884	1.25182e-06	-0.756704	1.27622
57279372	rs10876944	1.00923e-11	-1.90593	-0.947	3.74451e-07	-0.598887	-0.0884894
57279601	rs7979655	2.79684e-11	-0.70299	-1.13064	6.13002e-07	1.04862	-1.24309
57279756	rs7967439	2.92367e-11	-1.40837	-0.380911	2.38001e-07	-1.71577	0.575205
57279811	rs4435043	1.00399e-11	-1.67626	-1.18188	3.03699e-08	-1.93933	-1.26006
57279956	rs7967940	3.10965e-11	-0.588058	-1.13955	7.24869e-07	1.22031	-1.24716
57279973	rs7967947	3.02613e-11	-1.40864	-0.346194	2.65836e-07	-1.69695	0.666997
57279977	rs143761627	5.07242e-11	-2.5211e-10	-1.2383	2.36725e-07	-2.5211e-10	-1.14594
57280009	rs7954603	2.95875e-11	-1.39644	-0.380911	2.40119e-07	-1.70691	0.575205
57280374	rs4326839	1.00443e-11	-1.90593	-0.951767	3.71063e-07	-0.598887	-0.097579
57280426	rs4439555	2.90549e-11	-1.40837	-0.387148	2.35873e-07	-1.71577	0.566226
57281030	rs7307358	1.00104e-11	-1.68271	-1.17837	3.05325e-08	-1.93538	-1.25866
57281402	rs7972591	2.7628e-11	-0.722337	-1.12353	5.97402e-07	1.01949	-1.23974
57281530	rs4759040	3.29674e-11	-1.93995	0.270763	1.12579e-06	-0.855079	1.26848
57281572	rs4759265	3.3254e-11	-1.93129	0.270763	1.15373e-06	-0.830562	1.26848
57281906	rs10735870	2.99457e-11	-1.38441	-0.380911	2.4228e-07	-1.69795	0.575205
57281931	rs6581118	2.95875e-11	-1.39644	-0.380911	2.40119e-07	-1.70691	0.575205
57282074	rs4436581	3.01337e-11	-1.38441	-0.374652	2.44471e-07	-1.69795	0.584206
57282255	rs4307758	2.94203e-11	-1.40837	-0.374652	2.40153e-07	-1.71577	0.584206
57282292	rs7311658	1.01711e-11	-1.67626	-1.16889	3.05326e-08	-1.93933	-1.25471
57282636	rs139870458	2.1763e-11	-2.08449	-2.15484e-10	1.98179e-07	-1.32367	-2.15484e-10
57282645	rs10876945	2.94203e-11	-1.40837	-0.374652	2.40153e-07	-1.71577	0.584206
57282791	rs11172033	2.74244e-11	-0.741547	-1.11172	5.83686e-07	0.990496	-1.23397
57282951	rs11172034	2.94203e-11	-1.40837	-0.374652	2.40153e-07	-1.71577	0.584206
57283009	rs149179222	3.83655e-10	-2.5211e-10	0.785042	2.80221e-06	-2.5211e-10	1.32532
57283039	rs143348329	9.52142e-11	-2.5211e-10	-0.608573	3.30862e-07	-2.5211e-10	-0.811137
57283054	rs142834231	3.39841e-11	-1.9565	0.317693	1.13625e-06	-0.903293	1.32594
57283138	rs10876946	2.88984e-11	-1.48809	-0.312824	2.62754e-07	-1.75675	0.715127
57283209	rs56023460	2.74244e-11	-0.741547	-1.11172	5.83686e-07	0.990496	-1.23397
57283841	rs4590912	2.94203e-11	-1.40837	-0.374652	2.40153e-07	-1.71577	0.584206
57284406	rs10783808	3.33264e-11	-1.96052	0.302172	1.10063e-06	-0.915298	1.3061
57284598	rs7956391	2.7155e-11	-0.758718	-1.10442	5.70813e-07	0.964522	-1.2303
57284723	rs7959253	2.66453e-11	-0.777666	-1.10442	5.54648e-07	0.935793	-1.2303
57285090	rs7959725	2.62976e-11	-0.777666	-1.11756	5.47049e-07	0.935793	-1.24409
57285117	rs4759266	1.02073e-11	-1.66903	-1.17257	3.03533e-08	-1.94365	-1.25628
57285301	rs28876529	9.67727e-12	-1.91935	-0.975573	3.41018e-07	-0.637431	-0.143471
57285427	rs11172037	9.67727e-12	-1.91935	-0.975573	3.41018e-07	-0.637431	-0.143471
57285543	rs4759267	2.96669e-11	-1.42019	-0.354481	2.45051e-07	-1.72452	0.613149
57285630	rs148057807	5.01316e-11	-1.25005	-2.15484e-10	2.874e-07	-0.951962	-2.15484e-10
57286063	rs10783809	2.89963e-11	-1.4494	-0.348133	2.43311e-07	-1.74074	0.622238
57286536	rs139098355	2.16433e-11	-2.09001	-2.15484e-10	2.73964e-07	-0.999843	-2.15484e-10
57286557	rs186845596	1.31435e-10	-2.5211e-10	-0.286188	6.30863e-07	-2.5211e-10	-0.165749
57287024	rs79050713	9.61733e-12	-1.92556	-0.975573	3.34875e-07	-0.655611	-0.143471
57287252	rs10876949	2.92396e-11	-1.46086	-0.328319	2.4819e-07	-1.74919	0.650547
57287522	rs11172038	1.01463e-11	-1.67869	-1.16889	3.0491e-08	-1.94069	-1.25471
57287694	rs55812315	2.6839e-11	-0.790914	-1.08393	5.53491e-07	0.922996	-1.21959
57287714	rs11172039	2.94283e-11	-1.46086	-0.321884	2.50478e-07	-1.74919	0.659721
57287793	rs10783810	2.90961e-11	-1.47221	-0.321884	2.48395e-07	-1.75754	0.659721
57288449	rs12321987	9.61733e-12	-1.92556	-0.975573	3.34875e-07	-0.655611	-0.143471
57288668	rs7315229	3.14459e-11	-1.39006	-0.326369	2.70812e-07	-1.70704	0.695622
57288900	rs4415812	1.03372e-11	-1.65438	-1.17456	2.98769e-08	-1.95211	-1.26364
57288997	rs4237807	1.04489e-11	-1.66174	-1.15647	3.04398e-08	-1.94792	-1.24917
57290109	rs536957166	9.27946e-09	3.97086	-2.15484e-10	1.03583e-06	0.330119	-2.15484e-10
57291322	rs145542494	2.20973e-11	-2.06925	-2.15484e-10	1.1047e-07	-1.90809	-2.15484e-10
57291499	rs4759041	2.66211e-11	-0.796476	-1.08652	5.44065e-07	0.907203	-1.22097
57291694	rs61939604	2.67505e-11	-0.791625	-1.08652	5.52129e-07	0.921918	-1.22097
57292797	rs78931343	8.78355e-11	-2.5211e-10	-0.689236	4.01694e-07	-2.5211e-10	-0.617148
57293182	rs11172043	9.10896e-12	-1.9792	-0.976241	2.85215e-07	-0.783005	-0.17659
57293242	rs77668026	4.96261e-10	-2.5211e-10	1.0424	4.06001e-06	-2.5211e-10	1.6961
57293436	rs1846400	1.24981e-11	-1.70338	-0.93575	1.02365e-06	1.50347	-1.18518
57293744	rs12426808	4.91868e-11	-2.5211e-10	-1.26908	2.39762e-07	-2.5211e-10	-1.13319
57294066	rs12422981	2.08153e-11	-1.41555	-0.713458	2.24871e-07	-1.31404	0.116723
57294074	rs12426816	9.02486e-12	-2.00478	-0.95994	2.6761e-07	-0.874403	-0.148906
57294983	rs2371632	4.62984e-11	-1.3296	-2.15484e-10	2.34683e-07	-1.1546	-2.15484e-10
57296041	rs4612852	4.09316e-11	-1.974	0.521196	1.39898e-06	-0.956436	1.5871
57296047	rs4468384	4.16644e-11	-1.974	0.538941	1.42668e-06	-0.956436	1.6067
57296249	rs34263825	3.995e-11	-1.98318	0.50611	1.32969e-06	-0.985416	1.56528
57296274	rs11610564	3.72945e-11	-1.54585	-2.15484e-10	1.02489e-07	-1.98308	-2.15484e-10
57296338	rs11172045	4.89365e-11	-2.5211e-10	-1.27418	2.29192e-07	-2.5211e-10	-1.17828
57296424	rs2888108	2.65533e-11	-0.795397	-1.09015	5.43911e-07	0.908846	-1.2229
57297540	rs11172046	1.05084e-11	-1.67626	-1.13627	3.09341e-08	-1.93933	-1.24165
57298080	rs11172047	9.52236e-12	-1.98911	-0.921951	3.15516e-07	-0.817405	-0.0412242
57298614	rs2371631	9.70677e-12	-1.96295	-0.92893	3.40269e-07	-0.728792	-0.0543105
57298631	rs4759268	1.02893e-11	-1.67626	-1.15734	3.06901e-08	-1.93933	-1.24957
57298771	rs141275372	2.37732e-11	-1.99614	-2.15484e-10	1.1384e-07	-1.87805	-2.15484e-10
57299263	rs12305763	9.37318e-12	-1.98421	-0.942637	3.08703e-07	-0.800261	-0.0801966
57299486	rs117961863	2.1666e-11	-2.08896	-2.15484e-10	2.66846e-07	-1.02617	-2.15484e-10
57299577	rs187160685	1.13364e-10	-0.434096	-2.15484e-10	3.11249e-07	-0.872246	-2.15484e-10
57300458	rs117228209	2.62906e-11	-1.89549	-2.15484e-10	3.6085e-07	-0.724376	-2.15484e-10
57301394	rs2888107	2.50047e-11	-0.806768	-1.13887	5.19982e-07	0.89153	-1.25058
57301398	rs2888106	2.51164e-11	-0.806768	-1.13441	5.20962e-07	0.89153	-1.24869
57302120	rs7957145	5.77584e-11	-1.86788	0.759448	2.38255e-06	-0.661045	1.82413
57302520	rs34285886	5.44877e-11	-1.91898	0.752259	2.10294e-06	-0.795431	1.83369
57302799	rs1846398	2.35766e-11	-1.13412	-0.870325	4.00487e-07	0.458748	-1.07891
57303222	rs11172048	6.88958e-12	-2.07822	-1.15647	2.72719e-08	-2.08908	-1.2179
57304203	rs11172049	7.79266e-12	-2.05581	-1.05571	1.91071e-07	-1.03917	-0.321024
57304289	rs7965441	7.75921e-12	-1.88566	-1.23016	3.40303e-08	-1.81157	-1.27401
57305138	rs1874888	7.81147e-12	-2.06058	-1.04853	1.83132e-07	-1.09655	-0.30608
57305580	rs1391708	5.32633e-11	-1.89632	0.706866	2.11922e-06	-0.734491	1.78046
57305644	rs12304073	7.57247e-12	-1.89075	-1.24944	3.42798e-08	-1.80557	-1.27271
57306224	rs58801386	6.25155e-12	-2.07988	-1.25199	3.43066e-08	-1.8055	-1.272
57306412	rs10506349	7.98221e-12	-2.03052	-1.05696	2.05718e-07	-0.9627	-0.323634
57306430	rs10876951	7.79253e-12	-2.06566	-1.04587	1.78693e-07	-1.12658	-0.30059
57306677	rs10735871	2.38848e-11	-1.14853	-0.842927	3.82524e-07	0.397626	-1.06367
57308260	rs11172055	1.30995e-11	-1.68541	-0.906713	1.2441e-07	-1.55736	-0.231895
57308723	rs10783812	8.1745e-12	-2.04522	-1.01847	2.10799e-07	-1.01635	-0.245585
57308936	rs1909328	2.10269e-11	-1.06877	-1.05013	3.92336e-07	0.526209	-1.16693
57308975	rs11172056	8.44493e-12	-2.00007	-1.03106	2.4139e-07	-0.848907	-0.277517
57309325	rs7964087	8.52671e-12	-1.92323	-1.09826	3.66004e-08	-1.75932	-1.25346
57309556	rs191301190	2.16557e-11	-2.08943	-2.15484e-10	1.85177e-07	-1.39153	-2.15484e-10
57309884	rs7302420	8.39307e-12	-2.01883	-1.01847	2.36752e-07	-0.900241	-0.245585
57310085	rs17119149	8.39532e-12	-1.94212	-1.0949	3.78048e-08	-1.73592	-1.24449
57310175	rs11172057	7.87419e-12	-2.04909	-1.05202	1.85637e-07	-1.04211	-0.346935
57310202	rs10876953	1.50758e-11	-1.6955	-0.756106	1.42219e-07	-1.56894	-0.0865303
57310518	rs79397749	1.00989e-10	-2.5211e-10	-0.54969	3.53856e-07	-2.5211e-10	-0.743947
57310688	rs10876954	2.79908e-11	-1.53375	-0.299078	2.88845e-07	-1.75905	0.812108
57310929	rs17119152	4.94372e-11	-2.5211e-10	-1.264	2.16968e-07	-2.5211e-10	-1.23309
57311229	rs12228618	8.38668e-12	-2.01425	-1.02381	2.35282e-07	-0.895728	-0.256328
57312366	rs147257957	2.18035e-11	-2.08263	-2.15484e-10	2.01926e-07	-1.30494	-2.15484e-10
57313335	rs9739473	9.43297e-12	-1.92253	-0.997961	3.16692e-07	-0.619059	-0.235849
57315391	rs1498749	1.60992e-11	-1.75953	-0.626405	1.25559e-07	-2.0896	0.309538
57316603	rs117027576	7.82422e-11	-0.804893	-2.15484e-10	1.98499e-07	-1.32206	-2.15484e-10
57317393	rs17119173	1.98206e-11	-1.96705	-0.210935	2.31292e-07	-1.84033	0.671176
57317903	rs7314055	1.7175e-11	-1.6913	-0.629941	1.30796e-07	-2.09111	0.351914
57318326	rs10876955	6.99815e-12	-2.00908	-1.20997	4.15384e-08	-1.61309	-1.27313
57318457	rs35944841	1.97451e-11	-1.96426	-0.217529	2.28756e-07	-1.8424	0.662223
57318731	rs10876956	6.7631e-12	-2.0335	-1.21972	4.40972e-08	-1.5524	-1.27405
57318807	rs67377945	2.06412e-11	-1.9073	-0.230116	2.43046e-07	-1.76476	0.645171
57318819	rs118082508	7.18651e-11	-0.889911	-2.15484e-10	1.8593e-07	-1.38747	-2.15484e-10
57318882	rs7304127	2.14058e-11	-1.89678	-0.204257	2.55771e-07	-1.75081	0.68225
57319027	rs11172064	6.86504e-12	-2.01854	-1.21972	4.24999e-08	-1.58929	-1.27405
57319226	rs11172065	6.82576e-12	-2.02156	-1.22244	4.2839e-08	-1.58123	-1.27416
57319336	rs12812221	2.06984e-11	-1.93709	-0.197558	2.4451e-07	-1.80489	0.691304
57319491	rs11172066	6.72084e-12	-2.04069	-1.2188	4.53781e-08	-1.52382	-1.27399
57319552	rs79184223	2.18615e-11	-2.07997	-2.15484e-10	1.97103e-07	-1.32911	-2.15484e-10
57319588	rs117869859	5.74829e-11	-1.11321	-2.15484e-10	1.83858e-07	-1.39868	-2.15484e-10
57319810	rs844469	1.68694e-11	-1.97228	-0.366914	2.23811e-07	-2.03489	0.832851
57320294	rs12312254	5.03531e-11	-2.5211e-10	-1.24564	2.13624e-07	-2.5211e-10	-1.24862
57320618	rs11172067	6.35573e-12	-2.08631	-1.22904	3.40435e-08	-1.81099	-1.27421
57320711	rs840163	1.86636e-11	-2.01778	-0.22035	4.21415e-07	-1.61513	1.04591
57321212	rs7296999	6.37609e-12	-2.08727	-1.22488	3.53044e-08	-1.77468	-1.27415
57321271	rs7297019	6.3473e-12	-2.09095	-1.22573	3.72529e-08	-1.72093	-1.27418
57322271	rs840162	2.38665e-11	-2.07454	0.0823174	7.98482e-07	-1.46082	1.5307
57322335	rs78195265	2.16481e-11	-2.08978	-2.15484e-10	2.82434e-07	-0.969394	-2.15484e-10
57322492	rs1872436	2.45923e-11	-2.08665	0.124382	5.3137e-07	-1.88566	1.54828
57322741	rs58267004	3.50196e-11	-2.06174	0.452947	5.27785e-07	-2.08814	1.74399
57322853	rs11172068	6.29888e-12	-2.09054	-1.23379	3.6843e-08	-1.73213	-1.27404
57322879	rs77947411	3.41129e-11	-1.63503	-2.15484e-10	1.56239e-07	-1.56145	-2.15484e-10
57323523	rs840161	9.48429e-11	0.325031	-0.937511	4.60251e-06	2.80553	-0.98401
57324068	rs147751323	4.8943e-11	-2.5211e-10	-1.27405	2.15207e-07	-2.5211e-10	-1.24124
57324078	rs10876957	4.89614e-11	-2.5211e-10	-1.27367	2.28509e-07	-2.5211e-10	-1.18126
57324496	rs840160	2.65339e-11	-2.08982	0.203544	5.50838e-07	-1.97014	1.66874
57324513	rs11172069	6.28715e-12	-2.08438	-1.24182	3.56053e-08	-1.7673	-1.27304
57325577	rs2629413	2.63301e-11	-2.08628	0.192292	5.25618e-07	-1.99188	1.64362
57325718	rs864541	2.61736e-11	-2.08325	0.183298	5.13006e-07	-2.00347	1.63092
57326184	rs863459	2.57041e-11	-2.08434	0.166288	5.02722e-07	-1.99969	1.60689
57326321	rs719750	2.50777e-11	-2.08325	0.140525	4.8288e-07	-2.00347	1.5704
57326438	rs719749	2.55039e-11	-2.08325	0.157377	4.94548e-07	-2.00347	1.59428
57328282	rs747275	6.10886e-12	-2.09094	-1.26402	3.68756e-08	-1.74889	-1.2564
57328444	rs17447003	2.19118e-11	-2.07768	-2.15484e-10	1.95642e-07	-1.33655	-2.15484e-10
57328763	rs137876794	2.16176e-11	-2.09119	-2.15484e-10	1.75303e-07	-1.44632	-2.15484e-10
57329260	rs7358723	9.62619e-12	-1.6469	-1.25331	1.06195e-07	-0.893841	-1.05372
57329407	rs61939617	6.47372e-12	-2.07172	-1.22523	4.44471e-08	-1.54441	-1.27413
57329532	rs1353781	2.61371e-11	-1.90135	-2.15484e-10	1.18515e-07	-1.8378	-2.15484e-10
57329738	rs151068476	1.51393e-10	-0.144824	-2.15484e-10	8.26968e-06	2.40751	-2.15484e-10
57330431	rs79454971	5.61362e-11	-1.13692	-2.15484e-10	2.86518e-07	-0.955036	-2.15484e-10
57330858	rs10506346	6.07311e-12	-2.08866	-1.27217	2.93949e-08	-2.04867	-1.18335
57331025	rs77585535	2.67169e-10	0.423181	-2.15484e-10	5.56822e-06	2.01199	-2.15484e-10
57331044	rs74447710	1.36375e-10	-2.5211e-10	-0.249291	8.18582e-07	-2.5211e-10	0.0947356
57331087	rs10506347	1.59109e-11	-2.0881	-0.309598	1.33847e-07	-2.06679	0.350648
57331271	rs11172071	2.36678e-11	-1.95321	-0.0473791	5.2982e-07	-1.42392	1.08362
57331370	rs10506348	7.10241e-12	-2.00772	-1.19655	6.74561e-08	-1.42846	-0.972903
57331444	rs12810024	2.04294e-11	-2.06897	-0.078759	2.53652e-07	-2.02897	0.952094
57331591	rs11172072	2.26966e-11	-1.97623	-0.0662531	6.61952e-07	-1.47899	1.36134
57331596	rs10876958	4.89477e-11	-2.5211e-10	-1.27395	2.28987e-07	-2.5211e-10	-1.17918
57331598	rs10876959	4.8944e-11	-2.5211e-10	-1.27402	2.29338e-07	-2.5211e-10	-1.17764
57331704	rs76538498	2.35266e-11	-2.00657	-2.15484e-10	1.09537e-07	-1.91657	-2.15484e-10
57331741	rs725957	1.19746e-10	0.726979	-1.10631	0.00114264	7.57233	-0.236318
57331936	rs725956	6.70551e-12	-2.01327	-1.2485	6.00163e-08	-1.44428	-1.07394
57333395	rs1813812	6.80515e-12	-2.01551	-1.23151	6.19038e-08	-1.45832	-1.02894
57335541	rs55707312	2.41042e-11	-1.98232	-2.15484e-10	1.05753e-07	-1.95173	-2.15484e-10
57335608	rs115562488	6.44498e-11	-0.998816	-2.15484e-10	1.00148e-06	0.296392	-2.15484e-10
57336098	rs58009868	1.84008e-11	-2.04062	-0.211685	3.81175e-07	-1.8368	1.16722
57336387	rs59665366	1.8231e-11	-2.03475	-0.226824	3.67838e-07	-1.84944	1.14424
57337413	rs117217021	1.43036e-10	-2.5211e-10	-0.201606	8.59469e-07	-2.5211e-10	0.143477
57337841	rs60101051	1.78005e-11	-2.07379	-0.211685	4.22251e-07	-1.73446	1.16722
57338676	rs57926126	1.87792e-11	-2.03475	-0.197199	3.84734e-07	-1.84944	1.18915
57339661	rs144206624	5.81089e-11	-2.5211e-10	-1.10238	2.80549e-07	-2.5211e-10	-0.976091
57340431	rs61939622	6.44959e-12	-2.03781	-1.26287	5.40029e-08	-1.48853	-1.13527
57341796	rs1825514	1.928e-11	-2.03153	-0.174097	3.95799e-07	-1.85596	1.22403
57342100	rs1072670	2.45422e-11	-1.87001	-0.0942951	2.40595e-07	-2.09055	0.960826
57342188	rs1072669	1.928e-11	-2.03153	-0.174097	3.95799e-07	-1.85596	1.22403
57343163	rs1601405	1.83512e-11	-2.04013	-0.21488	3.74038e-07	-1.84226	1.15378
57343465	rs77235310	3.88789e-10	0.798335	-2.15484e-10	9.75229e-08	-2.03275	-2.15484e-10
57343824	rs10876960	1.89821e-11	-2.01777	-0.203431	3.69227e-07	-1.88115	1.17972
57343877	rs7134373	6.3892e-12	-2.04002	-1.27008	5.20348e-08	-1.49599	-1.16494
57343892	rs11836517	2.78451e-11	-1.8117	-0.0263415	2.75665e-07	-2.08408	1.09043
57344069	rs17544455	3.97483e-10	0.820451	-2.15484e-10	3.01598e-07	-0.903743	-2.15484e-10
57344735	rs191605876	4.14863e-10	0.863246	-2.15484e-10	3.09972e-07	-0.876357	-2.15484e-10
57345780	rs11613668	7.28281e-11	-0.8766	-2.15484e-10	1.21644e-06	0.490849	-2.15484e-10
57346379	rs901069	1.84344e-11	-2.03429	-0.216194	3.73732e-07	-1.85465	1.16535
57346805	rs901068	1.97101e-11	-1.93856	-0.24501	2.1552e-07	-2.00342	0.763635
57346828	rs4319546	5.46949e-11	-1.16293	-2.15484e-10	2.43544e-07	-1.11754	-2.15484e-10
57347238	rs72482267	1.4149e-10	-2.5211e-10	-0.212471	4.86726e-07	-2.5211e-10	-0.425138
57347290	rs3782331	1.67704e-11	-2.0278	-0.317289	3.15943e-07	-1.86734	1.01006
57347886	rs7314151	1.66619e-11	-2.03429	-0.317289	3.19979e-07	-1.85465	1.01006
57347926	rs7314262	1.65649e-11	-2.04013	-0.317289	3.23966e-07	-1.84226	1.01006
57349039	rs746049	2.67774e-11	-1.84358	-0.0335665	2.72927e-07	-2.08837	1.08474
57349557	rs61939624	2.16779e-11	-2.08841	-2.15484e-10	9.71053e-08	-2.03704	-2.15484e-10
57349761	rs76884843	2.2112e-11	-2.06858	-2.15484e-10	9.19923e-08	-2.09113	-2.15484e-10
57349813	rs67771054	2.81387e-11	-1.80066	-0.0269017	2.77145e-07	-2.08222	1.09392
57350194	rs7958413	6.25493e-12	-2.06019	-1.27114	4.49494e-08	-1.57753	-1.22977
57350928	rs11172074	3.31813e-11	-1.66272	-2.15484e-10	1.63771e-07	-1.51437	-2.15484e-10
57351784	rs76287844	6.58771e-11	-0.976911	-2.15484e-10	1.06086e-06	0.353999	-2.15484e-10
57352793	rs142621536	3.03222e-11	-1.75282	-2.15484e-10	1.46461e-07	-1.62608	-2.15484e-10
57352871	rs12815538	2.84612e-11	-1.79669	-0.0194746	2.7994e-07	-2.08242	1.10415
57353020	rs139540517	7.01415e-11	-0.914188	-2.15484e-10	1.15057e-06	0.435172	-2.15484e-10
57353192	rs111443696	2.9085e-11	-1.78171	-0.0127708	2.80973e-07	-2.08796	1.11338
57353845	rs10876961	5.12417e-11	-2.5211e-10	-1.22815	2.65159e-07	-2.5211e-10	-1.03251
57354514	rs11524050	6.32924e-12	-2.0464	-1.27312	4.94473e-08	-1.4921	-1.21983
57355658	rs141597691	6.24658e-11	-2.5211e-10	-1.03008	3.40145e-07	-2.5211e-10	-0.783465
57356239	rs61539289	2.82213e-11	-1.82607	0.00144256	2.8565e-07	-2.09099	1.13292
57356240	rs60258120	2.82213e-11	-1.82607	0.00144256	2.8565e-07	-2.09099	1.13292
57356325	rs34253098	2.85269e-11	-1.8153	0.00144256	2.85774e-07	-2.09055	1.13292
57356338	rs140439114	2.85225e-11	-1.81401	-2.15484e-10	3.37427e-06	1.5111	-2.15484e-10
57356648	rs142337286	1.0557e-10	-2.5211e-10	-0.505323	6.01965e-07	-2.5211e-10	-0.21264
57356783	rs377426197	6.3504e-11	-2.5211e-10	-1.0136	3.10497e-07	-2.5211e-10	-0.874663
57357502	rs372358036	6.56902e-11	-2.5211e-10	-0.979751	3.38576e-07	-2.5211e-10	-0.788091
57359436	rs2888139	2.86306e-11	-1.82071	0.0104833	2.92419e-07	-2.0908	1.15615
57359643	rs12812499	2.94207e-11	-1.79874	0.0157384	2.91745e-07	-2.0895	1.15254
57359708	rs140034835	5.52492e-11	-2.5211e-10	-1.15285	2.62142e-07	-2.5211e-10	-1.04395
57359974	rs11172076	1.66498e-11	-2.02056	-0.331744	3.09689e-07	-1.83592	0.958651
57360122	rs148934208	2.73035e-11	-1.85769	-2.15484e-10	2.0476e-07	-1.291	-2.15484e-10
57360141	rs144223544	2.58274e-11	-1.88303	-0.030231	2.66438e-07	-2.08941	1.06172
57360511	rs183827545	3.09069e-11	-1.73372	-2.15484e-10	1.26464e-07	-1.77288	-2.15484e-10
57360851	rs60380217	2.92204e-11	-1.82071	0.0308758	2.97474e-07	-2.0908	1.17329
57360968	rs1098379	2.29121e-11	-2.03304	-2.15484e-10	2.14146e-07	-1.24618	-2.15484e-10
57361414	rs1843311	2.94792e-11	-1.80431	0.0232956	2.94665e-07	-2.0899	1.1629
57361562	rs1843312	2.96439e-11	-1.79874	0.0232956	2.94784e-07	-2.0895	1.1629
57361594	rs1843313	2.96439e-11	-1.79874	0.0232956	2.94784e-07	-2.0895	1.1629
57362345	rs2167306	2.78765e-11	-1.83162	-0.00530036	2.83137e-07	-2.09056	1.12365
57362422	rs1843314	3.57998e-11	-0.403002	-1.18376	8.19676e-07	1.36139	-1.26532
57362560	rs11614097	7.55066e-11	-0.840482	-2.15484e-10	1.2811e-06	0.542634	-2.15484e-10
57362968	rs7969312	2.82096e-11	-1.84833	0.0232956	2.94301e-07	-2.09114	1.1629
57363128	rs7956166	2.85706e-11	-1.8432	0.0308758	2.9735e-07	-2.09122	1.17329
57363907	rs7487948	2.61159e-11	-1.88829	-0.0138718	2.80403e-07	-2.08848	1.11186
57364288	rs149233794	2.84362e-11	-1.83278	0.0157384	2.91245e-07	-2.09121	1.15254
57364999	rs140808234	1.61124e-11	-1.77577	-0.609346	5.12551e-08	-1.75697	-0.91905
57365041	rs150152786	7.55066e-11	-0.840482	-2.15484e-10	1.2811e-06	0.542634	-2.15484e-10
57366688	rs71461303	2.61119e-11	-1.89355	-0.00876346	2.7482e-07	-2.08782	1.0911
57367989	rs12810837	2.54016e-11	-1.90704	-0.0228499	2.70126e-07	-2.08578	1.07183
57368204	rs35034299	2.80326e-11	-1.83278	0.00144256	2.85586e-07	-2.09121	1.13292
57369769	rs34186462	2.78554e-11	-1.85341	0.0157384	2.91306e-07	-2.091	1.15254
57369910	rs1098740	9.60797e-11	0.195289	-0.794813	0.000640051	6.27387	0.482598
57369942	rs34359134	2.78861e-11	-1.83802	0.00144256	2.85578e-07	-2.09124	1.13292
57369970	rs118016275	2.49071e-11	-1.94955	-2.15484e-10	1.7107e-07	-1.47076	-2.15484e-10
57370199	rs12824682	2.75284e-11	-1.85844	0.00895639	2.88662e-07	-2.09082	1.14324
57371512	rs57351760	2.62743e-11	-1.90259	0.00648394	2.80972e-07	-2.08651	1.11193
57371638	rs57129030	2.78904e-11	-1.85341	0.0169945	2.91809e-07	-2.091	1.15426
57371986	rs112650722	3.02081e-11	-1.75659	-2.15484e-10	9.95065e-07	0.28997	-2.15484e-10
57372412	rs35243318	2.81308e-11	-1.83802	0.0101788	2.89024e-07	-2.09124	1.14491
57373407	rs11834851	2.75621e-11	-1.85844	0.0101788	2.89147e-07	-2.09082	1.14491
57373480	rs11834856	2.79853e-11	-1.8432	0.0101788	2.89031e-07	-2.09122	1.14491
57373516	rs73131106	2.1621e-11	-2.09103	-2.15484e-10	9.20602e-08	-2.0904	-2.15484e-10
57373922	rs12827039	3.00708e-11	-1.80023	0.0390835	3.01099e-07	-2.08992	1.18452
57374637	rs34969650	2.96654e-11	-1.88324	0.108523	3.2114e-07	-2.08903	1.24807
57374999	rs67844278	2.88755e-11	-1.88324	0.0815351	3.1864e-07	-2.08903	1.24025
57375554	rs17119301	2.85846e-11	-1.88795	0.0761139	3.16458e-07	-2.08852	1.23287
57376449	rs150470545	7.12644e-11	-0.898304	-2.15484e-10	2.55456e-07	-1.06979	-2.15484e-10
57376478	rs2258152	3.54323e-11	-1.97223	0.375155	6.72015e-07	-1.84671	1.74415
57376657	rs72482268	2.90242e-11	-1.84607	0.0494952	2.95828e-07	-2.09118	1.16812
57376840	rs3894415	3.75702e-11	-1.55399	0.0155016	3.04597e-07	-2.04388	1.15003
57377347	rs4759042	4.05036e-11	-0.228283	-1.23503	1.0534e-06	1.62113	-1.27419
57377509	rs2279743	2.2455e-11	-2.06726	0.014074	6.25503e-07	-1.30941	1.13513
57377806	rs12818342	2.9846e-11	-1.83278	0.0641272	3.01752e-07	-2.09121	1.18798
57377832	rs76761422	2.17427e-11	-2.08542	-2.15484e-10	1.522e-07	-1.58764	-2.15484e-10
57381259	rs7136770	2.5545e-11	-1.93036	0.00609912	2.81492e-07	-2.08178	1.10904
57381675	rs10506350	2.55887e-11	-1.93857	0.0160231	2.93465e-07	-2.07965	1.14857
57384126	rs191785641	1.24383e-10	-0.341333	-2.15484e-10	4.81943e-07	-0.435012	-2.15484e-10
57385153	rs117842253	2.41826e-11	-1.97907	-2.15484e-10	9.4883e-08	-2.06019	-2.15484e-10
57385287	rs12370257	6.05473e-12	-2.08965	-1.27421	3.9844e-08	-1.72575	-1.20212
57386044	rs151056932	3.33973e-10	0.646358	-2.15484e-10	2.70125e-07	-1.01395	-2.15484e-10
57387898	rs186779621	5.59033e-11	-2.5211e-10	-1.14108	2.18505e-07	-2.5211e-10	-1.22603
57387986	rs73131120	1.86359e-11	-2.06606	-0.173548	7.25677e-07	-0.897456	0.871722
57388110	rs67476535	1.88667e-11	-2.06883	-0.158466	7.68325e-07	-0.877745	0.909119
57388198	rs2279373	1.84354e-11	-2.07158	-0.178853	7.62485e-07	-0.856819	0.880563
57388569	rs12099695	1.88667e-11	-2.06883	-0.158466	7.68325e-07	-0.877745	0.909119
57390038	rs35493121	1.70058e-11	-2.07624	-0.25491	7.21295e-07	-0.817091	0.785301
57390681	rs68126184	1.71273e-11	-2.06591	-0.258112	6.45135e-07	-0.898487	0.755108
57391146	rs34315655	6.75267e-11	-0.952178	-2.15484e-10	2.03255e-07	-1.29838	-2.15484e-10
57391292	rs58298943	1.68167e-11	-2.07153	-0.270799	6.98543e-07	-0.801004	0.737162
57391473	rs60273384	1.63445e-11	-2.07141	-0.299397	6.49733e-07	-0.858133	0.721855
57391609	rs547572392	2.66389e-11	-1.88233	-2.15484e-10	1.03842e-07	-1.96997	-2.15484e-10
57391886	rs78890651	3.61015e-11	-1.57837	-2.15484e-10	1.89196e-07	-1.37005	-2.15484e-10
57393599	rs61939632	2.1668e-11	-2.08887	-2.15484e-10	9.731e-08	-2.03494	-2.15484e-10
57394121	rs141505148	4.99929e-11	-1.25282	-2.15484e-10	5.43095e-07	-0.315554	-2.15484e-10
57394123	rs3803018	1.60692e-11	-2.08466	-0.303139	6.82492e-07	-0.714159	0.627072
57394419	rs75839214	5.22987e-11	-2.5211e-10	-1.20773	2.1453e-07	-2.5211e-10	-1.24439
57394635	rs3741578	6.28791e-12	-2.06863	-1.25744	4.78423e-08	-1.63817	-1.10676
57394654	rs2371717	1.51995e-11	-2.08283	-0.360607	6.87589e-07	-0.700043	0.620395
57395678	rs754398	3.24676e-11	-1.52713	-0.157327	2.58586e-07	-1.97656	0.918954
57395740	rs3741577	1.29821e-10	-2.5211e-10	-0.298545	7.54011e-07	-2.5211e-10	0.0125687
57395761	rs56305333	2.28761e-11	-2.03461	-2.15484e-10	1.56353e-07	-1.56072	-2.15484e-10
57396087	rs147659818	2.58061e-11	-1.91409	-2.15484e-10	1.01391e-07	-1.99385	-2.15484e-10
57396136	rs71461305	1.27192e-10	-0.319005	-2.15484e-10	0.000179132	5.48304	-2.15484e-10
57397033	rs61752546	3.0077e-11	-1.76094	-2.15484e-10	1.47878e-07	-1.61645	-2.15484e-10
57397876	rs117805856	2.1768e-11	-2.08426	-2.15484e-10	1.17504e-07	-1.84636	-2.15484e-10
57398294	rs748894	1.12096e-10	-0.445344	-2.15484e-10	0.000137613	5.21937	-2.15484e-10
57399015	rs4016338	1.53926e-11	-2.08592	-0.344894	7.46972e-07	-0.649469	0.652659
57399556	rs7972615	1.46774e-11	-2.08267	-0.395722	6.90048e-07	-0.643869	0.567791
57401098	rs117943989	4.35351e-11	-1.39113	-2.15484e-10	1.28938e-07	-1.7535	-2.15484e-10
57401218	rs145066480	2.17417e-11	-2.08547	-2.15484e-10	9.98519e-08	-2.00915	-2.15484e-10
57403340	rs113025694	1.43864e-11	-2.09113	-0.407291	8.23856e-07	-0.440347	0.541504
57404055	rs116842709	2.16177e-11	-2.09119	-2.15484e-10	1.32917e-07	-1.72311	-2.15484e-10
57404198	rs11609825	1.43882e-10	-0.195708	-2.15484e-10	3.22557e-06	1.46602	-2.15484e-10
57404858	rs117513059	3.11299e-10	0.576051	-2.15484e-10	9.48564e-08	-2.06047	-2.15484e-10
57405049	rs73114426	1.45739e-11	-2.07818	-0.407291	6.02707e-07	-0.752912	0.541504
57405503	rs74808980	4.16762e-11	-1.43477	-2.15484e-10	1.89902e-07	-1.36633	-2.15484e-10
57406444	rs733629	1.43649e-11	-2.08267	-0.417241	6.70142e-07	-0.643869	0.53852
57408333	rs2122694	2.95115e-11	-1.77992	-2.15484e-10	1.20249e-07	-1.82327	-2.15484e-10
57408740	rs17119327	1.43291e-11	-2.08343	-0.418978	6.67552e-07	-0.633795	0.524573
57409239	rs17119330	1.43069e-11	-2.08498	-0.418978	6.82752e-07	-0.611279	0.524573
57409381	rs73114428	1.44062e-11	-2.08343	-0.413614	6.72762e-07	-0.633795	0.532348
57410191	rs2291855	1.434e-11	-2.08267	-0.418978	6.60861e-07	-0.643869	0.524573
57410821	rs147111560	2.88177e-11	-1.80371	-2.15484e-10	1.23557e-07	-1.79613	-2.15484e-10
57410908	rs57558853	1.34703e-11	-2.08903	-0.475185	6.88373e-07	-0.532241	0.453733
57412114	rs149369129	1.29635e-11	-2.07205	-0.530509	5.0995e-07	-0.752319	0.373794
57414060	rs75874411	4.70847e-11	-1.31275	-2.15484e-10	1.96741e-07	-1.33095	-2.15484e-10
57414228	rs10400555	1.26314e-11	-2.07088	-0.557637	4.85007e-07	-0.761963	0.333289
57414340	rs10400412	1.27588e-11	-2.07794	-0.540536	5.38909e-07	-0.698087	0.374795
57414582	rs113665742	1.25255e-11	-2.06815	-0.568787	4.6691e-07	-0.783267	0.316566
57414959	rs73114434	1.28566e-11	-2.06953	-0.541309	4.91715e-07	-0.772637	0.357698
57414995	rs117444538	1.45139e-10	-0.187013	-2.15484e-10	3.2642e-06	1.47793	-2.15484e-10
57415183	rs76027621	1.24945e-11	-2.07685	-0.562564	5.15689e-07	-0.709022	0.341687
57415254	rs73114436	1.24248e-11	-2.07685	-0.568157	5.11358e-07	-0.709022	0.333253
57416370	rs12825752	1.20159e-11	-2.08479	-0.593681	1.3624e-07	-2.08046	0.382042
57416382	rs703849	8.4578e-12	-1.97997	-1.04964	3.70446e-06	1.10149	0.502966
57416820	rs7972998	1.30582e-10	-0.292704	-2.15484e-10	0.000189123	5.53731	-2.15484e-10
57420367	rs55784503	8.29802e-11	-0.7461	-2.15484e-10	3.0446e-07	-0.894298	-2.15484e-10
57420855	rs71461306	1.3154e-10	-0.285388	-2.15484e-10	0.000191992	5.55237	-2.15484e-10
57421001	rs67745435	7.32045e-11	-0.871446	-2.15484e-10	1.50623e-06	0.704527	-2.15484e-10
57421279	rs73114437	1.22299e-11	-2.06072	-0.600095	4.19391e-07	-0.834717	0.260683
57421465	rs117071800	2.92472e-11	-1.78892	-2.15484e-10	1.99361e-07	-1.31772	-2.15484e-10
57422474	rs2270740	5.54711e-11	-2.5211e-10	-1.14884	2.62982e-07	-2.5211e-10	-1.04075
57422728	rs56347319	1.30582e-10	-0.292704	-2.15484e-10	0.000189123	5.53731	-2.15484e-10
57422934	rs17119344	1.16377e-11	-2.05908	-0.65137	3.83964e-07	-0.845087	0.182797
57423197	rs56128678	1.14877e-11	-2.07205	-0.65137	4.21288e-07	-0.752319	0.182797
57423714	rs56156199	1.3154e-10	-0.285388	-2.15484e-10	0.000191992	5.55237	-2.15484e-10
57423848	rs56354404	1.18152e-11	-2.06072	-0.634587	4.02174e-07	-0.834717	0.218763
57423932	rs56270558	1.18152e-11	-2.06072	-0.634587	4.02174e-07	-0.834717	0.218763
57423972	rs2122693	3.06426e-10	0.560276	-2.15484e-10	0.000423115	6.34256	-2.15484e-10
57424253	rs55981065	2.52117e-11	-1.93739	-2.15484e-10	9.59212e-08	-2.04931	-2.15484e-10
57425146	rs755221	1.19384e-11	-2.05567	-0.62927	3.93084e-07	-0.865695	0.22688
57425965	rs1552245	1.18593e-11	-2.06232	-0.62927	4.09696e-07	-0.824303	0.22688
57426973	rs697223	2.44634e-11	-1.96752	-2.15484e-10	2.45888e-07	-1.10796	-2.15484e-10
57427300	rs73114445	2.22881e-11	-2.06065	-2.15484e-10	2.3686e-07	-1.14537	-2.15484e-10
57427327	rs73114446	1.18426e-11	-2.06372	-0.62927	4.1357e-07	-0.814893	0.22688
57427591	rs17119352	1.18426e-11	-2.06372	-0.62927	4.1357e-07	-0.814893	0.22688
57428173	rs75249987	1.18641e-11	-2.06672	-0.624466	4.25468e-07	-0.793853	0.234205
57428302	rs117270067	1.1902e-11	-2.06672	-0.621277	4.23783e-07	-0.793853	0.230235
57428353	rs703848	1.27242e-11	-1.58218	-1.03902	0.000430179	5.88947	0.469652
57428442	rs73114452	1.19279e-11	-2.06672	-0.619106	4.28955e-07	-0.793853	0.242366
57428681	rs138851352	1.17861e-11	-2.07332	-0.624466	4.48309e-07	-0.741561	0.234205
57428728	rs58389529	2.99773e-11	-1.34753	-0.416735	1.94633e-07	-1.90163	0.559905
57429089	rs1008110	1.57075e-10	-0.107976	-2.15484e-10	3.63615e-06	1.58584	-2.15484e-10
57429255	rs76728630	1.14312e-11	-2.09078	-0.637575	6.05395e-08	-1.68407	-0.825467
57429331	rs61504157	1.05244e-11	-2.0799	-0.731108	4.10589e-07	-0.67719	0.0819437
57429585	rs11615024	1.37968e-10	-0.237683	-2.15484e-10	3.04505e-06	1.40844	-2.15484e-10
57429975	rs2270739	1.40284e-11	-2.08705	-0.436573	2.16159e-07	-1.75644	0.519612
57430321	rs55909821	2.17235e-11	-2.08631	-2.15484e-10	1.14905e-07	-1.86873	-2.15484e-10
57431250	rs141346283	7.13638e-10	1.40567	-2.15484e-10	1.45813e-05	2.97466	-2.15484e-10
57431402	rs33962952	1.30381e-10	-0.294239	-2.15484e-10	2.52287e-06	1.22031	-2.15484e-10
57432017	rs117611241	1.46512e-11	-2.09089	-0.38929	7.60727e-08	-1.68739	-0.59376
57433720	rs3858539	1.72807e-10	-0.0125274	-2.15484e-10	4.13913e-06	1.7154	-2.15484e-10
57433851	rs3886083	1.69508e-10	-0.0318044	-2.15484e-10	4.03249e-06	1.6893	-2.15484e-10
57434318	rs116896516	2.20372e-11	-2.07197	-2.15484e-10	1.24489e-07	-1.78862	-2.15484e-10
57435052	rs17546153	1.63143e-10	-0.0700775	-2.15484e-10	3.82847e-06	1.63738	-2.15484e-10
57435122	rs697222	3.94297e-11	-0.759808	-0.730374	2.11913e-07	-1.25314	-0.00352266
57436052	rs117599659	5.50947e-11	-1.15565	-2.15484e-10	1.73107e-07	-1.45893	-2.15484e-10
57436429	rs73114457	1.16298e-11	-2.07332	-0.637813	4.39268e-07	-0.741561	0.213832
57436745	rs73114459	1.16298e-11	-2.07332	-0.637813	4.39268e-07	-0.741561	0.213832
57438658	rs4759272	2.88239e-11	-0.550773	-1.25273	1.81067e-06	2.16281	-1.2742
57438679	rs17119383	3.14707e-11	-1.71564	-2.15484e-10	1.07698e-07	-1.93351	-2.15484e-10
57439217	rs17119386	1.10778e-11	-2.08179	-0.677972	4.57013e-07	-0.65502	0.166894
57440077	rs78272632	1.36638e-10	-0.247364	-2.15484e-10	2.95218e-06	1.37746	-2.15484e-10
57442139	rs2270737	1.11419e-11	-2.08087	-0.673118	4.48672e-07	-0.666127	0.15958
57442181	rs2270736	1.15521e-11	-2.06953	-0.648304	4.19041e-07	-0.772637	0.197767
57442566	rs3782330	1.15794e-11	-2.07812	-0.63736	4.69582e-07	-0.690657	0.229661
57442634	rs3782329	1.15476e-11	-2.08087	-0.63736	4.81243e-07	-0.666127	0.229661
57442768	rs11613928	1.35481e-10	-0.255871	-2.15484e-10	2.91792e-06	1.36579	-2.15484e-10
57442936	rs3782327	1.16505e-11	-2.08904	-0.62031	6.34991e-08	-1.65086	-0.810954
57443117	rs17119388	1.15476e-11	-2.08087	-0.63736	4.81243e-07	-0.666127	0.229661
57443287	rs73114467	1.15365e-11	-2.07088	-0.648304	4.23538e-07	-0.761963	0.197767
57443292	rs73114468	1.15365e-11	-2.07088	-0.648304	4.23538e-07	-0.761963	0.197767
57443922	rs2270735	4.91077e-11	-2.5211e-10	-1.27069	2.21523e-07	-2.5211e-10	-1.21231
57444567	rs4759273	2.16896e-11	-2.08787	-2.15484e-10	1.14935e-07	-1.86847	-2.15484e-10
57444574	rs17119390	1.14231e-11	-2.07088	-0.658188	4.17158e-07	-0.761963	0.182589
57445229	rs117396620	5.78705e-11	-2.5211e-10	-1.10649	2.78315e-07	-2.5211e-10	-0.984087
57445845	rs324021	1.29399e-11	-1.50794	-1.09645	8.51222e-07	1.40769	-1.27386
57445873	rs7961920	1.38754e-11	-2.07572	-0.458863	1.9756e-07	-1.82668	0.499884
57445987	rs57056392	1.38007e-11	-2.07572	-0.464264	1.95991e-07	-1.82668	0.491914
57446810	rs112855268	1.1364e-11	-2.07059	-0.663669	4.19583e-07	-0.764333	0.190755
57448090	rs73114472	1.15273e-11	-2.07088	-0.649101	4.23766e-07	-0.761963	0.198306
57448798	rs71461310	1.2307e-10	-0.35195	-2.15484e-10	0.000167311	5.41477	-2.15484e-10
57448834	rs117101566	2.16619e-11	-2.08914	-2.15484e-10	1.12853e-07	-1.88676	-2.15484e-10
57449206	rs11172086	6.21668e-12	-2.08396	-1.2535	4.90149e-08	-1.6252	-1.09552
57449610	rs4039	1.1146e-11	-2.06953	-0.684084	3.97243e-07	-0.772637	0.144346
57449705	rs1044939	1.09602e-11	-2.08179	-0.688637	4.43679e-07	-0.65502	0.137283
57449810	rs1044931	1.12085e-11	-1.59443	-1.1536	6.74794e-07	1.17034	-1.26877
57450840	rs10506351	1.11746e-11	-2.07205	-0.679004	4.086e-07	-0.752319	0.152216
57452308	rs17119407	1.1131e-11	-2.07088	-0.684084	4.01506e-07	-0.761963	0.144346
57452647	rs146529565	2.22909e-11	-2.06052	-2.15484e-10	4.99942e-07	-0.398347	-2.15484e-10
57452872	rs3803017	4.928e-11	-2.5211e-10	-1.26718	2.62106e-07	-2.5211e-10	-1.04409
57452960	rs12813643	3.60703e-11	-1.57923	-2.15484e-10	2.47843e-06	1.20254	-2.15484e-10
57453203	rs56190972	2.26742e-11	-2.04348	-2.15484e-10	1.3769e-07	-1.68784	-2.15484e-10
57455366	rs143189923	5.04987e-11	-2.5211e-10	-1.24275	2.48885e-07	-2.5211e-10	-1.09585
57455809	rs138283177	7.19146e-11	-2.5211e-10	-0.889222	2.59479e-07	-2.5211e-10	-1.05416
57455820	rs149575918	6.37671e-10	1.29312	-2.15484e-10	1.27315e-05	2.839	-2.15484e-10
57456127	rs117014904	5.73965e-11	-2.5211e-10	-1.11472	3.26356e-07	-2.5211e-10	-0.824849
57456143	rs117881774	2.47875e-11	-1.95436	-2.15484e-10	9.50977e-08	-2.05793	-2.15484e-10
57456294	rs144289977	1.12052e-10	-0.445737	-2.15484e-10	2.05145e-06	1.01346	-2.15484e-10
57457959	rs17546579	1.34209e-10	-0.2653	-2.15484e-10	2.88039e-06	1.35284	-2.15484e-10
57458141	rs140299463	4.98198e-11	-2.5211e-10	-1.25629	2.35054e-07	-2.5211e-10	-1.15302
57458995	rs12231938	5.64022e-11	-2.5211e-10	-1.13219	2.12855e-07	-2.5211e-10	-1.25223
57459209	rs73116494	8.70146e-12	-2.0799	-0.921311	2.9208e-07	-0.67719	-0.25862
57459285	rs118150584	6.71111e-10	-2.5211e-10	1.34423	1.62735e-06	-2.5211e-10	0.781867
57460019	rs7135297	2.36582e-11	-1.26478	-0.736213	1.21016e-07	-1.85876	0.0418446
57460682	rs841828	9.05277e-12	-1.75579	-1.20584	3.16196e-05	3.88331	-0.13462
57460694	rs7974618	1.223e-11	-1.69406	-0.966753	1.7784e-07	-0.193278	-1.23868
57461028	rs112013340	2.43753e-11	-1.97113	-2.15484e-10	7.47382e-07	0.00373724	-2.15484e-10
57462025	rs7298475	9.04565e-12	-2.06656	-0.895852	2.67417e-07	-0.794944	-0.229085
57462195	rs34935055	1.97439e-10	0.120727	-2.15484e-10	0.000214415	5.66283	-2.15484e-10
57462647	rs703846	2.1904e-11	-2.07803	-2.15484e-10	1.61485e-07	-1.52842	-2.15484e-10
57462954	rs73116501	8.85926e-12	-2.07572	-0.907522	2.827e-07	-0.719913	-0.24854
57464316	rs17119416	8.79024e-12	-2.07205	-0.919006	2.68463e-07	-0.752319	-0.267807
57464381	rs34762603	8.98133e-12	-2.06203	-0.907522	2.54188e-07	-0.826226	-0.24854
57465918	rs71461311	1.54535e-10	-0.124283	-2.15484e-10	0.000266471	5.88018	-2.15484e-10
57466843	rs7962771	8.66564e-12	-2.08012	-0.925216	2.74068e-07	-0.73421	-0.265251
57466999	rs79563920	8.87161e-12	-2.06678	-0.915067	2.45019e-07	-0.850317	-0.261185
57467180	rs56405424	2.18752e-11	-2.07935	-2.15484e-10	9.20566e-08	-2.09044	-2.15484e-10
57467255	rs112596414	8.8373e-12	-2.06546	-0.920255	2.40662e-07	-0.859536	-0.269911
57467271	rs111432418	8.8373e-12	-2.06546	-0.920255	2.40662e-07	-0.859536	-0.269911
57467898	rs113094827	8.69945e-12	-2.07234	-0.929098	2.52955e-07	-0.807766	-0.27186
57468691	rs61937566	1.32929e-11	-1.4737	-1.10377	9.05631e-07	1.46938	-1.27359
57468718	rs142012651	1.6268e-11	-1.62784	-0.747666	4.81238e-08	-1.69677	-1.04229
57468811	rs114688041	1.45074e-10	-0.187456	-2.15484e-10	3.20443e-06	1.45945	-2.15484e-10
57472276	rs17449599	1.60517e-10	-0.0863031	-2.15484e-10	0.000287591	5.95646	-2.15484e-10
57472502	rs2290253	8.86536e-11	-2.5211e-10	-0.679965	2.80118e-07	-2.5211e-10	-0.977628
57472544	rs62621200	1.29284e-10	-0.302693	-2.15484e-10	5.00408e-07	-0.397415	-2.15484e-10
57472749	rs17119418	8.58785e-12	-2.06084	-0.953516	2.20896e-07	-0.890011	-0.325137
57474013	rs73118413	8.58437e-12	-2.05754	-0.957217	2.15125e-07	-0.91011	-0.331511
57474027	rs117558654	2.18665e-11	-2.07975	-2.15484e-10	1.20354e-07	-1.8224	-2.15484e-10
57474400	rs145687081	2.16178e-11	-2.09118	-2.15484e-10	1.09634e-07	-1.91569	-2.15484e-10
57474535	rs138369383	2.16219e-11	-2.091	-2.15484e-10	2.71999e-07	-1.00704	-2.15484e-10
57474552	rs115263762	8.66015e-12	-2.04875	-0.957217	2.04938e-07	-0.958621	-0.331511
57475601	rs141773786	1.89243e-11	-1.36497	-0.859283	9.57207e-08	-1.89292	-0.158488
57476459	rs117267420	4.90783e-11	-1.72946	0.458174	8.55448e-08	-2.02982	-0.133982
57476607	rs142837309	3.55267e-11	-1.59442	-2.15484e-10	2.5149e-07	-1.08543	-2.15484e-10
57476914	rs73118416	9.39751e-12	-2.00515	-0.919111	2.44293e-07	-0.883253	-0.231218
57477056	rs73118418	9.33557e-12	-2.02123	-0.909636	2.30556e-07	-0.9458	-0.226543
57477431	rs2035545	9.31128e-12	-2.02384	-0.909636	2.28123e-07	-0.956412	-0.226543
57477849	rs11608866	1.64211e-10	-0.0635501	-2.15484e-10	3.79253e-06	1.62795	-2.15484e-10
57478167	rs35937600	1.18892e-11	-1.92225	-0.766824	1.07061e-07	-1.9468	0.00736305
57478708	rs66741626	1.57585e-11	-1.89045	-0.516869	1.68349e-07	-1.91731	0.430504
57478830	rs114770081	1.58203e-10	-0.100823	-2.15484e-10	3.60562e-06	1.57741	-2.15484e-10
57479211	rs117728328	5.87073e-10	-2.5211e-10	1.21045	1.42994e-06	-2.5211e-10	0.65255
57480353	rs3759134	1.11601e-11	-2.03352	-0.718836	3.09441e-07	-0.997317	0.119245
57480977	rs3759135	1.13256e-11	-2.05094	-0.686697	3.23163e-07	-1.00326	0.168578
57482252	rs324010	1.04579e-11	-1.71341	-1.10393	1.01758e-05	3.85316	-1.23823
57482264	rs2233267	1.14675e-11	-2.0577	-0.667484	3.11774e-07	-1.06916	0.198599
57483465	rs144526242	5.50723e-11	-2.5211e-10	-1.15606	2.49471e-07	-2.5211e-10	-1.0935
57483563	rs188325290	5.81087e-11	-2.5211e-10	-1.10239	2.18541e-07	-2.5211e-10	-1.22586
57483659	rs79387581	2.89483e-11	-1.79919	-2.15484e-10	1.10816e-07	-1.90497	-2.15484e-10
57485169	rs149031015	1.30555e-10	-2.5211e-10	-0.292905	4.48981e-07	-2.5211e-10	-0.505858
57485798	rs2233272	2.26706e-11	-2.04363	-2.15484e-10	9.67681e-08	-2.04052	-2.15484e-10
57486033	rs324020	4.84162e-11	-1.85779	0.57292	1.90932e-06	1.59876	-0.657094
57486278	rs1057290	1.74306e-10	-0.00388922	-2.15484e-10	4.02415e-06	1.68723	-2.15484e-10
57486647	rs324019	6.54395e-11	-1.40803	0.424457	0.000567277	7.54551	-0.909743
57487729	rs324018	5.90462e-11	-1.39731	0.310927	0.000555511	7.57918	-0.964379
57487777	rs71461312	2.47034e-10	0.344823	-2.15484e-10	4.25082e-07	-0.560556	-2.15484e-10
57487814	rs324017	1.55024e-11	-1.15717	-1.26653	0.963123	14.2616	-0.188715
57487833	rs141407717	6.01695e-10	1.23505	-2.15484e-10	1.18691e-05	2.76886	-2.15484e-10
57488293	rs3024979	3.87494e-11	-1.50759	-2.15484e-10	1.39226e-07	-1.67674	-2.15484e-10
57488707	rs3024985	2.17949e-11	-2.08302	-2.15484e-10	1.21307e-07	-1.81451	-2.15484e-10
57489157	rs3024983	3.46342e-10	0.682724	-2.15484e-10	2.76371e-07	-0.991096	-2.15484e-10
57489616	rs12371273	4.39357e-11	-1.38197	-2.15484e-10	1.84632e-07	-1.39447	-2.15484e-10
57489648	rs4559	1.50705e-11	-1.54457	-0.907385	7.74888e-06	3.61573	-1.27326
57489709	rs1059513	6.91694e-12	-1.98105	-1.24968	4.0096e-08	-1.83747	-1.08409
57489828	rs703817	1.39155e-11	-1.8636	-0.668104	1.62085e-07	-0.32236	-1.20236
57490100	rs324015	1.6767e-11	-1.0774	-1.26789	0.0302867	10.8514	-0.238052
57491774	rs73118432	8.45394e-11	-2.01131	1.28383	3.7654e-06	-0.842249	2.46302
57491863	rs3024975	1.11278e-11	-2.03931	-0.715945	2.90511e-07	-0.944857	0.00365953
57492099	rs3024981	7.10848e-12	-2.09076	-1.11265	4.18709e-08	-1.68343	-1.19482
57492745	rs3024974	1.05335e-11	-2.04771	-0.762432	2.59812e-07	-0.985689	-0.0671904
57492996	rs841718	1.2952e-11	-1.8905	-0.71295	5.73696e-07	0.996633	-1.25737
57493727	rs3024971	6.48283e-12	-2.02147	-1.27407	3.92e-08	-1.76454	-1.17962
57494360	rs10783813	1.01889e-11	-1.70783	-1.13557	5.62652e-07	-0.484051	0.203874
57495433	rs185346909	5.05261e-10	-2.5211e-10	1.06037	1.30842e-06	-2.5211e-10	0.56374
57496710	rs147704041	5.09417e-10	-2.5211e-10	1.06857	1.29013e-06	-2.5211e-10	0.549657
57497005	rs703816	1.39443e-11	-1.302	-1.22762	4.84547e-07	0.82387	-1.25349
57497062	rs3024963	2.82695e-10	-2.5211e-10	0.479666	9.99367e-07	-2.5211e-10	0.294283
57497171	rs3024961	4.04052e-11	-2.09008	0.624334	1.20535e-07	-2.05245	0.231559
57497970	rs56214329	2.31342e-11	-2.02339	-2.15484e-10	2.5482e-07	-1.07228	-2.15484e-10
57498025	rs144844553	4.01872e-10	-2.5211e-10	0.831432	1.04734e-06	-2.5211e-10	0.341171
57498480	rs3024980	3.76352e-10	0.765822	-2.15484e-10	2.91285e-07	-0.938537	-2.15484e-10
57499258	rs118014438	3.6144e-10	-2.5211e-10	0.725395	9.54611e-07	-2.5211e-10	0.248465
57499698	rs76522381	2.16867e-11	-2.088	-2.15484e-10	2.46383e-07	-1.10595	-2.15484e-10
57500108	rs117195019	4.85716e-10	-2.5211e-10	1.02092	1.2774e-06	-2.5211e-10	0.539744
57502130	rs3024950	4.27051e-10	-2.5211e-10	0.892202	1.10466e-06	-2.5211e-10	0.394452
57502182	rs324011	1.77541e-11	-1.17367	-1.11442	6.62946e-07	1.15805	-1.27419
57502753	rs3024948	4.46462e-10	-2.5211e-10	0.936652	1.14863e-06	-2.5211e-10	0.43349
57502981	rs324012	4.00119e-11	-1.33322	-0.142303	2.27983e-06	2.00963	-0.890611
57503775	rs167769	1.4724e-11	-1.38663	-1.08859	3.62483e-07	0.552946	-1.27281
57504197	rs73118440	2.25405e-11	-2.04939	-2.15484e-10	2.40503e-07	-1.13011	-2.15484e-10
57504529	rs73338505	2.16586e-11	-2.0893	-2.15484e-10	1.56344e-07	-1.56078	-2.15484e-10
57505656	rs144160796	4.87317e-10	-2.5211e-10	1.02421	1.30591e-06	-2.5211e-10	0.561818
57505665	rs3024942	2.28643e-11	-2.03512	-2.15484e-10	9.20283e-08	-2.09074	-2.15484e-10
57506224	rs36234211	4.10835e-10	-2.5211e-10	0.853489	1.11127e-06	-2.5211e-10	0.400417
57506350	rs3001428	2.24075e-11	-2.05531	-2.15484e-10	2.40601e-07	-1.1297	-2.15484e-10
57506741	rs36234207	4.23987e-10	-2.5211e-10	0.885001	1.14279e-06	-2.5211e-10	0.428386
57506905	rs2598483	2.30674e-11	-1.12407	-0.90221	1.05133e-07	-0.931047	-1.02657
57508649	rs3001427	1.7732e-11	-1.05354	-1.23579	6.32648e-07	1.08619	-1.24912
57509055	rs3001426	2.23792e-11	-1.36871	-0.687865	1.59954e-06	1.90769	-1.14306
57509102	rs3122929	1.70942e-11	-1.06994	-1.25602	6.29065e-07	1.05744	-1.22604
57509569	rs3001425	2.48696e-11	-1.34488	-0.606174	4.47321e-07	0.593459	-1.10302
57510309	rs324014	1.90853e-11	-1.38273	-0.83306	1.44806e-06	1.87461	-1.20947
57510321	rs115218235	5.75868e-11	-1.11141	-2.15484e-10	2.28527e-07	-1.18118	-2.15484e-10
57510334	rs2035544	4.98987e-11	-2.5211e-10	-1.25471	2.3235e-07	-2.5211e-10	-1.1646
57510511	rs2122692	1.55646e-11	-1.68246	-0.737242	1.6228e-06	1.97284	-1.19377
57510661	rs324013	1.54677e-11	-1.67285	-0.753098	1.66456e-06	2.00301	-1.19854
57510785	rs61937568	7.01298e-11	-1.04418	0.129821	6.84024e-08	-2.09103	-0.296406
57511734	rs12312693	3.34701e-11	-0.834995	-0.819055	1.37853e-06	1.83827	-1.22233
57511990	rs78128655	5.4752e-11	-1.16189	-2.15484e-10	2.45145e-07	-1.11099	-2.15484e-10
57512054	rs145891349	2.49292e-11	-1.94866	-2.15484e-10	1.36032e-07	-1.69995	-2.15484e-10
57512470	rs12368672	1.30728e-11	-1.32047	-1.2737	4.46231e-07	0.585745	-1.09775
57512875	rs11172106	3.20631e-11	-0.834995	-0.862001	1.35965e-06	1.83827	-1.23613
57513128	rs77926116	5.04763e-11	-2.5211e-10	-1.2432	2.33163e-07	-2.5211e-10	-1.1611
57513248	rs141992408	4.96037e-11	-1.26064	-2.15484e-10	2.41404e-07	-1.12637	-2.15484e-10
57513635	rs149328352	4.18361e-10	-2.5211e-10	0.871643	1.12931e-06	-2.5211e-10	0.416527
57513866	rs12322902	4.0665e-11	-0.619304	-0.84003	8.50917e-07	1.36273	-1.22925
57514554	rs10876963	3.77278e-11	-0.703722	-0.830584	7.62388e-07	1.24979	-1.22618
57515349	rs78462786	4.91389e-11	-2.5211e-10	-1.27005	2.21473e-07	-2.5211e-10	-1.21254
57515363	rs12298170	4.1051e-11	-0.619304	-0.830584	8.53537e-07	1.36273	-1.22618
57515804	rs11172111	3.89796e-11	-0.656947	-0.844716	8.01931e-07	1.30493	-1.23075
57516932	rs143655815	7.06327e-11	-0.907208	-2.15484e-10	5.98259e-07	-0.218815	-2.15484e-10
57516933	rs17119494	5.17665e-10	-0.183179	1.26781	1.33125e-05	0.801087	2.08253
57517014	rs147164929	4.11209e-10	-2.5211e-10	0.854399	1.11216e-06	-2.5211e-10	0.401224
57518665	rs12307379	1.03392e-10	-1.12753	0.601354	5.20282e-07	-0.536096	0.177629
57519115	rs61937571	7.8746e-12	-2.04531	-1.05575	4.55216e-08	-1.71425	-1.0804
57519432	rs78874207	1.98342e-11	-1.43613	-0.741166	8.87877e-08	-1.26139	-0.865204
57519694	rs10467124	3.44637e-11	-0.751745	-0.873051	6.88056e-07	1.15819	-1.23716
57519698	rs10467125	1.05348e-10	-1.07857	0.571134	4.99739e-07	-0.549808	0.151055
57519826	rs73120411	1.34574e-11	-1.29096	-1.27421	2.43784e-07	0.00639873	-1.12296
57520488	rs11172112	1.04858e-10	-1.05216	0.540063	5.02372e-07	-0.517263	0.123764
57520687	rs7306742	1.06066e-10	-1.04496	0.544322	5.08739e-07	-0.508406	0.127504
57520767	rs35408366	2.55824e-11	-1.9228	-2.15484e-10	9.21806e-08	-2.08909	-2.15484e-10
57523132	rs3741580	2.7763e-11	-1.44307	-0.397927	1.17963e-07	-2.08552	0.243059
57524099	rs35140931	3.87328e-11	-0.765484	-0.742531	7.23886e-08	-1.77274	-0.558047
57524108	rs35616842	3.0296e-11	-0.793352	-0.960335	3.61717e-08	-1.94638	-1.07819
57524224	rs11610923	3.91046e-11	-1.98835	0.489885	4.01159e-07	-1.85972	1.24124
57525065	rs34518518	2.30347e-11	-2.0277	-2.15484e-10	8.35357e-07	0.115021	-2.15484e-10
57525093	rs77827402	1.07381e-10	-1.03846	0.550142	5.11544e-07	-0.500413	0.125009
57525756	rs4759275	1.51864e-11	-1.40463	-1.03967	2.37848e-07	0.129463	-1.27067
57525939	rs117167230	3.16326e-10	-2.5211e-10	0.592071	8.84752e-07	-2.5211e-10	0.172469
57526299	rs78012789	2.16504e-11	-2.08968	-2.15484e-10	1.12712e-07	-1.888	-2.15484e-10
57526646	rs4759276	2.35205e-11	-1.01616	-0.990669	4.99704e-07	0.862	-1.26082
57526853	rs151070177	2.76308e-10	-2.5211e-10	0.456816	7.91349e-07	-2.5211e-10	0.0609006
57527283	rs11172113	2.22581e-11	-1.14631	-0.915682	3.61251e-07	-0.46823	-0.255036
57528197	rs4257011	6.04548e-11	-1.55795	0.495147	1.86526e-06	-0.531945	1.45026
57528519	rs149305474	2.69342e-10	-2.5211e-10	0.431281	7.73809e-07	-2.5211e-10	0.0384869
57528679	rs10747776	7.14478e-11	-1.59193	0.696194	2.24347e-06	-0.595493	1.69843
57528876	rs145923782	2.72932e-10	-2.5211e-10	0.44452	7.82852e-07	-2.5211e-10	0.0501045
57529443	rs11172114	6.27802e-11	-1.50378	0.47872	1.92283e-06	-0.467821	1.41654
57529564	rs116857159	5.12616e-11	-2.5211e-10	-1.22776	2.08591e-07	-2.5211e-10	-1.27246
57530341	rs17547610	1.64463e-11	-2.09033	-0.274266	7.09591e-08	-2.09072	-0.26001
57530670	rs4759044	9.98843e-12	-2.07256	-0.790718	8.84789e-08	-1.95139	-0.178681
57530814	rs10876964	1.75321e-11	-1.52658	-0.774087	3.57241e-07	-0.58071	-0.153717
57530823	rs142363871	2.4922e-10	-2.5211e-10	0.353634	7.45533e-07	-2.5211e-10	0.00126031
57531450	rs10876965	1.76445e-11	-1.51575	-0.778525	3.61205e-07	-0.563026	-0.160366
57531632	rs4367982	1.69547e-11	-1.66951	-0.664647	3.77258e-07	-0.687315	0.00740442
57531930	rs34073963	1.35711e-09	2.04841	-2.15484e-10	4.63042e-07	-0.47502	-2.15484e-10
57532749	rs1385526	9.77533e-11	-1.51966	0.937401	2.81512e-06	-0.591493	1.92141
57532982	rs715948	1.58833e-11	-2.07713	-0.322302	4.01767e-07	-1.69077	1.0738
57533470	rs34656298	2.36444e-11	-2.00157	-2.15484e-10	1.2004e-07	-1.82501	-2.15484e-10
57533690	rs4759277	1.61239e-11	-1.62819	-0.756209	3.55612e-07	-0.612714	-0.126284
57534470	rs1466535	7.05679e-11	-1.4559	0.547776	1.92837e-06	-0.489252	1.44084
57534641	rs4759045	7.64578e-11	-1.41851	0.590544	2.15522e-06	-0.430185	1.493
57534912	rs1799737	1.54832e-11	-1.52016	-0.904788	2.95409e-07	-0.570216	-0.35426
57535266	rs1799986	2.43865e-11	-2.0342	0.0635317	1.05264e-07	-2.01876	0.0623943
57536989	rs34393552	4.48211e-11	-1.36202	-2.15484e-10	1.90277e-07	-1.36436	-2.15484e-10
57537331	rs144649648	3.73824e-10	-2.5211e-10	0.759084	1.03347e-06	-2.5211e-10	0.327842
57538452	rs117123088	3.54344e-10	-2.5211e-10	0.705567	9.85566e-07	-2.5211e-10	0.280378
57539082	rs1800127	2.3004e-11	-2.02903	-2.15484e-10	9.22781e-08	-2.08803	-2.15484e-10
57539834	rs113953523	3.08774e-11	-1.73468	-2.15484e-10	2.82787e-07	-0.968143	-2.15484e-10
57540372	rs35264874	1.69202e-11	-1.79377	-0.542416	8.7996e-08	-2.01675	-0.118797
57540751	rs7968719	1.40339e-11	-1.24904	-1.27419	2.17593e-07	-0.0493563	-1.18086
57540848	rs7398375	6.83483e-11	-0.824469	-0.115617	5.92238e-07	-1.40146	1.17253
57540956	rs75505823	2.22249e-11	-2.06349	-2.15484e-10	9.30223e-08	-2.08	-2.15484e-10
57541265	rs2306692	6.78257e-12	-2.08492	-1.16543	3.14187e-08	-2.09101	-1.07443
57541290	rs182621071	1.23657e-10	-2.5211e-10	-0.347189	5.62073e-07	-2.5211e-10	-0.281206
57541795	rs147497332	3.28528e-10	0.629922	-2.15484e-10	1.64185e-07	-1.51184	-2.15484e-10
57543572	rs10876966	1.81109e-11	-0.997505	-1.27068	5.60342e-08	-1.37221	-1.21467
57544620	rs73342535	1.7787e-10	-1.9454	1.96175	1.59528e-06	-1.92875	2.69072
57544931	rs57916742	1.47907e-10	0.382223	-0.550339	2.81839e-07	-1.00768	0.0361774
57545531	rs73342540	1.43926e-10	-1.97563	1.78023	1.28022e-06	-1.96076	2.50271
57545756	rs6581124	4.80018e-10	1.48224	-0.473114	1.08374e-06	0.606911	-0.231578
57545856	rs117756404	2.76715e-11	-1.8443	-2.15484e-10	1.0808e-07	-1.92997	-2.15484e-10
57546022	rs78438401	1.39978e-09	-2.5211e-10	2.07937	3.97455e-06	-2.5211e-10	1.67483
57547205	rs116998609	5.35898e-11	-1.18334	-2.15484e-10	2.02696e-07	-1.30113	-2.15484e-10
57547748	rs114959164	1.74296e-09	-2.5211e-10	2.29864	4.88293e-06	-2.5211e-10	1.88066
57547749	rs34237922	2.28517e-10	0.266908	-2.15484e-10	2.58327e-07	-1.05861	-2.15484e-10
57548364	rs34574998	1.11724e-09	-2.5211e-10	1.85391	3.21792e-06	-2.5211e-10	1.46365
57548466	rs1800137	7.87367e-11	-1.69964	0.901047	5.85118e-07	-1.67265	1.43162
57548605	rs76589759	1.60595e-09	-2.5211e-10	2.21677	4.5215e-06	-2.5211e-10	1.80376
57548860	rs35253246	1.24638e-09	-2.5211e-10	1.9633	3.56489e-06	-2.5211e-10	1.56605
57550285	rs77774518	9.77725e-11	-2.5211e-10	-0.582059	4.23589e-07	-2.5211e-10	-0.564074
57551420	rs75351031	9.28795e-11	-2.5211e-10	-0.633398	4.0212e-07	-2.5211e-10	-0.616089
57552999	rs34505337	2.21114e-10	-0.104244	0.33822	2.30076e-06	0.134666	0.993491
57555028	rs35012107	2.28428e-10	-0.0230948	0.289615	2.39657e-06	0.220507	0.948447
57555078	rs118178977	8.65301e-11	-2.5211e-10	-0.704209	3.74264e-07	-2.5211e-10	-0.687877
57555276	rs117211198	8.59369e-11	-2.5211e-10	-0.711088	3.71662e-07	-2.5211e-10	-0.694855
57558505	rs7975818	5.6553e-11	-1.14223	0.0127095	1.66865e-07	-1.97332	0.477671
57559066	rs117687310	3.45684e-11	-1.62176	-2.15484e-10	1.30256e-07	-1.74333	-2.15484e-10
57559134	rs34743301	8.92363e-11	-2.5211e-10	-0.673414	3.86136e-07	-2.5211e-10	-0.65665
57559809	rs1800174	2.39896e-10	-0.851566	1.16707	7.55418e-07	-1.88277	1.8972
57560188	rs34293059	8.82194e-11	-2.5211e-10	-0.684875	3.81675e-07	-2.5211e-10	-0.66827
57560445	rs76144004	8.0303e-11	-2.5211e-10	-0.778895	3.46948e-07	-2.5211e-10	-0.763663
57560943	rs34474417	8.71887e-11	-2.5211e-10	-0.696627	3.77153e-07	-2.5211e-10	-0.680188
57561379	rs1800175	2.12122e-10	-0.890435	1.0829	6.54544e-07	-1.90522	1.77632
57561451	rs1800176	6.77166e-11	-1.1688	0.219434	2.10603e-07	-2.00367	0.740809
57561920	rs6581125	5.48697e-11	-1.15906	-0.000686117	1.58859e-07	-2.00736	0.462537
57561993	rs34790089	3.43951e-09	2.97838	-2.15484e-10	1.58109e-06	0.753032	-2.15484e-10
57562508	rs141304281	6.64424e-11	-2.5211e-10	-0.968366	2.86136e-07	-2.5211e-10	-0.956372
57562672	rs34736975	7.23373e-11	-2.5211e-10	-0.883361	3.11811e-07	-2.5211e-10	-0.870442
57563475	rs150598075	5.34218e-11	-2.5211e-10	-1.18648	2.4229e-07	-2.5211e-10	-1.1227
57564168	rs149309946	7.49803e-11	-2.5211e-10	-0.847476	3.236e-07	-2.5211e-10	-0.83333
57564478	rs12371684	2.02278e-11	-0.920673	-1.23697	1.41312e-07	-0.428441	-1.23343
57565809	rs151338767	6.51136e-11	-2.5211e-10	-0.988568	2.80301e-07	-2.5211e-10	-0.976974
57566291	rs75882617	6.57739e-11	-2.5211e-10	-0.978479	2.83201e-07	-2.5211e-10	-0.966683
57566292	rs117324780	2.16303e-11	-2.09061	-2.15484e-10	1.6685e-07	-1.49574	-2.15484e-10
57566561	rs144361667	7.29588e-11	-2.5211e-10	-0.874807	3.14732e-07	-2.5211e-10	-0.861117
57567180	rs1800177	2.35319e-10	-0.716671	1.01291	6.43564e-07	-1.82537	1.67955
57567723	rs79365493	7.16002e-11	-2.5211e-10	-0.893603	3.08772e-07	-2.5211e-10	-0.880237
57567762	rs1800194	2.15617e-10	-0.732885	0.941685	5.89278e-07	-1.83247	1.59853
57568543	rs147175019	6.141e-11	-2.5211e-10	-1.04713	2.64029e-07	-2.5211e-10	-1.03678
57568598	rs78621940	7.08478e-11	-2.5211e-10	-0.904168	3.0547e-07	-2.5211e-10	-0.890987
57569114	rs1800178	2.29268e-10	0.105229	0.16496	2.34039e-06	0.356067	0.789168
57569478	rs12814239	0.00872707	17.725	-2.15484e-10	5.14566e-07	-0.369516	-2.15484e-10
57569513	rs1800180	2.35913e-10	-0.629691	0.928453	6.14574e-07	-1.79178	1.59987
57570014	rs11837145	1.1256e-10	-0.746552	0.305341	2.66557e-07	-1.8454	0.818145
57570593	rs10876967	2.35268e-10	-0.905273	1.20129	7.36223e-07	-1.91879	1.90748
57575843	rs75046694	6.12823e-11	-2.5211e-10	-1.04921	2.63089e-07	-2.5211e-10	-1.04034
57576086	rs7398391	9.28755e-11	-0.890385	0.256943	2.41062e-07	-1.90838	0.780596
57576370	rs7398426	1.0916e-10	-0.797862	0.325975	2.72117e-07	-1.86705	0.860444
57576417	rs11172122	1.02456e-10	-0.782047	0.246775	2.49938e-07	-1.86044	0.768813
57576492	rs35820631	2.70573e-10	0.113049	0.32279	2.88537e-06	0.364322	0.990249
57576567	rs7305179	1.02477e-10	-0.782047	0.246984	2.50468e-07	-1.86044	0.770931
57577722	rs34423990	6.5535e-11	-2.5211e-10	-0.982118	2.81691e-07	-2.5211e-10	-0.972028
57577756	rs34548137	6.5535e-11	-2.5211e-10	-0.982118	2.81691e-07	-2.5211e-10	-0.972028
57577872	rs34398639	2.35962e-11	-2.00362	-2.15484e-10	1.04438e-07	-1.96424	-2.15484e-10
57578288	rs1800181	1.94228e-10	-0.728624	0.832956	5.07093e-07	-1.8377	1.45355
57578673	rs34577247	2.19522e-11	-2.07584	-2.15484e-10	1.01752e-07	-1.9903	-2.15484e-10
57579420	rs1800138	2.23852e-11	-2.0563	-2.15484e-10	1.05593e-07	-1.95325	-2.15484e-10
57579727	rs1800182	1.60751e-10	-0.841794	0.756952	4.53916e-07	-1.88284	1.38791
57580098	rs140327458	5.29022e-11	-2.5211e-10	-1.19626	2.26554e-07	-2.5211e-10	-1.18985
57580414	rs4074308	6.8145e-11	-1.15834	0.215276	2.08872e-07	-2.00748	0.736362
57580522	rs4074309	7.05174e-11	-1.14381	0.234967	2.14644e-07	-2.00309	0.759229
57580637	rs79319993	5.97641e-11	-2.5211e-10	-1.0743	2.56442e-07	-2.5211e-10	-1.06593
57581595	rs77538090	5.9678e-11	-2.5211e-10	-1.07574	2.56065e-07	-2.5211e-10	-1.06741
57583486	rs7312323	2.26771e-10	-0.840039	1.09928	6.76719e-07	-1.89577	1.80019
57583672	rs6581128	2.17307e-10	-0.840039	1.05665	6.44482e-07	-1.89577	1.75138
57583853	rs79434392	4.12361e-11	-1.44539	-2.15484e-10	1.78089e-07	-1.43055	-2.15484e-10
57583911	rs184830262	8.70838e-10	-2.5211e-10	1.60475	2.35752e-06	-2.5211e-10	1.15253
57584108	rs76892406	6.06329e-11	-2.5211e-10	-1.05986	2.60247e-07	-2.5211e-10	-1.05121
57584498	rs1800183	2.32231e-11	-2.01955	-2.15484e-10	9.77593e-08	-2.03033	-2.15484e-10
57584642	rs111471605	5.69136e-11	-2.5211e-10	-1.12317	2.46082e-07	-2.5211e-10	-1.10717
57585042	rs149739844	5.85778e-11	-2.5211e-10	-1.09435	2.51245e-07	-2.5211e-10	-1.08641
57585144	rs1800139	8.80137e-11	-1.25013	0.562921	3.01981e-07	-2.03815	1.13568
57586022	rs117662648	5.87324e-11	-2.5211e-10	-1.09171	2.51923e-07	-2.5211e-10	-1.08372
57586154	rs4077658	1.8153e-11	-1.56681	-0.69906	4.53042e-08	-2.08975	-0.709689
57586401	rs75515547	5.87324e-11	-2.5211e-10	-1.09171	2.51923e-07	-2.5211e-10	-1.08372
57586442	rs77925651	5.88065e-11	-2.5211e-10	-1.09045	2.52247e-07	-2.5211e-10	-1.08243
57586501	rs1800185	6.67637e-11	-2.5211e-10	-0.963542	2.52466e-07	-2.5211e-10	-1.08156
57586512	rs78461145	5.88065e-11	-2.5211e-10	-1.09045	2.52247e-07	-2.5211e-10	-1.08243
57587065	rs75943467	5.29639e-11	-2.5211e-10	-1.19509	2.27759e-07	-2.5211e-10	-1.18455
57587839	rs1800187	1.05334e-10	-1.01431	0.506747	2.87281e-07	-1.99831	1.04593
57588032	rs35492427	1.13132e-11	-1.77198	-0.966752	4.50127e-08	-1.86997	-0.935919
57588127	rs34554486	2.4768e-10	-0.0304195	0.377856	2.60235e-06	0.212763	1.03857
57588433	rs1800141	2.79786e-10	-0.0776874	0.547012	2.98024e-06	0.133228	1.25369
57588491	rs1800188	2.42429e-10	-0.0980931	0.424102	2.55866e-06	0.141175	1.09323
57589659	rs1800154	2.13723e-10	-0.759347	0.959325	5.67271e-07	-1.85886	1.58685
57589865	rs1800189	9.38432e-11	-1.12	0.496928	2.82859e-07	-1.99296	1.02507
57590623	rs75865876	2.38928e-11	-1.99113	-2.15484e-10	1.1491e-07	-1.86869	-2.15484e-10
57590758	rs1800191	1.01907e-10	-0.962841	0.422199	2.74244e-07	-1.93895	0.940127
57590797	rs1800156	2.04458e-10	-0.743123	0.898786	5.3338e-07	-1.85205	1.51845
57591226	rs1800165	8.51301e-11	-1.05064	0.330117	2.28221e-07	-2.01726	0.834739
57592557	rs1800168	8.90261e-11	-1.12691	0.451139	2.54227e-07	-2.03653	0.961924
57592833	rs35408997	7.5023e-11	-0.846907	-2.15484e-10	1.20771e-07	-1.81895	-2.15484e-10
57592909	rs34660251	3.0944e-11	-1.73252	-2.15484e-10	1.45551e-07	-1.63231	-2.15484e-10
57593101	rs1140648	8.26773e-11	-1.09013	0.340376	2.28086e-07	-2.02962	0.846499
57593204	rs1800158	2.87157e-10	0.00464825	0.490679	3.07898e-06	0.249834	1.16968
57593894	rs1800159	8.60659e-11	-0.452592	-0.256996	1.29825e-07	-1.84664	0.0999894
57594448	rs199685388	4.91634e-11	-2.5211e-10	-1.26955	2.10527e-07	-2.5211e-10	-1.26323
57594955	rs11172124	1.06565e-11	-1.54397	-1.25456	2.59131e-08	-2.08612	-1.27198
57594980	rs34949484	2.16183e-11	-2.09116	-2.15484e-10	1.21144e-07	-1.81586	-2.15484e-10
57595066	rs9669595	1.5881e-10	0.19543	-0.292422	1.08708e-07	-1.90648	-0.0176853
57595433	rs35292422	2.28946e-11	-2.0338	-2.15484e-10	9.1993e-08	-2.09113	-2.15484e-10
57595984	rs7978567	1.7834e-10	0.245533	-0.226542	1.17156e-07	-1.9057	0.0563703
57596052	rs34343116	5.45989e-11	-2.5211e-10	-1.16469	2.34787e-07	-2.5211e-10	-1.15416
57596324	rs190093413	4.99967e-11	-2.5211e-10	-1.25274	2.15889e-07	-2.5211e-10	-1.23807
57597871	rs7965424	1.61393e-10	-0.00215106	-0.0787064	1.39098e-07	-1.95554	0.277886
57597918	rs12370981	1.00964e-11	-1.58161	-1.27092	2.58536e-08	-2.08633	-1.27406
57598867	rs182048880	4.94441e-11	-2.5211e-10	-1.26386	2.12013e-07	-2.5211e-10	-1.25619
57599981	rs76362380	1.80242e-09	2.35889	-0.0267058	1.96799e-06	0.486566	0.485365
57601388	rs7977876	4.89407e-11	-2.5211e-10	-1.27409	2.08643e-07	-2.5211e-10	-1.27221
57601713	rs148465119	4.89424e-11	-2.5211e-10	-1.27406	2.08844e-07	-2.5211e-10	-1.27125
57602408	rs34950222	5.09352e-11	-2.5211e-10	-1.23415	2.20821e-07	-2.5211e-10	-1.21549
57602632	rs34248177	5.0944e-11	-2.5211e-10	-1.23397	2.20867e-07	-2.5211e-10	-1.21528
57602716	rs117119988	9.7052e-11	-2.5211e-10	-0.589455	4.70446e-07	-2.5211e-10	-0.459158
57602815	rs7956957	1.08295e-10	-0.360775	-0.11907	1.20432e-07	-2.05492	0.233164
57602881	rs79435985	9.42718e-11	-2.5211e-10	-0.618519	3.48902e-07	-2.5211e-10	-0.758046
57603417	rs1800162	1.18983e-10	-0.137401	-0.24832	1.02011e-07	-2.02358	0.0358136
57604756	rs1800163	3.59603e-11	-1.58229	-2.15484e-10	2.52631e-07	-1.08091	-2.15484e-10
57604802	rs1800164	1.01577e-10	-0.359835	-0.18405	1.12636e-07	-2.0488	0.160124
57605824	rs138034669	4.89424e-11	-2.5211e-10	-1.27406	2.08844e-07	-2.5211e-10	-1.27125
57606059	rs35021926	5.11042e-11	-2.5211e-10	-1.23083	2.18923e-07	-2.5211e-10	-1.22412
57606386	rs7304504	5.0157e-11	-2.5211e-10	-1.24954	2.16658e-07	-2.5211e-10	-1.23452
57607483	rs34399241	4.89453e-11	-2.5211e-10	-1.274	2.08895e-07	-2.5211e-10	-1.27101
57607937	rs79399664	4.89348e-11	-2.5211e-10	-1.27421	2.08584e-07	-2.5211e-10	-1.2725
57608338	rs7956397	4.38967e-11	-1.38286	-2.15484e-10	1.53823e-07	-1.57703	-2.15484e-10
57608433	rs7956686	1.08261e-10	-0.125378	-0.354784	8.82311e-08	-2.01006	-0.122818
57608500	rs74093103	5.3176e-11	-2.5211e-10	-1.1911	2.28663e-07	-2.5211e-10	-1.18059
57609360	rs114051799	4.89369e-11	-2.5211e-10	-1.27417	2.08487e-07	-2.5211e-10	-1.27296
57609445	rs7485650	4.89357e-11	-2.5211e-10	-1.27419	2.08522e-07	-2.5211e-10	-1.27279
57609936	rs181135351	1.28811e-10	-2.5211e-10	-0.306359	5.41566e-07	-2.5211e-10	-0.318374
57610249	rs78558633	1.3903e-10	-0.00556506	-0.224445	1.03004e-07	-1.9998	0.0217268
57611285	rs113397893	2.60296e-11	-1.90547	-2.15484e-10	1.54748e-07	-1.57104	-2.15484e-10
57611437	rs7487148	2.31049e-11	-2.02466	-2.15484e-10	1.49967e-07	-1.60242	-2.15484e-10
57611818	rs147385700	3.26577e-11	-1.67862	-2.15484e-10	9.71043e-08	-2.03705	-2.15484e-10
57612331	rs149468410	4.89365e-11	-2.5211e-10	-1.27418	2.08497e-07	-2.5211e-10	-1.27291
57612541	rs56273568	5.36834e-11	-2.5211e-10	-1.1816	2.32291e-07	-2.5211e-10	-1.16485
57613425	rs7311958	3.54792e-10	0.501858	0.204972	1.60314e-07	-1.87206	0.336355
57613435	rs74452158	6.85096e-11	-2.5211e-10	-0.937727	2.94514e-07	-2.5211e-10	-0.927511
57613544	rs191932651	4.95144e-11	-2.5211e-10	-1.26244	2.21429e-07	-2.5211e-10	-1.21274
57613773	rs11612037	4.96671e-11	-1.25936	-2.15484e-10	1.90695e-07	-1.36216	-2.15484e-10
57613780	rs73120022	1.26958e-11	-1.48699	-1.13644	3.20723e-08	-2.08584	-1.05901
57614193	rs7489208	4.5324e-10	0.12656	0.825161	5.53907e-07	-1.37135	1.07551
57614217	rs570215697	4.5983e-11	-1.33643	-2.15484e-10	1.63637e-07	-1.51519	-2.15484e-10
57614484	rs7489231	8.95609e-11	-0.550323	-0.11946	1.10055e-07	-2.08245	0.17059
57614958	rs7134826	4.89349e-11	-2.5211e-10	-1.27421	2.08374e-07	-2.5211e-10	-1.2735
57615492	rs116304613	4.95096e-11	-2.5211e-10	-1.26254	2.11944e-07	-2.5211e-10	-1.25652
57615831	rs74093104	5.65906e-11	-2.5211e-10	-1.12886	2.42778e-07	-2.5211e-10	-1.12069
57616013	rs10783815	7.03076e-11	-0.663783	-0.24804	9.83731e-08	-2.09015	0.0660764
57616035	rs149103307	8.79571e-11	-2.5211e-10	-0.687853	3.4879e-07	-2.5211e-10	-0.758368
57616061	rs7485577	6.31184e-12	-2.0481	-1.27418	3.61995e-08	-1.75013	-1.27366
57616772	rs62620661	5.59502e-11	-2.5211e-10	-1.14024	2.43535e-07	-2.5211e-10	-1.11758
57616802	rs61978619	5.58004e-11	-2.5211e-10	-1.14292	2.4283e-07	-2.5211e-10	-1.12048
57616923	rs73120027	9.55769e-11	-0.60477	-2.15484e-10	3.5808e-07	-0.732083	-2.15484e-10
57617498	rs137970471	4.92067e-11	-2.5211e-10	-1.26867	2.10265e-07	-2.5211e-10	-1.26447
57617640	rs79460653	6.25559e-11	-2.5211e-10	-1.02864	2.68035e-07	-2.5211e-10	-1.02172
57618418	rs181971945	2.48161e-11	-1.95321	-2.15484e-10	1.24736e-07	-1.78664	-2.15484e-10
57618419	rs68176600	7.69825e-11	-0.517084	-0.30404	9.34618e-08	-2.08977	0.0144857
57618619	rs61736007	6.28869e-12	-2.05752	-1.26843	3.82536e-08	-1.69717	-1.27143
57618650	rs146407558	4.91113e-11	-2.5211e-10	-1.27061	2.09735e-07	-2.5211e-10	-1.26699
57619359	rs17854829	5.20845e-11	-2.5211e-10	-1.21183	2.25796e-07	-2.5211e-10	-1.19321
57619362	rs10783816	7.20612e-11	-0.440172	-0.447014	7.96509e-08	-2.08653	-0.148652
57619589	rs7979451	2.16175e-11	-2.0912	-2.15484e-10	1.01272e-07	-1.99503	-2.15484e-10
57620254	rs11612551	6.30932e-12	-2.05317	-1.2695	3.76812e-08	-1.71146	-1.27222
57620529	rs74093113	5.16551e-11	-2.5211e-10	-1.22011	2.23667e-07	-2.5211e-10	-1.20268
57620744	rs375956222	4.90205e-11	-2.5211e-10	-1.27246	2.09158e-07	-2.5211e-10	-1.26975
57621349	rs74093115	5.20845e-11	-2.5211e-10	-1.21183	2.25796e-07	-2.5211e-10	-1.19321
57622119	rs76758508	7.25699e-11	-0.504011	-0.376141	8.85477e-08	-2.06483	-0.0644687
57622371	rs12826178	0.0325829	19.0424	-2.15484e-10	2.35165e-07	-1.15255	-2.15484e-10
57622492	rs11615783	7.67503e-12	-1.85414	-1.27259	2.90963e-08	-1.97145	-1.27078
57622821	rs7301155	5.07662e-11	-0.864919	-0.372552	8.57153e-08	-2.09114	-0.0706669
57623363	rs28365862	3.45314e-09	3.0321	-0.0497679	1.78383e-06	0.516819	0.356859
57623519	rs28365863	5.11325e-11	-2.5211e-10	-1.23028	2.21049e-07	-2.5211e-10	-1.21445
57625076	rs76110172	6.34052e-11	-2.5211e-10	-1.01516	2.5931e-07	-2.5211e-10	-1.05482
57625950	rs74093117	5.48027e-11	-2.5211e-10	-1.16096	2.34815e-07	-2.5211e-10	-1.15404
57626018	rs11557166	5.51134e-11	-2.5211e-10	-1.15531	2.36272e-07	-2.5211e-10	-1.14786
57626582	rs2229716	2.16535e-11	-2.08954	-2.15484e-10	1.00707e-07	-2.00062	-2.15484e-10
57627074	rs2229717	4.45594e-10	1.15905	-0.224341	4.04162e-07	-0.867455	0.256431
57627525	rs117244382	2.1947e-11	-2.07607	-2.15484e-10	2.44373e-07	-1.11414	-2.15484e-10
57627717	rs34095989	1.58304e-10	1.17352	-1.2737	8.91961e-08	-0.848794	-1.27321
57627816	rs189439132	6.60674e-11	-2.5211e-10	-0.974027	2.97766e-07	-2.5211e-10	-0.916531
57628813	rs146112457	4.94259e-11	-2.5211e-10	-1.26423	2.09085e-07	-2.5211e-10	-1.2701
57629608	rs116973701	6.9352e-11	-0.925507	-2.15484e-10	2.46984e-07	-1.10351	-2.15484e-10
57630129	rs75633682	5.15627e-11	-2.5211e-10	-1.2219	2.23724e-07	-2.5211e-10	-1.20243
57630546	rs11172126	6.04751e-11	-2.5211e-10	-1.06247	2.36006e-07	-2.5211e-10	-1.14898
57632251	rs137893329	5.13146e-11	-2.5211e-10	-1.22673	2.15251e-07	-2.5211e-10	-1.24103
57633747	rs117364969	5.13872e-11	-2.5211e-10	-1.22531	2.15506e-07	-2.5211e-10	-1.23985
57634698	rs3923885	9.97344e-11	-0.0615662	-0.500625	7.15676e-08	-2.08783	-0.254368
57635059	rs11609986	5.58933e-11	-0.366659	-0.774599	5.69151e-08	-2.08238	-0.4889
57635988	rs73338169	4.20681e-10	1.27311	-0.395935	4.74597e-07	-0.43511	-0.0152616
57636298	rs181352420	9.81626e-11	-2.5211e-10	-0.578077	4.00424e-07	-2.5211e-10	-0.620315
57636901	rs140271382	6.26123e-11	-2.5211e-10	-1.02774	2.79774e-07	-2.5211e-10	-0.978857
57637091	rs115446901	5.19754e-11	-2.5211e-10	-1.21393	2.17593e-07	-2.5211e-10	-1.23021
57637163	rs145385267	5.20582e-11	-2.5211e-10	-1.21234	2.17889e-07	-2.5211e-10	-1.22885
57637593	rs3204635	5.11368e-09	4.55523	-1.18026	3.93054e-08	-1.89039	-1.05109
57637717	rs80212483	6.14741e-11	-2.5211e-10	-1.04609	2.4157e-07	-2.5211e-10	-1.12568
57637854	rs150268069	3.0225e-11	-1.75603	-2.15484e-10	1.14855e-07	-1.86917	-2.15484e-10
57638895	rs73120041	5.72566e-11	-1.11716	-2.15484e-10	2.19898e-07	-1.21968	-2.15484e-10
57639002	rs76823783	5.16657e-11	-2.5211e-10	-1.21991	2.24164e-07	-2.5211e-10	-1.20046
57639215	rs141393784	5.25675e-11	-2.5211e-10	-1.2026	2.19724e-07	-2.5211e-10	-1.22047
57640620	rs76667525	5.17375e-11	-2.5211e-10	-1.21852	2.24527e-07	-2.5211e-10	-1.19884
57640807	rs117927148	2.16363e-11	-2.09033	-2.15484e-10	9.44549e-08	-2.06472	-2.15484e-10
57640969	rs116126605	5.24819e-11	-2.5211e-10	-1.20423	2.19414e-07	-2.5211e-10	-1.22188
57641302	rs139336270	5.0549e-11	-2.5211e-10	-1.24176	2.12613e-07	-2.5211e-10	-1.25337
57641340	rs7133915	1.1493e-11	-1.48811	-1.23485	2.95569e-08	-1.96492	-1.2616
57642185	rs181137372	5.0637e-11	-2.5211e-10	-1.24002	2.1291e-07	-2.5211e-10	-1.25197
57642231	rs112059089	8.61334e-10	1.94544	-0.351662	8.09337e-07	0.0457388	0.0376375
57642696	rs117235520	5.27762e-11	-2.5211e-10	-1.19864	2.20481e-07	-2.5211e-10	-1.21703
57643686	rs7976512	6.54397e-09	4.57923	-0.957634	4.90491e-08	-1.85649	-0.863527
57643894	rs117251743	5.35644e-11	-2.5211e-10	-1.18382	2.23362e-07	-2.5211e-10	-1.20404
57644030	rs80061381	5.07687e-11	-2.5211e-10	-1.23742	2.18781e-07	-2.5211e-10	-1.22477
57644139	rs187179777	4.90609e-11	-2.5211e-10	-1.27164	2.14912e-07	-2.5211e-10	-1.24261
57644767	rs10876968	6.89048e-09	4.69082	-1.01763	4.69645e-08	-1.83518	-0.928268
57645508	rs141328718	5.60477e-11	-2.5211e-10	-1.1385	2.32588e-07	-2.5211e-10	-1.16357
57645789	rs11172134	3.44765e-11	-0.748247	-0.876178	5.3974e-08	-1.82359	-0.800747
57646475	rs74691466	5.51117e-11	-2.5211e-10	-1.15534	2.2909e-07	-2.5211e-10	-1.17872
57647374	rs11172135	1.76074e-10	0.00619978	-2.15484e-10	2.71013e-06	1.29191	-2.15484e-10
57648644	rs78607331	6.3523e-11	-1.0133	-2.15484e-10	3.40138e-07	-0.783487	-2.15484e-10
57648772	rs73120051	4.94265e-11	-1.26422	-2.15484e-10	1.88953e-07	-1.37134	-2.15484e-10
57649148	rs117245169	5.54644e-11	-2.5211e-10	-1.14896	2.30406e-07	-2.5211e-10	-1.173
57649247	rs139259981	3.95281e-11	-1.48769	-2.15484e-10	1.01141e-07	-1.99632	-2.15484e-10
57649284	rs117538256	5.54644e-11	-2.5211e-10	-1.14896	2.30406e-07	-2.5211e-10	-1.173
57649840	rs4075325	1.12736e-10	0.0133119	-0.452963	7.46855e-08	-2.08489	-0.214663
57650897	rs74240697	8.36635e-10	2.07501	-0.510325	6.17265e-07	-0.0363644	-0.151175
57652036	rs142102153	4.94031e-11	-2.5211e-10	-1.26469	2.11664e-07	-2.5211e-10	-1.25784
57652963	rs6581131	1.00618e-10	-0.102094	-0.451278	7.3952e-08	-2.08969	-0.21973
57653582	rs7966846	3.65768e-09	4.06568	-1.0258	4.21755e-08	-1.94448	-0.926523
57655968	rs117621047	2.27602e-11	-2.03969	-2.15484e-10	9.43843e-08	-2.06546	-2.15484e-10
57656666	rs73338185	6.00591e-10	1.59576	-0.362552	6.71601e-07	-0.1288	0.0256257
57656705	rs11172139	1.36652e-11	-1.36097	-1.18888	2.94689e-08	-2.001	-1.2285
57656996	rs144913412	5.57622e-11	-2.5211e-10	-1.14361	2.31519e-07	-2.5211e-10	-1.16818
57657465	rs149308226	5.57622e-11	-2.5211e-10	-1.14361	2.31519e-07	-2.5211e-10	-1.16818
57657753	rs73120065	7.26732e-11	-0.878729	-2.15484e-10	1.01747e-07	-1.99035	-2.15484e-10
57657854	rs114233990	5.5943e-11	-2.5211e-10	-1.14037	2.32196e-07	-2.5211e-10	-1.16526
57659706	rs11172140	3.44512e-08	6.33533	-1.05273	4.71879e-08	-1.80504	-0.953664
57659869	rs190884508	3.00808e-11	-1.76081	-2.15484e-10	9.76895e-08	-2.03104	-2.15484e-10
57660377	rs77936166	2.40536e-11	-1.98442	-2.15484e-10	2.326e-07	-1.16352	-2.15484e-10
57661010	rs75129405	5.09197e-11	-2.5211e-10	-1.23445	2.19533e-07	-2.5211e-10	-1.22134
57661439	rs150341034	2.80876e-11	-1.82937	-2.15484e-10	1.12149e-07	-1.89301	-2.15484e-10
57662563	rs10783818	1.17725e-10	-0.0774727	-0.31888	7.75496e-08	-2.08893	-0.17299
57664092	rs142981850	6.6358e-10	1.88591	-0.552966	5.13075e-07	-0.168514	-0.203903
57664161	rs7358684	9.49783e-11	-0.102094	-0.508959	6.56704e-08	-2.08969	-0.338498
57665247	rs187125915	6.01164e-11	-2.5211e-10	-1.06842	2.425e-07	-2.5211e-10	-1.12184
57665754	rs150395500	6.00433e-11	-2.5211e-10	-1.06964	3.13594e-07	-2.5211e-10	-0.864741
57666612	rs73338190	6.3597e-10	1.65437	-0.363917	6.9984e-07	-0.0859834	0.023996
57667261	rs10783819	9.09528e-11	-0.124347	-0.530014	6.41222e-08	-2.09025	-0.361795
57667581	rs117916420	6.01204e-11	-2.5211e-10	-1.06835	2.47971e-07	-2.5211e-10	-1.09953
57668916	rs137940174	5.6006e-11	-2.5211e-10	-1.13924	2.32432e-07	-2.5211e-10	-1.16424
57669297	rs541643212	5.09372e-11	-2.5211e-10	-1.23411	2.19776e-07	-2.5211e-10	-1.22023
57669972	rs12371805	2.60122e-10	1.65751	-1.26106	1.07432e-07	-0.663396	-1.27259
57670593	rs60216001	6.44752e-10	1.86846	-0.564292	4.99937e-07	-0.180646	-0.21771
57671303	rs10783820	9.07316e-11	-0.168485	-0.488311	6.70985e-08	-2.091	-0.31568
57671406	rs113339727	5.69767e-11	-2.5211e-10	-1.12206	2.33456e-07	-2.5211e-10	-1.15984
57671436	rs185470802	2.82052e-11	-1.8252	-2.15484e-10	1.08648e-07	-1.92472	-2.15484e-10
57671622	rs79245439	1.1724e-10	-0.400476	-2.15484e-10	1.26495e-07	-1.77264	-2.15484e-10
57672511	rs73338194	6.72008e-10	1.7489	-0.403329	7.15532e-07	-0.0166575	-0.0231554
57672530	rs111393283	2.17889e-11	-2.0833	-2.15484e-10	9.42508e-08	-2.06688	-2.15484e-10
57672913	rs7135142	1.18596e-10	-0.0508341	-0.338144	7.58424e-08	-2.0905	-0.193679
57673026	rs148845943	5.45781e-11	-2.5211e-10	-1.16507	2.45885e-07	-2.5211e-10	-1.10798
57674246	rs77784795	2.17545e-11	-2.08488	-2.15484e-10	1.53605e-07	-1.57846	-2.15484e-10
57675308	rs75807552	5.09226e-11	-2.5211e-10	-1.23439	2.2037e-07	-2.5211e-10	-1.21753
57676178	rs7302906	4.6153e-08	6.61359	-1.03858	5.063e-08	-1.75191	-0.936383
57676255	rs7133939	8.63621e-11	-0.19037	-0.515783	6.50797e-08	-2.09118	-0.346044
57676788	rs56383506	6.56028e-10	1.72483	-0.403329	7.02993e-07	-0.0343367	-0.0231554
57679030	rs12227309	5.77568e-08	6.83581	-1.03652	5.06966e-08	-1.75315	-0.933826
57679147	rs35007557	2.17629e-11	-2.0845	-2.15484e-10	9.49947e-08	-2.05902	-2.15484e-10
57679414	rs56205943	7.80494e-11	0.017978	-0.825338	6.23711e-08	-1.66122	-0.818514
57680101	rs11172142	8.10064e-08	7.16222	-1.02464	5.77566e-08	-1.63686	-0.919737
57680185	rs76065046	5.39393e-11	-2.5211e-10	-1.17684	2.24743e-07	-2.5211e-10	-1.19788
57680231	rs75930674	3.93784e-11	-1.49148	-2.15484e-10	1.57765e-07	-1.55173	-2.15484e-10
57680491	rs144578070	5.39917e-11	-2.5211e-10	-1.17587	2.24936e-07	-2.5211e-10	-1.19702
57680532	rs7963352	4.62756e-08	6.61359	-1.03593	5.07909e-08	-1.75191	-0.93321
57681122	rs7486863	1.44319e-10	0.160922	-0.353595	7.52869e-08	-2.08125	-0.210285
57681395	rs117955596	1.99136e-10	0.129287	-2.15484e-10	6.86852e-07	-0.0807196	-2.15484e-10
57681720	rs116897622	5.39393e-11	-2.5211e-10	-1.17684	2.24743e-07	-2.5211e-10	-1.19788
57681980	rs55671025	2.3178e-11	-2.0215	-2.15484e-10	9.49796e-08	-2.05918	-2.15484e-10
57682181	rs11172143	8.37926e-12	-1.98474	-1.0542	3.82673e-08	-1.7759	-1.19234
57682956	rs61937595	0.958687	22.4241	-2.15484e-10	1.85104e-07	-1.39192	-2.15484e-10
57682980	rs7488274	6.45034e-10	1.70211	-0.397504	6.9621e-07	-0.0510124	-0.0161753
57683187	rs139899289	6.04718e-11	-2.5211e-10	-1.06252	2.42566e-07	-2.5211e-10	-1.12156
57684501	rs188109520	3.49796e-11	-1.60994	-2.15484e-10	1.09613e-07	-1.91589	-2.15484e-10
57684943	rs12296766	8.95655e-11	-0.146478	-0.523253	6.45758e-08	-2.09069	-0.354311
57684978	rs12310220	8.2516e-11	-0.235926	-0.515783	6.50809e-08	-2.09116	-0.346044
57685300	rs117084721	5.42687e-11	-2.5211e-10	-1.17075	2.2596e-07	-2.5211e-10	-1.19248
57687668	rs76629790	2.59432e-10	0.393794	-2.15484e-10	1.71134e-07	-1.47039	-2.15484e-10
57688371	rs187866495	6.39835e-11	-2.5211e-10	-1.00608	2.84069e-07	-2.5211e-10	-0.963623
57689688	rs7314266	1.04847e-10	-0.1665	-0.345704	7.51732e-08	-2.09124	-0.201803
57689842	rs75907432	5.12676e-11	-2.5211e-10	-1.22764	2.22141e-07	-2.5211e-10	-1.20952
57692470	rs12313762	7.70396e-11	0.017978	-0.838361	6.1558e-08	-1.66122	-0.831636
57692612	rs11172145	1.15025e-11	-1.5101	-1.21204	3.03416e-08	-1.94535	-1.25497
57693626	rs76445081	5.45347e-11	-2.5211e-10	-1.16586	2.26945e-07	-2.5211e-10	-1.18813
57694370	rs10747777	8.76159e-11	-0.168485	-0.523253	6.45558e-08	-2.091	-0.354311
57694402	rs185606344	5.66989e-11	-2.5211e-10	-1.12695	2.51558e-07	-2.5211e-10	-1.08516
57694418	rs10747778	8.9729e-11	-0.146478	-0.52143	6.47062e-08	-2.09069	-0.352293
57694732	rs10876971	5.46583e-08	6.78008	-1.03593	5.25214e-08	-1.71841	-0.93321
57696556	rs7977908	1.08651e-10	-0.124347	-0.352213	7.53269e-08	-2.09025	-0.200748
57696677	rs11172147	7.39064e-11	-0.00226863	-0.859634	5.97404e-08	-1.67034	-0.852491
57696947	rs79813486	1.21804e-10	-2.5211e-10	-0.362291	5.67511e-07	-2.5211e-10	-0.271578
57697305	rs181350884	1.2516e-10	-2.5211e-10	-0.335106	4.54912e-07	-2.5211e-10	-0.492733
57697949	rs7298418	1.11822e-10	-0.102094	-0.345704	7.52897e-08	-2.08969	-0.201803
57698688	rs6581134	9.03448e-11	-0.146478	-0.514591	6.51977e-08	-2.09069	-0.344726
57698920	rs55690318	2.5684e-11	-1.91883	-2.15484e-10	9.70874e-08	-2.03723	-2.15484e-10
57701868	rs11172152	1.17277e-11	-1.5101	-1.19265	3.06886e-08	-1.94535	-1.2436
57702027	rs78542359	5.0718e-11	-2.5211e-10	-1.23842	2.1931e-07	-2.5211e-10	-1.22235
57702325	rs149653972	5.1378e-11	-2.5211e-10	-1.22549	2.22705e-07	-2.5211e-10	-1.20699
57703935	rs7139302	1.17277e-11	-1.5101	-1.19265	3.06886e-08	-1.94535	-1.2436
57704898	rs140510482	5.78351e-11	-2.5211e-10	-1.10711	2.38007e-07	-2.5211e-10	-1.14054
57705272	rs4760193	9.29029e-11	-0.0981284	-0.535018	6.3782e-08	-2.09003	-0.367337
57705631	rs11172155	7.13896e-08	7.03264	-1.02144	5.6362e-08	-1.66522	-0.915822
57705853	rs11172156	1.68307e-10	0.283591	-0.322501	7.86025e-08	-2.07156	-0.176877
57706766	rs76622024	1.25404e-10	-2.5211e-10	-0.33316	7.77691e-07	-2.5211e-10	0.0434908
57707800	rs4760192	9.44051e-11	-0.0774727	-0.539634	6.35752e-08	-2.08893	-0.371683
57707911	rs7133572	6.302e-08	6.90794	-1.02144	5.4882e-08	-1.69183	-0.915822
57708734	rs186690184	5.42546e-11	-2.5211e-10	-1.17101	2.25908e-07	-2.5211e-10	-1.19271
57711214	rs11172160	1.8273e-10	0.357753	-0.314443	7.9864e-08	-2.06429	-0.168226
57711329	rs112639655	1.03967e-10	-0.520624	-2.15484e-10	1.14408e-07	-1.87307	-2.15484e-10
57711511	rs6581135	9.31647e-11	-0.102094	-0.528239	6.42843e-08	-2.08969	-0.35983
57712230	rs11172161	1.19659e-11	-1.4976	-1.18504	3.06447e-08	-1.95151	-1.23887
57712618	rs79240883	5.02429e-11	-2.5211e-10	-1.24783	2.16808e-07	-2.5211e-10	-1.23383
57713141	rs7975026	1.18711e-11	-1.4976	-1.19299	3.05437e-08	-1.95151	-1.24217
57713224	rs73121803	2.50821e-11	-1.94255	-2.15484e-10	9.58442e-08	-2.05011	-2.15484e-10
57713604	rs7975634	1.19436e-11	-1.4976	-1.1869	3.06088e-08	-1.95151	-1.24004
57713658	rs7975347	9.4204e-11	-0.0774727	-0.541767	6.33765e-08	-2.08893	-0.374814
57714139	rs143370650	8.99245e-11	-0.665731	-2.15484e-10	9.20024e-08	-2.09102	-2.15484e-10
57714142	rs35032945	1.66045e-10	0.30115	-0.353595	7.64207e-08	-2.0663	-0.210285
57714331	rs147146305	2.96806e-11	-1.77421	-2.15484e-10	1.13174e-07	-1.88391	-2.15484e-10
57714459	rs6581136	9.70011e-11	-0.0549609	-0.535018	6.39047e-08	-2.08811	-0.367337
57714739	rs148788525	5.51255e-11	-2.5211e-10	-1.15509	2.29142e-07	-2.5211e-10	-1.1785
57714803	rs7484541	1.79172e-10	0.911273	-0.88763	8.83818e-08	-1.26557	-0.865604
57714877	rs74240701	6.97831e-11	-2.5211e-10	-0.91931	3.73249e-07	-2.5211e-10	-0.690594
57714973	rs61937617	1.76224e-10	0.00705267	-2.15484e-10	6.07257e-06	2.0987	-2.15484e-10
57715327	rs144280480	5.43635e-11	-2.5211e-10	-1.16901	2.26311e-07	-2.5211e-10	-1.19093
57715422	rs371120890	1.23736e-10	-2.5211e-10	-0.346552	5.85163e-07	-2.5211e-10	-0.240948
57715787	rs141299103	2.21013e-11	-2.06907	-2.15484e-10	9.96076e-08	-2.0116	-2.15484e-10
57716027	rs79750580	5.00789e-11	-2.5211e-10	-1.2511	2.15927e-07	-2.5211e-10	-1.2379
57717620	rs140255867	2.28016e-11	-2.03787	-2.15484e-10	9.97081e-08	-2.01059	-2.15484e-10
57717756	rs146984701	1.61949e-10	-0.0774212	-2.15484e-10	9.61454e-08	-2.04698	-2.15484e-10
57718965	rs11172163	1.19659e-11	-1.4976	-1.18504	3.06447e-08	-1.95151	-1.23887
57721416	rs11172165	9.61872e-11	-0.0549609	-0.543445	6.33109e-08	-2.08811	-0.376673
57722820	rs76195886	6.51405e-10	1.89219	-0.577756	4.99965e-07	-0.164151	-0.23415
57723474	rs11614077	9.72609e-08	7.46319	-1.14274	5.50303e-08	-1.53711	-1.06784
57724274	rs4760357	1.01115e-10	-0.00499505	-0.543445	6.34001e-08	-2.0867	-0.376673
57724288	rs190164261	5.22304e-11	-2.5211e-10	-1.20904	2.18986e-07	-2.5211e-10	-1.22383
57724709	rs148190365	5.50214e-11	-2.5211e-10	-1.15698	2.28754e-07	-2.5211e-10	-1.18019
57724941	rs4760356	9.68339e-11	-0.0549609	-0.536744	6.37827e-08	-2.08811	-0.369249
57725197	rs4760355	7.15789e-11	-0.024505	-0.869397	5.93715e-08	-1.66669	-0.862338
57725629	rs36050407	5.52946e-08	6.79536	-1.03963	5.27113e-08	-1.71036	-0.937643
57726888	rs139748500	8.59681e-11	-0.710725	-2.15484e-10	1.23524e-07	-1.79641	-2.15484e-10
57727301	rs10876973	6.03023e-08	6.87835	-1.03593	5.38713e-08	-1.69303	-0.93321
57728508	rs11172166	1.23583e-11	-1.47349	-1.17688	3.0457e-08	-1.96285	-1.23367
57728608	rs7398058	9.83892e-11	-0.0323261	-0.543445	6.33709e-08	-2.08716	-0.376673
57728978	rs12812140	1.8938e-10	0.409576	-0.330524	7.89438e-08	-2.05861	-0.185494
57729365	rs145489175	2.71665e-10	-2.5211e-10	0.439868	8.32988e-07	-2.5211e-10	0.112181
57729889	rs7307059	9.83892e-11	-0.0323261	-0.543445	6.33709e-08	-2.08716	-0.376673
57730923	rs117796570	5.13036e-10	1.07564	-2.15484e-10	1.09787e-06	0.388284	-2.15484e-10
57731009	rs4760348	1.23536e-10	0.0133119	-0.361482	7.43798e-08	-2.08489	-0.218765
57731294	rs117387969	2.7283e-11	-1.85844	-2.15484e-10	3.75937e-07	-0.683418	-2.15484e-10
57732027	rs75991289	6.52925e-11	-0.985824	-2.15484e-10	1.0298e-07	-1.9783	-2.15484e-10
57732925	rs10876974	5.59173e-08	6.79536	-1.02843	5.34217e-08	-1.71036	-0.924257
57733252	rs144609873	2.55756e-11	-1.92306	-2.15484e-10	9.6638e-08	-2.04187	-2.15484e-10
57733539	rs11172169	1.97543e-10	0.435696	-0.314443	8.05637e-08	-2.05556	-0.168226
57734272	rs75855910	5.01997e-11	-2.5211e-10	-1.24869	2.16577e-07	-2.5211e-10	-1.23489
57734336	rs117606792	9.34361e-11	-2.5211e-10	-0.627424	3.60997e-07	-2.5211e-10	-0.723968
57734892	rs11830804	5.62537e-08	6.79536	-1.02243	5.37563e-08	-1.71036	-0.918013
57735045	rs11609805	7.83513e-11	-0.0551249	-0.748374	6.58949e-08	-1.69444	-0.730336
57736138	rs11172170	1.01149e-10	-0.0323261	-0.515783	6.53419e-08	-2.08716	-0.346044
57736215	rs11172171	4.46918e-11	-1.36491	-2.15484e-10	1.90378e-07	-1.36382	-2.15484e-10
57736733	rs12828339	2.16286e-11	-2.09069	-2.15484e-10	9.40642e-08	-2.06886	-2.15484e-10
57738600	rs79395356	7.17844e-11	-0.0062101	-0.884824	5.89427e-08	-1.65837	-0.877901
57739634	rs7309659	1.01639e-10	-0.0549609	-0.488311	6.72926e-08	-2.08811	-0.31568
57741128	rs117078451	5.47986e-11	-2.5211e-10	-1.16104	2.27925e-07	-2.5211e-10	-1.18382
57741989	rs79060653	5.47986e-11	-2.5211e-10	-1.16104	2.27925e-07	-2.5211e-10	-1.18382
57742345	rs150809124	4.94444e-11	-2.5211e-10	-1.26385	2.08882e-07	-2.5211e-10	-1.27107
57743851	rs139857226	5.219e-11	-2.5211e-10	-1.20981	2.15427e-07	-2.5211e-10	-1.24022
57744864	rs6581138	2.34645e-08	5.94442	-1.04587	4.46186e-08	-1.86956	-0.945131
57744961	rs7133366	6.6287e-11	-0.353031	-0.617677	5.59847e-08	-2.09037	-0.497387
57746003	rs117929674	4.13386e-11	-1.4429	-2.15484e-10	2.37111e-07	-1.14431	-2.15484e-10
57747292	rs184635304	5.00078e-11	-2.5211e-10	-1.25252	2.11092e-07	-2.5211e-10	-1.26055
57747311	rs6581139	9.73458e-11	-0.0774727	-0.508959	6.57204e-08	-2.08893	-0.338498
57747418	rs11172176	1.24568e-11	-1.48497	-1.15747	3.10151e-08	-1.95754	-1.22083
57748764	rs116265576	4.99953e-11	-2.5211e-10	-1.25277	2.15473e-07	-2.5211e-10	-1.24
57748968	rs11172177	1.91536e-10	0.409576	-0.319201	7.99096e-08	-2.05861	-0.173334
57749492	rs78154949	5.559e-11	-2.5211e-10	-1.1467	2.30875e-07	-2.5211e-10	-1.17096
57750662	rs141795044	5.45124e-11	-2.5211e-10	-1.16627	2.26863e-07	-2.5211e-10	-1.18849
57750758	rs188726220	5.45679e-11	-2.5211e-10	-1.16526	2.27068e-07	-2.5211e-10	-1.18759
57750783	rs10783823	9.27505e-11	-0.146478	-0.488311	6.71193e-08	-2.09069	-0.31568
57751183	rs186779511	5.45679e-11	-2.5211e-10	-1.16526	2.27068e-07	-2.5211e-10	-1.18759
57751474	rs142659567	2.37666e-11	-1.99642	-2.15484e-10	9.62824e-08	-2.04555	-2.15484e-10
57751854	rs12313306	7.21809e-11	-0.024505	-0.861021	5.98404e-08	-1.66669	-0.854472
57751906	rs144921996	5.45262e-11	-2.5211e-10	-1.16602	2.26914e-07	-2.5211e-10	-1.18827
57752177	rs4760308	1.2131e-10	-0.0323261	-0.33403	7.64333e-08	-2.08716	-0.189259
57752542	rs117505189	5.44711e-11	-2.5211e-10	-1.16703	2.26709e-07	-2.5211e-10	-1.18917
57753993	rs202197482	5.44711e-11	-2.5211e-10	-1.16703	2.26709e-07	-2.5211e-10	-1.18917
57754491	rs75927231	2.87929e-11	-1.80457	-2.15484e-10	1.68665e-07	-1.48492	-2.15484e-10
57754503	rs10876976	1.17616e-10	-0.0549609	-0.342312	7.56844e-08	-2.08811	-0.198158
57754599	rs10876977	9.41727e-11	-0.124347	-0.495224	6.66377e-08	-2.09025	-0.323315
57754701	rs73115907	4.82257e-08	6.63049	-1.01154	5.24707e-08	-1.74389	-0.908699
57754792	rs187943813	5.43563e-11	-2.5211e-10	-1.16914	2.26284e-07	-2.5211e-10	-1.19105
57754800	rs35058761	1.26006e-11	-1.47349	-1.15747	3.08508e-08	-1.96285	-1.22083
57754827	rs537262763	4.89349e-11	-2.5211e-10	-1.27421	2.08407e-07	-2.5211e-10	-1.27335
57756005	rs11172181	7.67008e-11	0.0188947	-0.843684	6.26418e-08	-1.63961	-0.835794
57756098	rs145526076	4.8935e-11	-2.5211e-10	-1.27421	2.13142e-07	-2.5211e-10	-1.25088
57757387	rs6581140	1.26727e-11	-1.47349	-1.15176	3.09108e-08	-1.96285	-1.21888
57759920	rs140419204	6.85552e-11	-2.5211e-10	-0.937063	2.66134e-07	-2.5211e-10	-1.02884
57760694	rs34162257	7.85421e-11	-0.801067	-2.15484e-10	1.0224e-07	-1.98551	-2.15484e-10
57761103	rs4760228	9.14797e-11	-0.146478	-0.502107	6.6104e-08	-2.09069	-0.330921
57761139	rs118048380	5.34522e-11	-2.5211e-10	-1.18591	2.2295e-07	-2.5211e-10	-1.20589
57761777	rs4760236	9.15698e-11	-0.124347	-0.523253	6.46039e-08	-2.09025	-0.354311
57762012	rs75511990	5.3813e-11	-2.5211e-10	-1.17919	2.24277e-07	-2.5211e-10	-1.19996
57762560	rs512223	9.0855e-11	-0.146478	-0.508959	6.56051e-08	-2.09069	-0.338498
57763520	rs11172184	1.45891e-11	-1.34313	-1.14129	2.99045e-08	-2.0205	-1.19433
57764411	rs190539537	3.01356e-11	-1.75899	-2.15484e-10	1.12803e-07	-1.88719	-2.15484e-10
57765257	rs112193976	1.32321e-10	-0.279468	-2.15484e-10	1.20317e-07	-1.82271	-2.15484e-10
57765811	rs76522560	7.07261e-10	1.93002	-0.533321	7.03753e-07	0.117021	-0.173432
57766288	rs79654308	2.99633e-11	-1.76473	-2.15484e-10	1.12298e-07	-1.89168	-2.15484e-10
57766305	rs11172190	2.96051e-10	1.00096	-0.475131	7.49862e-08	-1.95511	-0.340425
57766392	rs4760254	6.63166e-11	-0.143635	-0.826626	5.65974e-08	-1.76687	-0.81
57766856	rs149775008	5.36057e-11	-2.5211e-10	-1.18305	2.23514e-07	-2.5211e-10	-1.20336
57767214	rs12820078	5.0498e-08	6.71274	-1.04775	5.10603e-08	-1.72732	-0.952514
57768295	rs11172191	1.86332e-10	0.435696	-0.372867	7.56611e-08	-2.05556	-0.23101
57768984	rs77262397	5.77807e-11	-2.5211e-10	-1.10805	2.15056e-07	-2.5211e-10	-1.24194
57769131	rs11172192	1.00703e-10	-0.552529	-2.15484e-10	3.39402e-06	1.51693	-2.15484e-10
57769533	rs10876978	9.02372e-11	-0.146478	-0.515783	6.51119e-08	-2.09069	-0.346044
57769691	rs150093053	5.31067e-11	-2.5211e-10	-1.1924	2.21685e-07	-2.5211e-10	-1.21158
57770098	rs7971133	8.09186e-11	0.0553677	-0.826626	6.48948e-08	-1.63007	-0.81
57771153	rs4760278	1.64255e-10	0.709333	-0.772618	8.36849e-08	-1.43824	-0.747537
57771686	rs505479	5.12667e-08	6.71274	-1.03264	5.19857e-08	-1.72732	-0.934553
57773345	rs61207462	1.14375e-10	-2.5211e-10	-0.42522	6.79413e-07	-2.5211e-10	-0.0916087
57775283	rs186219518	5.30088e-11	-2.5211e-10	-1.19424	2.21328e-07	-2.5211e-10	-1.21319
57776715	rs191281593	7.12678e-10	1.40433	-2.15484e-10	1.57751e-06	0.750764	-2.15484e-10
57777517	rs78109501	6.26887e-11	-2.5211e-10	-1.02652	2.45325e-07	-2.5211e-10	-1.11025
57777712	rs77521820	2.70406e-11	-1.86736	-2.15484e-10	1.55934e-07	-1.5634	-2.15484e-10
57777755	rs34453452	1.20258e-11	-1.49871	-1.17893	3.117e-08	-1.93839	-1.23499
57778221	rs73115999	6.20473e-07	8.17354	-2.15484e-10	9.73432e-08	-2.0346	-2.15484e-10
57779821	rs4108243	1.18333e-10	-0.0264816	-0.364717	7.42142e-08	-2.08364	-0.222244
57780127	rs4760305	1.13574e-10	0.0910068	-0.523253	6.5598e-08	-2.07498	-0.354311
57780166	rs117374366	4.97742e-11	-2.5211e-10	-1.25721	2.13808e-07	-2.5211e-10	-1.24776
57780240	rs4760306	1.03548e-10	-0.00141101	-0.523253	6.51362e-08	-2.08205	-0.354311
57780936	rs12315434	1.50958e-10	0.686373	-0.834073	7.76643e-08	-1.44931	-0.811137
57781050	rs142172517	5.45727e-11	-2.5211e-10	-1.16517	2.27086e-07	-2.5211e-10	-1.18751
57781218	rs492749	9.58711e-11	-0.0716838	-0.530014	6.4386e-08	-2.08615	-0.361795
57781893	rs2122982	6.78874e-11	-0.0661398	-0.880712	5.53083e-08	-1.7348	-0.865113
57783008	rs117619815	5.4628e-11	-2.5211e-10	-1.16416	2.27291e-07	-2.5211e-10	-1.18661
57784786	rs77450607	4.97347e-11	-2.5211e-10	-1.258	2.18231e-07	-2.5211e-10	-1.22728
57785125	rs149291094	6.15559e-10	1.25783	-2.15484e-10	1.38252e-06	0.618823	-2.15484e-10
57785501	rs10876980	1.74428e-10	0.332049	-0.335236	7.78759e-08	-2.06692	-0.190799
57785947	rs191813978	2.62697e-11	-1.89629	-2.15484e-10	2.20151e-07	-1.21852	-2.15484e-10
57786462	rs142062169	5.35739e-11	-2.5211e-10	-1.18364	2.23482e-07	-2.5211e-10	-1.20351
57786950	rs181725809	5.60937e-11	-2.5211e-10	-1.13768	2.52757e-07	-2.5211e-10	-1.08041
57787058	rs117608211	5.33645e-11	-2.5211e-10	-1.18756	2.22629e-07	-2.5211e-10	-1.20733
57787216	rs76747836	4.93254e-11	-2.5211e-10	-1.26626	2.14965e-07	-2.5211e-10	-1.24236
57788028	rs147725955	5.4628e-11	-2.5211e-10	-1.16416	2.27291e-07	-2.5211e-10	-1.18661
57788565	rs75010426	5.4628e-11	-2.5211e-10	-1.16416	2.27291e-07	-2.5211e-10	-1.18661
57789260	rs12230370	6.76508e-10	-2.5211e-10	1.35224	2.19097e-06	-2.5211e-10	1.07926
57789323	rs117605132	1.09873e-09	2.56839	-0.731178	6.67358e-07	0.31424	-0.423752
57789359	rs68147365	7.92163e-11	0.0740195	-0.86654	6.10837e-08	-1.6214	-0.87919
57789960	rs7980310	8.79113e-11	-0.124347	-0.564026	6.17496e-08	-2.09025	-0.399498
57790425	rs11172197	1.2285e-11	-1.5101	-1.14623	3.16377e-08	-1.94535	-1.21314
57790803	rs78477939	9.7053e-10	2.45227	-0.739131	6.15867e-07	0.231017	-0.420824
57790872	rs149657505	2.98844e-11	-1.76737	-2.15484e-10	9.56463e-08	-2.05218	-2.15484e-10
57791176	rs491750	9.23757e-11	-0.102094	-0.536744	6.36817e-08	-2.08969	-0.369249
57791625	rs575153	1.31536e-10	0.0108296	-0.296248	8.35949e-08	-2.08219	-0.104663
57791833	rs7974833	8.48048e-11	0.214506	-0.938856	6.6171e-08	-1.49615	-0.924445
57791986	rs572198	1.23144e-07	7.07765	-0.521242	9.34547e-08	-1.65543	-0.419932
57792182	rs60636710	7.88024e-10	2.11426	-0.609437	7.41032e-07	0.254089	-0.258883
57792580	rs11613352	7.39322e-11	0.0142142	-0.875768	6.00768e-08	-1.64904	-0.868176
57794724	rs501055	5.39307e-08	6.75204	-1.02128	5.31139e-08	-1.71929	-0.921107
57795004	rs147313825	6.03833e-11	-2.5211e-10	-1.06399	2.82922e-07	-2.5211e-10	-0.967667
57796267	rs113458031	2.34715e-11	-2.00892	-2.15484e-10	9.20427e-08	-2.09059	-2.15484e-10
57796605	rs187014744	5.50081e-11	-2.5211e-10	-1.15722	2.15266e-07	-2.5211e-10	-1.24096
57797043	rs143549627	2.16522e-11	-2.08959	-2.15484e-10	1.66642e-07	-1.49699	-2.15484e-10
57797667	rs75275360	1.22261e-10	-2.5211e-10	-0.358547	4.90392e-07	-2.5211e-10	-0.417633
57800803	rs144957022	9.66719e-10	2.45227	-0.743065	6.12814e-07	0.231017	-0.425795
57801439	rs139380323	2.5945e-11	-1.90872	-2.15484e-10	9.76446e-08	-2.0315	-2.15484e-10
57801507	rs116863803	2.39565e-11	-1.98846	-2.15484e-10	9.21995e-08	-2.08888	-2.15484e-10
57802078	rs11172202	6.20817e-11	-2.5211e-10	-1.03625	2.39297e-07	-2.5211e-10	-1.13513
57802952	rs117632231	8.30227e-11	-2.5211e-10	-0.745588	3.67487e-07	-2.5211e-10	-0.70615
57804055	rs78565619	4.99852e-11	-2.5211e-10	-1.25297	2.15418e-07	-2.5211e-10	-1.24026
57804432	rs144921611	7.6806e-11	-0.82342	-2.15484e-10	2.80888e-07	-0.974882	-2.15484e-10
57805242	rs150356204	5.44032e-11	-2.5211e-10	-1.16828	2.26458e-07	-2.5211e-10	-1.19028
57805567	rs143563930	5.36703e-11	-2.5211e-10	-1.18184	2.23751e-07	-2.5211e-10	-1.2023
57806219	rs78687108	5.00976e-11	-2.5211e-10	-1.25073	2.16028e-07	-2.5211e-10	-1.23743
57806846	rs11172205	1.71628e-10	0.332049	-0.351422	7.64861e-08	-2.06692	-0.208806
57806855	rs519452	6.3246e-08	6.87835	-0.988264	5.67123e-08	-1.69303	-0.881817
57807114	rs540730	4.22206e-11	-0.509551	-0.912243	4.94313e-08	-1.81392	-0.898331
57807855	rs67161907	1.22769e-11	-1.55873	-1.09825	3.34873e-08	-1.91938	-1.18229
57808191	rs7303542	5.47177e-08	6.69961	-0.954372	5.90582e-08	-1.69204	-0.842278
57809385	rs76468247	5.82366e-11	-2.5211e-10	-1.10019	2.19831e-07	-2.5211e-10	-1.21998
57809456	rs1106766	7.31492e-11	0.0553677	-0.927569	5.80439e-08	-1.63007	-0.921569
57809952	rs73117622	2.28707e-11	-2.03484	-2.15484e-10	9.5957e-08	-2.04894	-2.15484e-10
57810104	rs538548	5.84173e-08	6.79536	-0.984694	5.59751e-08	-1.71036	-0.877567
57810116	rs79987515	1.77326e-10	0.0132868	-2.15484e-10	7.15832e-07	-0.0393931	-2.15484e-10
57810254	rs537482	8.67473e-11	-0.19037	-0.511333	6.53445e-08	-2.09118	-0.341983
57810547	rs112608380	2.4892e-11	-1.95016	-2.15484e-10	1.02949e-07	-1.9786	-2.15484e-10
57811414	rs2063778	1.79983e-10	0.357753	-0.329594	7.84864e-08	-2.06429	-0.185626
57811918	rs117942100	6.43178e-11	-2.5211e-10	-1.00087	2.52508e-07	-2.5211e-10	-1.0814
57814111	rs117863053	5.38215e-11	-2.5211e-10	-1.17903	2.24396e-07	-2.5211e-10	-1.19942
57815272	rs7132367	7.85339e-11	-0.214301	-0.586871	6.00906e-08	-2.09124	-0.425745
57815675	rs11614506	1.46977e-10	0.795574	-0.970001	7.64208e-08	-1.3257	-0.950884
57815922	rs1798710	8.01285e-11	-0.168485	-0.612585	5.84108e-08	-2.091	-0.454341
57816338	rs150259801	6.66345e-11	-2.5211e-10	-0.96548	2.80635e-07	-2.5211e-10	-0.975784
57816540	rs59470370	7.82571e-10	2.15579	-0.657911	9.59036e-07	0.566072	-0.312982
57819004	rs10876982	2.2961e-10	0.271682	-2.15484e-10	3.19113e-06	1.45529	-2.15484e-10
57819540	rs149020646	5.46445e-11	-2.5211e-10	-1.16385	2.2745e-07	-2.5211e-10	-1.18591
57820304	rs117431881	5.57799e-11	-2.5211e-10	-1.14329	2.31694e-07	-2.5211e-10	-1.16742
57820736	rs141887603	5.23246e-11	-1.20724	-2.15484e-10	1.93591e-07	-1.34709	-2.15484e-10
57821082	rs55772485	1.34169e-11	-1.4971	-1.07109	3.48322e-08	-1.9295	-1.1328
57821487	rs28504983	8.35671e-11	-0.146478	-0.592574	5.97467e-08	-2.09069	-0.432037
57822415	rs80239168	4.90231e-11	-2.5211e-10	-1.27241	2.08483e-07	-2.5211e-10	-1.27298
57822616	rs12230111	9.08369e-11	-0.0430515	-0.612585	5.8629e-08	-2.08727	-0.454341
57822799	rs11172211	1.15249e-10	0.00246815	-0.420072	6.97483e-08	-2.08502	-0.282922
57823192	rs567895	1.07765e-07	7.46248	-1.03947	6.2649e-08	-1.53572	-0.939573
57823585	rs7964492	7.94461e-11	0.335192	-1.12481	5.25496e-08	-1.51842	-1.13266
57824097	rs77287500	4.98606e-11	-2.5211e-10	-1.25547	2.18022e-07	-2.5211e-10	-1.22824
57824165	rs487722	8.85588e-08	7.08339	-0.85667	6.66397e-08	-1.69634	-0.717193
57825370	rs543410	8.24862e-11	0.0254388	-0.777509	4.82514e-08	-2.08372	-0.652699
57825944	rs150950004	9.15751e-11	-2.5211e-10	-0.647543	3.61936e-07	-2.5211e-10	-0.721372
57826133	rs481196	9.89833e-11	0.0950071	-0.664758	5.27337e-08	-2.07904	-0.568546
57826639	rs12427027	1.25964e-11	-1.37399	-1.2573	2.9438e-08	-1.95644	-1.27411
57826790	rs117118210	3.13343e-08	5.18777	-2.15484e-10	1.52341e-07	-1.58671	-2.15484e-10
57826982	rs73119306	6.8107e-11	0.172143	-1.11577	4.87617e-08	-1.58391	-1.14198
57827348	rs11172212	1.29306e-11	-1.34609	-1.25901	2.91005e-08	-1.96815	-1.27393
57827636	rs146140980	2.44385e-11	-1.96854	-2.15484e-10	2.18329e-07	-1.22684	-2.15484e-10
57827639	rs143148026	1.299e-10	-0.297936	-2.15484e-10	1.21341e-07	-1.81424	-2.15484e-10
57828277	rs76820375	5.04942e-11	-2.5211e-10	-1.24284	2.09976e-07	-2.5211e-10	-1.26585
57828307	rs143840466	5.70185e-11	-2.5211e-10	-1.12133	2.35382e-07	-2.5211e-10	-1.15163
57828423	rs80193689	5.77677e-11	-2.5211e-10	-1.10827	2.60483e-07	-2.5211e-10	-1.0503
57829129	rs560048	9.47775e-11	0.21888	-0.83205	4.54265e-08	-2.08284	-0.713898
57829917	rs2943691	1.4564e-07	7.81104	-1.08685	5.90416e-08	-1.55409	-0.98051
57830072	rs148632682	6.49911e-11	-2.5211e-10	-0.990452	2.91378e-07	-2.5211e-10	-0.938216
57830823	rs75889771	1.04616e-09	2.74601	-0.957828	5.74827e-07	0.442042	-0.700813
57830826	rs117684966	4.90042e-11	-2.5211e-10	-1.2728	2.23952e-07	-2.5211e-10	-1.20141
57831181	rs10876983	8.55308e-11	0.147353	-0.863177	4.36936e-08	-2.08663	-0.749009
57831280	rs11172214	8.55308e-11	0.147353	-0.863177	4.36936e-08	-2.08663	-0.749009
57831984	rs533975	8.29596e-11	0.121402	-0.867751	4.34202e-08	-2.08773	-0.75418
57832072	rs145837154	2.38247e-11	-1.99398	-2.15484e-10	9.23461e-08	-2.08729	-2.15484e-10
57834427	rs12579911	1.69333e-10	0.710995	-0.743827	4.98681e-08	-2.04962	-0.653837
57834911	rs9738646	1.50639e-07	7.85679	-1.09885	5.87835e-08	-1.54339	-0.995586
57835028	rs9738004	7.65915e-11	0.051384	-0.8776	4.28424e-08	-2.08998	-0.765329
57835085	rs139227189	5.55046e-11	-2.5211e-10	-1.14824	2.29809e-07	-2.5211e-10	-1.17559
57835185	rs7297282	1.43174e-07	7.81104	-1.10393	5.77865e-08	-1.55409	-1.002
57835789	rs12831733	3.58518e-11	-1.58531	-2.15484e-10	2.29594e-07	-1.17652	-2.15484e-10
57835965	rs2943693	1.27705e-07	7.6928	-1.10003	5.98844e-08	-1.51891	-1.00151
57836098	rs2943692	1.38252e-07	7.76953	-1.0974	5.77055e-08	-1.56372	-0.993765
57836612	rs61935679	2.17128e-11	-2.0868	-2.15484e-10	1.03357e-07	-1.97465	-2.15484e-10
57837387	rs4760244	7.17788e-11	-0.0287215	-0.862391	4.36085e-08	-2.08947	-0.74812
57838150	rs12423654	8.4851e-11	-0.0198068	-0.703998	4.99437e-08	-2.09112	-0.61082
57838507	rs149109624	2.50564e-11	-1.94357	-2.15484e-10	1.30837e-07	-1.73889	-2.15484e-10
57839173	rs61352607	8.04657e-11	0.318095	-1.09497	5.44949e-08	-1.4958	-1.11894
57839567	rs73119325	2.49283e-11	-1.9487	-2.15484e-10	9.43509e-08	-2.06582	-2.15484e-10
57839853	rs180878188	4.95278e-11	-2.5211e-10	-1.26217	2.08582e-07	-2.5211e-10	-1.27251
57840308	rs568793	6.32803e-11	-0.156312	-0.860815	4.36612e-08	-2.0906	-0.745773
57841049	rs1965285	1.24813e-09	2.7583	-0.793599	8.41539e-07	0.606524	-0.484131
57841133	rs1284252	6.45971e-11	-0.156312	-0.840221	4.46906e-08	-2.0906	-0.72247
57841580	rs140206518	5.4075e-11	-2.5211e-10	-1.17433	2.24603e-07	-2.5211e-10	-1.1985
57841863	rs11172222	1.317e-10	0.425319	-0.709491	5.05071e-08	-2.07481	-0.615909
57842288	rs76392986	5.93853e-11	-2.5211e-10	-1.08065	2.68929e-07	-2.5211e-10	-1.01839
57843014	rs776037	5.90978e-11	-2.5211e-10	-1.08551	2.44648e-07	-2.5211e-10	-1.11302
57843711	rs2229357	9.23048e-11	0.40361	-1.04322	5.92935e-08	-1.45291	-1.07743
57844049	rs3741414	9.86973e-11	0.490652	-1.0633	6.08491e-08	-1.40851	-1.09593
57845706	rs2280139	1.02293e-10	0.192614	-0.729477	4.85146e-08	-2.08703	-0.643944
57847182	rs189187055	4.94653e-11	-2.5211e-10	-1.26343	2.09353e-07	-2.5211e-10	-1.26881
57847937	rs76149603	1.16895e-09	2.67586	-0.7767	9.20655e-07	0.677659	-0.465413
57847938	rs703845	2.35673e-10	1.45198	-1.15424	3.1203e-08	-2.0911	-1.08123
57848568	rs11172224	1.14814e-10	0.155637	-0.577023	1.17226e-07	-1.3393	-0.509426
57848639	rs3809114	5.60515e-08	6.86338	-1.09405	3.23389e-07	0.138485	-0.972467
57848648	rs184896058	4.93547e-11	-2.5211e-10	-1.26567	2.08832e-07	-2.5211e-10	-1.27131
57848708	rs3809113	3.17381e-10	1.84129	-1.24589	2.81581e-08	-2.08291	-1.19209
57849729	rs145515092	4.93272e-11	-2.5211e-10	-1.26623	2.08953e-07	-2.5211e-10	-1.27073
57849768	rs507562	3.23906e-08	6.48706	-1.26614	3.95713e-08	-1.70319	-1.23154
57850936	rs150144011	2.1643e-11	-2.09002	-2.15484e-10	9.20482e-08	-2.09053	-2.15484e-10
57851182	rs473465	2.56502e-08	6.24407	-1.25647	3.81586e-08	-1.7535	-1.21759
57851297	rs192702363	5.4399e-11	-2.5211e-10	-1.16836	2.30971e-07	-2.5211e-10	-1.17055
57851994	rs55709405	2.3382e-11	-2.01274	-2.15484e-10	1.02596e-07	-1.98204	-2.15484e-10
57853153	rs2242578	7.46403e-12	-1.91496	-1.23965	5.10831e-08	-1.47643	-1.20296
57853335	rs55852335	1.67544e-11	-2.0431	-0.302938	6.96986e-08	-1.95739	-0.411271
57853954	rs377330434	4.89954e-11	-2.5211e-10	-1.27298	2.08231e-07	-2.5211e-10	-1.27419
57854085	rs117797196	2.24179e-11	-2.05484	-2.15484e-10	1.51757e-07	-1.59056	-2.15484e-10
57854283	rs10783826	1.50751e-11	-2.07383	-0.377834	1.7633e-07	-0.901005	-0.539477
57854311	rs10783827	1.39816e-11	-2.06564	-0.461325	2.20573e-07	-0.607899	-0.608709
57854325	rs118093490	4.8949e-11	-2.5211e-10	-1.27392	2.08294e-07	-2.5211e-10	-1.27389
57854562	rs117789735	4.95706e-11	-2.5211e-10	-1.2613	2.12635e-07	-2.5211e-10	-1.25326
57854662	rs73119345	4.262e-11	-1.41238	-2.15484e-10	1.55203e-07	-1.5681	-2.15484e-10
57854782	rs73119347	4.32368e-11	-1.39801	-2.15484e-10	1.57175e-07	-1.55548	-2.15484e-10
57855136	rs151207679	7.65005e-10	1.47518	-2.15484e-10	2.76098e-07	-0.992081	-2.15484e-10
57855180	rs4760255	1.48575e-11	-2.01685	-0.449352	2.23804e-07	-0.563822	-0.638247
57856014	rs3825077	1.18331e-11	-1.97602	-0.717786	2.1355e-07	-0.378047	-0.870921
57856493	rs78179158	8.73726e-11	-2.5211e-10	-0.69452	3.54585e-07	-2.5211e-10	-0.741891
57856667	rs10876986	1.21072e-11	-1.95315	-0.717748	2.33687e-07	-0.292842	-0.866013
57856776	rs4760148	9.78966e-12	-2.06492	-0.818455	1.47997e-07	-0.6641	-0.951547
57856933	rs3782126	9.56016e-12	-2.06968	-0.83742	1.40432e-07	-0.700643	-0.967472
57857000	rs3782125	1.09245e-11	-1.90837	-0.86533	2.27263e-07	-0.195945	-0.990786
57857354	rs10876987	1.0361e-11	-2.04673	-0.779926	1.78765e-07	-0.548862	-0.877907
57858414	rs3817475	1.07994e-11	-2.03119	-0.754026	1.85108e-07	-0.494482	-0.897418
57858439	rs3782124	5.38063e-11	-2.5211e-10	-1.17931	2.21615e-07	-2.5211e-10	-1.2119
57858835	rs3817474	1.19111e-11	-1.99286	-0.69437	1.96031e-07	-0.488609	-0.845956
57859431	rs2228225	1.20448e-11	-1.98788	-0.688185	2.0104e-07	-0.468695	-0.840639
57859768	rs41292005	4.22097e-10	0.880532	-2.15484e-10	1.51457e-06	0.710049	-2.15484e-10
57859932	rs2292657	1.20477e-11	-1.97221	-0.703621	2.2048e-07	-0.408226	-0.808804
57860046	rs7973381	2.64015e-11	-1.89128	-2.15484e-10	1.22072e-07	-1.80823	-2.15484e-10
57860622	rs11837270	2.86614e-11	-1.80915	-2.15484e-10	1.34421e-07	-1.71186	-2.15484e-10
57860665	rs7309467	1.19712e-11	-1.98278	-0.699422	2.03137e-07	-0.448659	-0.850296
57860696	rs11832963	2.75904e-11	-1.84723	-2.15484e-10	1.28585e-07	-1.75625	-2.15484e-10
57860826	rs4760259	2.29654e-11	-2.05883	0.0281202	3.17595e-07	-0.775042	-0.0770211
57860972	rs11830874	2.87315e-11	-1.80671	-2.15484e-10	1.34803e-07	-1.70903	-2.15484e-10
57861319	rs117229918	4.90249e-11	-2.5211e-10	-1.27237	2.08246e-07	-2.5211e-10	-1.27412
57861484	rs10783828	1.14258e-11	-2.07805	-0.650786	1.49089e-07	-0.847417	-0.760882
57861785	rs61734545	6.24278e-11	-1.03069	-2.15484e-10	2.25651e-07	-1.19385	-2.15484e-10
57862917	rs74096025	2.49547e-11	-1.94764	-2.15484e-10	1.14054e-07	-1.87616	-2.15484e-10
57862954	rs73119353	2.18441e-11	-2.08077	-2.15484e-10	9.55968e-08	-2.0527	-2.15484e-10
57863076	rs113478565	2.20896e-11	-2.0696	-2.15484e-10	9.86544e-08	-2.02122	-2.15484e-10
57865321	rs2228224	1.2522e-11	-1.94502	-0.692199	2.56762e-07	-0.215845	-0.848843
57865558	rs2229300	4.89413e-11	-2.5211e-10	-1.27408	2.08967e-07	-2.5211e-10	-1.27066
57865821	rs2228226	1.28296e-11	-2.07539	-0.537557	1.74854e-07	-0.791197	-0.657693
57866928	rs35945970	2.25477e-11	-2.04907	-2.15484e-10	1.03053e-07	-1.9776	-2.15484e-10
57867120	rs34937298	2.16203e-11	-2.09107	-2.15484e-10	9.2024e-08	-2.09079	-2.15484e-10
57867512	rs74511835	2.25783e-11	-2.04771	-2.15484e-10	1.55688e-07	-1.56499	-2.15484e-10
57867520	rs112991183	3.19002e-11	-1.70209	-2.15484e-10	1.15254e-07	-1.8657	-2.15484e-10
57868132	rs145106882	2.73644e-11	-1.85546	-2.15484e-10	2.46487e-07	-1.10553	-2.15484e-10
57868243	rs34133632	2.44648e-11	-1.96747	-2.15484e-10	1.16213e-07	-1.85741	-2.15484e-10
57868473	rs2292619	5.47272e-11	-2.5211e-10	-1.16234	2.1866e-07	-2.5211e-10	-1.22532
57869447	rs2277318	1.20799e-11	-2.07515	-0.598012	1.69539e-07	-0.765986	-0.713772
57869476	rs2277317	1.28043e-11	-2.07315	-0.541768	1.81635e-07	-0.748372	-0.662467
57869486	rs2277316	1.28983e-11	-2.07733	-0.530276	1.85624e-07	-0.742489	-0.646627
57869582	rs2277315	1.33435e-11	-2.05176	-0.521912	2.11781e-07	-0.60765	-0.649634
57870121	rs486699	1.10102e-10	0.780311	-1.24361	1.46868e-07	-0.456523	-1.16678
57870155	rs11544238	1.6284e-11	-1.93697	-0.437556	3.50313e-07	-0.097973	-0.65604
57870420	rs142152442	5.11979e-11	-2.5211e-10	-1.229	2.23974e-07	-2.5211e-10	-1.20131
57870484	rs150416488	3.29304e-11	-1.67031	-2.15484e-10	1.71892e-07	-1.46598	-2.15484e-10
57870648	rs512490	1.0675e-11	-1.90186	-0.894934	4.28983e-08	-2.08409	-0.769919
57870740	rs149553969	4.00481e-10	-2.5211e-10	0.827965	1.76268e-06	-2.5211e-10	0.86175
57871437	rs34160414	2.1846e-11	-2.08068	-2.15484e-10	9.25935e-08	-2.08462	-2.15484e-10
57871555	rs3825080	3.85925e-11	-0.930937	-0.580707	8.94002e-08	-1.59887	-0.520849
57871951	rs118166033	6.73315e-11	-2.5211e-10	-0.955074	3.05707e-07	-2.5211e-10	-0.890212
57872720	rs542278	3.89896e-11	-0.585659	-0.915748	8.18485e-08	-1.342	-0.865965
57873042	rs33927108	1.1375e-11	-1.47066	-1.26262	3.96999e-08	-1.67509	-1.2564
57873498	rs79948748	1.18521e-11	-1.79503	-0.897166	4.18739e-08	-2.07937	-0.798801
57874906	rs569251	3.49299e-11	-0.721776	-0.889582	7.83741e-08	-1.42303	-0.828315
57875093	rs150192933	2.16179e-11	-2.09118	-2.15484e-10	9.21746e-08	-2.08915	-2.15484e-10
57875193	rs73121617	2.16351e-11	-2.09038	-2.15484e-10	1.07101e-07	-1.93907	-2.15484e-10
57875228	rs472895	3.49378e-11	-0.708704	-0.902429	7.80065e-08	-1.41389	-0.842156
57875857	rs73121618	4.34872e-11	-1.39224	-2.15484e-10	1.69728e-07	-1.47864	-2.15484e-10
57876933	rs117311367	5.17137e-11	-2.5211e-10	-1.21898	2.22916e-07	-2.5211e-10	-1.20604
57877156	rs511752	1.90465e-11	-1.18599	-1.03183	6.55238e-08	-1.45195	-0.97847
57877910	rs183020573	2.29946e-11	-2.02944	-2.15484e-10	9.25907e-08	-2.08465	-2.15484e-10
57878411	rs113779924	5.16106e-11	-1.22097	-2.15484e-10	1.90666e-07	-1.36232	-2.15484e-10
57878500	rs141518466	5.02158e-11	-2.5211e-10	-1.24837	2.18307e-07	-2.5211e-10	-1.22693
57879092	rs10876988	1.00011e-11	-1.70634	-1.15566	3.13712e-08	-2.06633	-1.10062
57879289	rs141385651	5.06368e-11	-2.5211e-10	-1.24002	2.20742e-07	-2.5211e-10	-1.21585
57879448	rs1617201	2.43674e-11	-0.989881	-0.981574	8.05873e-08	-1.29565	-0.927844
57879449	rs1617196	1.77309e-11	-1.21415	-1.07525	6.20844e-08	-1.48435	-0.999996
57879584	rs71461327	2.2043e-11	-2.07171	-2.15484e-10	9.56007e-08	-2.05266	-2.15484e-10
57879977	rs74875570	1.50996e-10	-0.14745	-2.15484e-10	6.52686e-07	-0.131742	-2.15484e-10
57879986	rs118120417	5.04189e-11	-2.5211e-10	-1.24434	2.19561e-07	-2.5211e-10	-1.22121
57880097	rs375190866	5.3088e-11	-2.5211e-10	-1.19275	2.29443e-07	-2.5211e-10	-1.17718
57881363	rs1284606	2.4101e-11	-0.892466	-1.08998	5.67199e-08	-1.55329	-1.02142
57882094	rs508904	4.70747e-11	-0.663955	-0.649011	1.05217e-07	-1.39693	-0.559882
57882776	rs55727879	2.98448e-11	-2.09112	0.322428	1.40706e-07	-1.89776	0.231596
57883420	rs117385528	1.07712e-10	-2.5211e-10	-0.485242	5.2267e-07	-2.5211e-10	-0.353889
57883741	rs117101415	1.12194e-10	-2.5211e-10	-0.444476	4.42819e-07	-2.5211e-10	-0.519677
57883801	rs899653	3.21646e-11	-0.565551	-1.12828	6.25598e-08	-1.40141	-1.07531
57886254	rs190354930	7.89231e-11	-0.796227	-2.15484e-10	9.35529e-08	-2.07431	-2.15484e-10
57886440	rs138995913	1.13163e-10	-2.5211e-10	-0.435877	4.54209e-07	-2.5211e-10	-0.494281
57886609	rs2672571	1.53809e-11	-1.24553	-1.18605	5.33755e-08	-1.49152	-1.14397
57887863	rs191736618	9.62555e-11	-2.5211e-10	-0.597695	4.18462e-07	-2.5211e-10	-0.576252
57888104	rs182778140	4.89715e-11	-2.5211e-10	-1.27346	2.08786e-07	-2.5211e-10	-1.27153
57889228	rs2620677	2.2978e-11	-1.14098	-0.889188	7.86236e-08	-1.42324	-0.824929
57889384	rs373963025	1.13579e-10	-2.5211e-10	-0.432207	4.48031e-07	-2.5211e-10	-0.507975
57889590	rs474544	2.90235e-11	-1.00692	-0.789675	9.79856e-08	-1.31013	-0.717891
57889920	rs796546	1.57756e-11	-1.21415	-1.19209	5.3365e-08	-1.48435	-1.15134
57890319	rs4760273	2.19486e-11	-0.938722	-1.13728	6.60761e-08	-1.33619	-1.08584
57890557	rs116920370	3.47186e-10	-2.5211e-10	0.685158	1.0814e-06	-2.5211e-10	0.373177
57891307	rs116178189	1.40453e-10	-2.5211e-10	-0.219832	5.4895e-07	-2.5211e-10	-0.304832
57891496	rs496245	2.85157e-11	-1.01863	-0.795616	9.69841e-08	-1.32006	-0.71823
57892500	rs146757547	1.15012e-10	-2.5211e-10	-0.419665	4.53425e-07	-2.5211e-10	-0.496009
57892799	rs776038	1.61298e-11	-1.194	-1.19003	5.44045e-08	-1.46757	-1.14882
57892849	rs1709874	1.56808e-11	-1.21415	-1.19812	5.29717e-08	-1.48435	-1.15873
57893154	rs189913943	1.14292e-10	-2.5211e-10	-0.425946	4.50715e-07	-2.5211e-10	-0.502003
57893275	rs193142386	1.15739e-10	-2.5211e-10	-0.413362	4.56161e-07	-2.5211e-10	-0.489993
57893619	rs776039	1.55169e-11	-1.22465	-1.19812	5.2511e-08	-1.49308	-1.15873
57894332	rs149809605	2.46033e-11	-1.96182	-2.15484e-10	9.50407e-08	-2.05853	-2.15484e-10
57895491	rs147225957	4.00451e-11	-1.47469	-2.15484e-10	4.03925e-07	-0.61161	-2.15484e-10
57896453	rs1299737	1.5486e-11	-1.22051	-1.20426	5.22839e-08	-1.48964	-1.16651
57896620	rs149652773	1.14619e-10	-2.5211e-10	-0.423091	4.53058e-07	-2.5211e-10	-0.496819
57896686	rs144333490	2.55165e-10	-2.5211e-10	0.37721	1.29858e-06	-2.5211e-10	0.556187
57897097	rs191319728	5.09524e-11	-2.5211e-10	-1.23381	2.25302e-07	-2.5211e-10	-1.1954
57897274	rs2928382	1.5419e-11	-1.21415	-1.21495	5.18628e-08	-1.48435	-1.17989
57897295	rs2943696	2.66042e-11	-1.05222	-0.831407	9.01666e-08	-1.3485	-0.762675
57898118	rs145092134	1.20282e-10	-2.5211e-10	-0.374861	4.74444e-07	-2.5211e-10	-0.450696
57898526	rs147793482	8.46018e-11	-2.5211e-10	-0.726746	3.97699e-07	-2.5211e-10	-0.627142
57898595	rs141256994	1.30295e-10	-2.5211e-10	-0.294897	5.1221e-07	-2.5211e-10	-0.374104
57898635	rs1669294	1.52439e-11	-1.22465	-1.21587	5.13524e-08	-1.49308	-1.18104
57899106	rs9737891	1.50588e-11	-1.23514	-1.2176	5.07956e-08	-1.50179	-1.18324
57900341	rs1678537	2.59427e-11	-1.0864	-0.822408	8.84533e-08	-1.37736	-0.753006
57900490	rs138298853	1.51525e-10	-2.5211e-10	-0.14395	5.92098e-07	-2.5211e-10	-0.229167
57900923	rs181290618	8.40971e-11	-2.5211e-10	-0.73273	3.9512e-07	-2.5211e-10	-0.633649
57902120	rs371394786	1.26603e-10	-2.5211e-10	-0.323646	4.96993e-07	-2.5211e-10	-0.404263
57902253	rs1629410	1.5876e-11	-1.23106	-1.16883	5.45355e-08	-1.4984	-1.11558
57903083	rs1709871	2.17055e-11	-1.17255	-0.91459	7.44979e-08	-1.44966	-0.852404
57904115	rs144949448	1.18553e-10	-2.5211e-10	-0.389341	4.66743e-07	-2.5211e-10	-0.467059
57904126	rs118042640	1.27721e-10	-2.5211e-10	-0.314851	5.01193e-07	-2.5211e-10	-0.395848
57904170	rs1284465	2.66187e-11	-1.07507	-0.808013	9.06931e-08	-1.3678	-0.737553
57905162	rs140633197	5.25215e-11	-2.5211e-10	-1.20348	2.23939e-07	-2.5211e-10	-1.20147
57905286	rs12425095	1.01163e-10	0.623599	-1.17157	3.90449e-08	-1.76677	-1.18136
57905349	rs747340	2.19008e-11	-1.16786	-0.910318	7.5137e-08	-1.44575	-0.847778
57905612	rs2290297	5.8266e-11	-2.5211e-10	-1.09968	2.38898e-07	-2.5211e-10	-1.1368
57906072	rs117833843	4.96408e-11	-2.5211e-10	-1.25989	2.13937e-07	-2.5211e-10	-1.24716
57906282	rs2305390	5.99888e-11	-2.5211e-10	-1.07054	2.45187e-07	-2.5211e-10	-1.11082
57906592	rs117633211	1.48288e-10	-2.5211e-10	-0.165547	5.78296e-07	-2.5211e-10	-0.252752
57907769	rs79791981	3.09962e-11	-1.40652	-0.32432	9.75469e-08	-1.92088	-0.111624
57909284	rs2278846	5.81556e-11	-2.5211e-10	-1.10158	2.38704e-07	-2.5211e-10	-1.13761
57909514	rs12829556	2.32426e-11	-2.01872	-2.15484e-10	9.3458e-08	-2.07533	-2.15484e-10
57911160	rs697221	2.06086e-11	-1.25777	-0.881223	6.96761e-08	-1.54129	-0.827688
57911468	rs703835	1.35783e-11	-1.36913	-1.1871	4.60994e-08	-1.631	-1.15103
57912556	rs703836	1.41711e-11	-1.36913	-1.14437	4.88842e-08	-1.631	-1.09238
57913740	rs28382842	1.33689e-10	-2.5211e-10	-0.269184	5.23591e-07	-2.5211e-10	-0.352128
57913963	rs28382841	1.17441e-10	-2.5211e-10	-0.398765	4.62562e-07	-2.5211e-10	-0.476059
57914264	rs28382839	1.17441e-10	-2.5211e-10	-0.398765	4.62562e-07	-2.5211e-10	-0.476059
57915634	rs148981854	1.18192e-10	-2.5211e-10	-0.392392	4.65385e-07	-2.5211e-10	-0.469973
57915807	rs3847699	1.31667e-11	-1.43389	-1.15313	4.48633e-08	-1.69828	-1.11094
57916042	rs1148557	1.41277e-11	-1.32985	-1.18671	4.76043e-08	-1.59954	-1.15037
57917525	rs1148556	2.81894e-11	-1.82576	-2.15484e-10	1.78133e-07	-1.43031	-2.15484e-10
57917602	rs3802987	5.53998e-11	-2.5211e-10	-1.15012	2.28717e-07	-2.5211e-10	-1.18035
57918085	rs61741508	2.25199e-10	0.252285	-2.15484e-10	1.20338e-07	-1.82254	-2.15484e-10
57918634	rs1148555	1.90116e-11	-1.37846	-0.841188	6.9147e-08	-1.59153	-0.785078
57918807	rs78586035	8.62028e-11	-2.5211e-10	-0.708	3.77336e-07	-2.5211e-10	-0.679702
57919107	rs1148554	2.11698e-11	-1.25777	-0.854354	7.16984e-08	-1.54129	-0.799077
57919529	rs139232639	1.19038e-10	-2.5211e-10	-0.385261	4.68566e-07	-2.5211e-10	-0.463162
57920262	rs2127318	1.31607e-11	-1.43389	-1.15358	4.48293e-08	-1.69828	-1.1117
57921188	rs1284605	1.86036e-11	-1.36913	-0.872216	6.43118e-08	-1.631	-0.818091
57921866	rs117084250	2.69689e-11	-1.87002	-2.15484e-10	2.04397e-07	-1.29278	-2.15484e-10
57922363	rs2620679	1.33907e-11	-1.4246	-1.14554	4.70383e-08	-1.66811	-1.09377
57922929	rs117160323	5.76498e-11	-2.5211e-10	-1.11032	2.36761e-07	-2.5211e-10	-1.14579
57923219	rs550211469	1.24797e-10	-2.5211e-10	-0.338011	4.9148e-07	-2.5211e-10	-0.415418
57923504	rs75775181	2.66897e-10	-2.5211e-10	0.422162	1.19108e-06	-2.5211e-10	0.469777
57924050	rs775324	1.366e-11	-1.40736	-1.14287	4.7504e-08	-1.66142	-1.09061
57925078	rs7299631	1.34756e-11	-1.44312	-1.1207	4.66682e-08	-1.70541	-1.06436
57925287	rs775323	1.78487e-11	-1.39695	-0.88582	6.49269e-08	-1.60699	-0.832589
57926472	rs703837	1.352e-11	-1.35916	-1.20137	4.56807e-08	-1.62304	-1.16812
57926791	rs2292656	5.31674e-11	-2.5211e-10	-1.19126	2.42423e-07	-2.5211e-10	-1.12216
57927307	rs1678506	1.2106e-11	-1.47122	-1.19978	4.28184e-08	-1.68927	-1.1666
57927308	rs1679368	1.23737e-11	-1.42532	-1.22381	4.32619e-08	-1.65214	-1.19342
57927515	rs703838	1.86718e-11	-1.28847	-0.949221	6.35123e-08	-1.56618	-0.895428
57928564	rs182753626	2.83877e-11	-1.81875	-2.15484e-10	2.36975e-07	-1.14488	-2.15484e-10
57928702	rs149249094	3.46755e-11	-1.61867	-2.15484e-10	4.89666e-07	-0.419115	-2.15484e-10
57928705	rs144824359	1.19679e-10	-2.5211e-10	-0.379888	4.72167e-07	-2.5211e-10	-0.455506
57929507	rs148592832	5.5236e-11	-2.5211e-10	-1.15309	2.28129e-07	-2.5211e-10	-1.18293
57930170	rs117719501	5.67733e-11	-2.5211e-10	-1.12564	2.33674e-07	-2.5211e-10	-1.15891
57930310	rs79512872	5.46485e-11	-1.16378	-2.15484e-10	5.73251e-07	-0.261515	-2.15484e-10
57930374	rs7964074	1.39197e-11	-1.42459	-1.1068	4.82615e-08	-1.69109	-1.04512
57931429	rs79147703	6.3122e-11	-1.01963	-2.15484e-10	1.37977e-07	-1.68575	-2.15484e-10
57932094	rs111828051	3.87251e-11	-1.50821	-2.15484e-10	4.47975e-07	-0.5081	-2.15484e-10
57933645	rs1148553	1.95934e-11	-1.23626	-0.953252	6.59742e-08	-1.52379	-0.899781
57933680	rs703839	1.96726e-11	-1.23626	-0.949221	6.62621e-08	-1.52379	-0.895428
57933726	rs142572005	1.13805e-10	-2.5211e-10	-0.430213	4.49985e-07	-2.5211e-10	-0.503625
57934124	rs75567496	2.20511e-11	-2.07134	-2.15484e-10	1.18437e-07	-1.83846	-2.15484e-10
57935691	rs141138364	1.18898e-10	-2.5211e-10	-0.386433	4.6922e-07	-2.5211e-10	-0.461767
57936327	rs775241	1.44589e-11	-1.27795	-1.21545	4.80511e-08	-1.55766	-1.18291
57936939	rs3782129	1.29977e-11	-1.39632	-1.20361	4.36159e-08	-1.66912	-1.1683
57937037	rs147898327	5.71622e-11	-2.5211e-10	-1.11881	2.38721e-07	-2.5211e-10	-1.13754
57937657	rs151049345	5.46797e-11	-2.5211e-10	-1.16321	2.4068e-07	-2.5211e-10	-1.12937
57938081	rs775238	3.18269e-11	-1.70439	-2.15484e-10	2.55309e-07	-1.07036	-2.15484e-10
57938165	rs775237	2.01696e-11	-1.20457	-0.955956	6.71048e-08	-1.49792	-0.908659
57938323	rs775236	2.01696e-11	-1.20457	-0.955956	6.71048e-08	-1.49792	-0.908659
57938565	rs730560	9.99312e-12	-2.06989	-0.792911	8.84819e-08	-1.40664	-0.723401
57939314	rs74396207	2.19394e-11	-2.07642	-2.15484e-10	9.1983e-08	-2.09124	-2.15484e-10
57940071	rs1669297	1.86616e-11	-1.22338	-1.01486	6.37634e-08	-1.48566	-0.972001
57940076	rs1669296	1.86616e-11	-1.22338	-1.01486	6.37634e-08	-1.48566	-0.972001
57941325	rs189643843	2.35932e-11	-2.00374	-2.15484e-10	9.25048e-08	-2.08558	-2.15484e-10
57941906	rs75107351	2.26514e-11	-2.04448	-2.15484e-10	9.70527e-08	-2.03758	-2.15484e-10
57942106	rs12824907	2.16333e-11	-2.09047	-2.15484e-10	1.00873e-07	-1.99898	-2.15484e-10
57942305	rs703841	4.99484e-11	-1.25371	-2.15484e-10	4.00495e-07	-0.620136	-2.15484e-10
57942972	rs1148552	2.64558e-11	-1.88923	-2.15484e-10	1.60755e-07	-1.53295	-2.15484e-10
57943079	rs149997588	5.2489e-11	-2.5211e-10	-1.2041	2.2952e-07	-2.5211e-10	-1.17685
57945036	rs80257125	5.24332e-11	-2.5211e-10	-1.20516	2.183e-07	-2.5211e-10	-1.22697
57945256	rs117670139	5.37712e-11	-2.5211e-10	-1.17996	2.23042e-07	-2.5211e-10	-1.20548
57945860	rs1148551	2.93824e-11	-1.78431	-2.15484e-10	2.23581e-07	-1.20307	-2.15484e-10
57946436	rs117698838	5.68933e-11	-2.5211e-10	-1.12352	2.32429e-07	-2.5211e-10	-1.16425
57946477	rs6581146	4.70151e-11	-1.31423	-2.15484e-10	3.69487e-07	-0.700724	-2.15484e-10
57946510	rs11172247	1.75618e-11	-1.44327	-0.855709	4.38208e-08	-2.08753	-0.7452
57947355	rs77241748	5.16387e-11	-1.22043	-2.15484e-10	5.29214e-07	-0.341445	-2.15484e-10
57948294	rs116844988	2.3068e-11	-2.02625	-2.15484e-10	1.81845e-07	-1.40968	-2.15484e-10
57948552	rs118172419	5.44482e-11	-2.5211e-10	-1.16745	2.24478e-07	-2.5211e-10	-1.19906
57949466	rs115048524	4.9812e-11	-1.25644	-2.15484e-10	3.61964e-07	-0.721295	-2.15484e-10
57949904	rs139970127	5.48596e-11	-2.5211e-10	-1.15992	2.25984e-07	-2.5211e-10	-1.19237
57950067	rs12426709	4.94451e-11	-2.5211e-10	-1.26384	2.10218e-07	-2.5211e-10	-1.2647
57950396	rs75568222	3.91247e-11	-1.49795	-2.15484e-10	1.58287e-07	-1.54843	-2.15484e-10
57950485	rs116981290	5.45625e-11	-2.5211e-10	-1.16536	2.2495e-07	-2.5211e-10	-1.19696
57950534	rs79395912	3.73073e-10	-2.5211e-10	0.757073	1.2661e-06	-2.5211e-10	0.530855
57950794	rs1678509	9.05125e-12	-1.78664	-1.17516	2.67314e-08	-2.09124	-1.23576
57951040	rs78638304	5.75671e-11	-1.11175	-2.15484e-10	9.29364e-07	0.221662	-2.15484e-10
57951795	rs2599999	3.41715e-11	-1.63331	-2.15484e-10	2.86023e-07	-0.956765	-2.15484e-10
57951998	rs184379257	5.03027e-11	-2.5211e-10	-1.24664	2.1047e-07	-2.5211e-10	-1.26349
57952008	rs546071098	5.09569e-11	-2.5211e-10	-1.23372	2.22696e-07	-2.5211e-10	-1.20703
57952009	rs564217549	5.1318e-11	-2.5211e-10	-1.22666	2.23194e-07	-2.5211e-10	-1.2048
57952187	rs150954216	7.03379e-11	-2.5211e-10	-0.911391	3.32192e-07	-2.5211e-10	-0.807126
57953244	rs2600003	4.07386e-11	-1.45753	-2.15484e-10	2.82746e-07	-0.968291	-2.15484e-10
57953338	rs77602050	5.53507e-11	-2.5211e-10	-1.15101	2.27701e-07	-2.5211e-10	-1.18481
57954387	rs117428475	1.4632e-10	-0.178907	-2.15484e-10	5.92095e-07	-0.229172	-2.15484e-10
57956814	rs138918018	2.96338e-11	-1.77579	-2.15484e-10	1.32658e-07	-1.72506	-2.15484e-10
57956834	rs142150712	5.33329e-11	-2.5211e-10	-1.18815	2.20718e-07	-2.5211e-10	-1.21595
57957626	rs117959832	5.91242e-11	-2.5211e-10	-1.08506	2.47157e-07	-2.5211e-10	-1.10281
57958313	rs775322	8.88867e-12	-1.72555	-1.25438	2.60615e-08	-2.08021	-1.27217
57959072	rs12811003	6.0997e-12	-2.08877	-1.26769	3.39025e-08	-1.81595	-1.2734
57959471	rs112675284	5.90161e-11	-1.08689	-2.15484e-10	5.67998e-07	-0.27072	-2.15484e-10
57959793	rs34513909	9.01021e-12	-1.69278	-1.27356	2.6269e-08	-2.07515	-1.2693
57959963	rs138551698	3.38207e-11	-1.64363	-2.15484e-10	2.81407e-07	-0.973037	-2.15484e-10
57960551	rs11172250	9.20519e-12	-1.67178	-1.27316	2.63612e-08	-2.07072	-1.27023
57960602	rs138310208	1.68608e-09	2.26546	-2.15484e-10	6.5041e-06	2.16735	-2.15484e-10
57960651	rs141016935	6.51359e-11	-0.988226	-2.15484e-10	3.03388e-07	-0.897826	-2.15484e-10
57960689	rs202242328	7.40359e-11	-2.5211e-10	-0.860151	3.26499e-07	-2.5211e-10	-0.824412
57960850	rs117149568	5.84564e-11	-1.09642	-2.15484e-10	1.11722e-07	-1.89682	-2.15484e-10
57961494	rs10783832	9.45788e-12	-1.64493	-1.27292	2.65571e-08	-2.0629	-1.27065
57961562	rs10783833	9.52352e-12	-1.64493	-1.26601	2.64632e-08	-2.0629	-1.27419
57961601	rs149354963	5.28068e-11	-2.5211e-10	-1.19806	2.18937e-07	-2.5211e-10	-1.22405
57961913	rs12231916	9.76457e-12	-1.69563	-1.19031	2.69398e-08	-2.07453	-1.2447
57962132	rs80161048	1.30394e-09	2.00844	-2.15484e-10	5.51097e-06	2.00166	-2.15484e-10
57962135	rs113364770	3.24909e-11	-1.68374	-2.15484e-10	2.37854e-07	-1.14118	-2.15484e-10
57962944	rs2620678	3.97504e-11	-1.48208	-2.15484e-10	2.90131e-07	-0.942506	-2.15484e-10
57963020	rs181688415	5.96928e-11	-1.07549	-2.15484e-10	1.2214e-07	-1.80767	-2.15484e-10
57963700	rs11609196	2.19595e-11	-2.0755	-2.15484e-10	9.27289e-08	-2.08316	-2.15484e-10
57963828	rs75907338	5.31221e-11	-2.5211e-10	-1.19211	2.20002e-07	-2.5211e-10	-1.2192
57964348	rs140734681	2.79073e-11	-1.83581	-2.15484e-10	2.29503e-07	-1.17692	-2.15484e-10
57964445	rs12821774	6.13775e-12	-2.08463	-1.26561	3.55242e-08	-1.77005	-1.27258
57964617	rs1284464	9.68866e-12	-1.63443	-1.25932	2.65537e-08	-2.0602	-1.27346
57964931	rs143272215	5.23343e-11	-2.5211e-10	-1.20705	2.17358e-07	-2.5211e-10	-1.23129
57965297	rs116317869	5.32057e-11	-2.5211e-10	-1.19054	2.20286e-07	-2.5211e-10	-1.21791
57966795	rs113973631	4.82437e-11	-1.28844	-2.15484e-10	1.43388e-07	-1.64728	-2.15484e-10
57967721	rs143931609	4.57373e-11	-1.34179	-2.15484e-10	4.4473e-07	-0.515372	-2.15484e-10
57968715	rs1678542	9.60469e-12	-1.68574	-1.21671	2.67687e-08	-2.07245	-1.25316
57968738	rs11172254	9.51121e-12	-1.64772	-1.26451	2.65696e-08	-2.05887	-1.2742
57969558	rs192960012	2.18046e-11	-2.08258	-2.15484e-10	9.93724e-08	-2.01396	-2.15484e-10
57972213	rs75509754	5.17836e-11	-2.5211e-10	-1.21763	2.16008e-07	-2.5211e-10	-1.23752
57972663	rs147035178	4.95682e-11	-2.5211e-10	-1.26135	2.10683e-07	-2.5211e-10	-1.26248
57973956	rs41401546	6.09321e-12	-2.08965	-1.26788	3.34404e-08	-1.82962	-1.27345
57973990	rs775244	6.08008e-11	-2.5211e-10	-1.0571	2.469e-07	-2.5211e-10	-1.10385
57974670	rs775245	7.16354e-12	-1.92222	-1.27348	2.69352e-08	-2.0456	-1.2738
57975155	rs775246	9.18205e-11	-0.319451	-0.325415	4.24642e-07	-0.19171	-0.369882
57975700	rs113247976	3.31587e-11	-1.6634	-2.15484e-10	1.05494e-07	-1.95418	-2.15484e-10
57975835	rs111792924	2.77492e-11	-1.84149	-2.15484e-10	2.05422e-07	-1.28777	-2.15484e-10
57975853	rs144378635	5.01526e-11	-2.5211e-10	-1.24963	2.10472e-07	-2.5211e-10	-1.26349
57975910	rs775248	1.01887e-10	-0.281358	-0.259476	4.71107e-07	-0.152275	-0.30548
57975953	rs10783834	1.22831e-11	-1.41083	-1.24565	2.6601e-08	-2.06445	-1.26744
57976118	rs11172256	5.03531e-11	-0.842025	-0.403617	1.6463e-07	-1.05535	-0.453792
57976313	rs2291137	4.95713e-11	-2.5211e-10	-1.26129	2.09005e-07	-2.5211e-10	-1.27048
57976647	rs2888334	1.24345e-11	-1.38531	-1.25892	2.66054e-08	-2.0592	-1.27252
57976829	rs189141503	2.43866e-11	-1.97067	-2.15484e-10	9.30769e-08	-2.07941	-2.15484e-10
57977003	rs775249	9.13122e-11	-0.513285	-0.137132	3.73324e-07	-0.504531	-0.185862
57977040	rs775250	9.28353e-11	-0.452408	-0.181467	4.25874e-07	-0.329469	-0.229226
57977081	rs964107	5.06909e-11	-2.5211e-10	-1.23896	2.1289e-07	-2.5211e-10	-1.25206
57977357	rs964106	4.92477e-11	-2.5211e-10	-1.26784	2.0846e-07	-2.5211e-10	-1.27309
57978740	rs775251	1.52053e-11	-1.18668	-1.25638	2.83258e-08	-1.99812	-1.27094
57979190	rs1678536	9.28172e-12	-1.88631	-1.05035	3.34326e-08	-2.08336	-1.01995
57979555	rs7313599	1.89075e-11	-2.06573	-0.159414	1.04866e-07	-1.57615	-0.384001
57979949	rs8873	1.27539e-11	-1.72912	-0.889742	4.72408e-08	-1.84034	-0.917241
57980541	rs10747780	1.74385e-11	-1.25387	-1.05215	1.03895e-07	-0.874553	-1.09491
57981348	rs2619439	1.3472e-11	-1.60572	-0.958373	5.91502e-08	-1.52804	-1.00472
57982117	rs116433667	1.02338e-10	-2.5211e-10	-0.536417	4.00262e-07	-2.5211e-10	-0.620718
57982254	rs1545783	1.27285e-11	-1.34958	-1.27127	7.55033e-08	-1.01476	-1.2739
57982469	rs147266096	5.13094e-11	-2.5211e-10	-1.22683	2.12839e-07	-2.5211e-10	-1.2523
57982523	rs140849239	5.18664e-11	-2.5211e-10	-1.21603	2.14445e-07	-2.5211e-10	-1.24478
57982593	rs1678508	3.48481e-11	-1.6137	-2.15484e-10	2.41724e-07	-1.12504	-2.15484e-10
57982794	rs7964896	1.36825e-11	-1.52857	-1.02001	6.30907e-08	-1.41153	-1.05674
57983043	rs10747781	1.32429e-11	-1.31164	-1.26959	7.90513e-08	-0.969152	-1.27359
57983660	rs4760304	1.34013e-11	-1.29879	-1.27056	8.02533e-08	-0.953742	-1.27391
57984022	rs137932224	5.20918e-11	-2.5211e-10	-1.21169	2.15162e-07	-2.5211e-10	-1.24145
57984066	rs118095774	5.20412e-11	-2.5211e-10	-1.21267	2.1501e-07	-2.5211e-10	-1.24215
57984504	rs1630692	3.65336e-11	-1.56647	-2.15484e-10	2.58401e-07	-1.05833	-2.15484e-10
57984819	rs28365829	2.64795e-11	-1.9296	0.0412696	1.12747e-07	-2.08188	0.194188
57984902	rs117954207	5.21641e-11	-2.5211e-10	-1.21031	2.15378e-07	-2.5211e-10	-1.24044
57984967	rs2620683	3.68531e-11	-1.55776	-2.15484e-10	2.61573e-07	-1.04612	-2.15484e-10
57985204	rs11537654	2.11163e-11	-1.25584	-0.858815	4.03156e-08	-1.95704	-0.959058
57985628	rs138569349	1.43424e-09	2.10369	-2.15484e-10	8.17721e-07	0.0936832	-2.15484e-10
57985742	rs114524249	9.17702e-11	-2.5211e-10	-0.645414	3.56888e-07	-2.5211e-10	-0.735416
57986366	rs1078109	2.18015e-11	-2.08272	-2.15484e-10	1.08279e-07	-1.92813	-2.15484e-10
57986944	rs116825657	9.81778e-11	-2.5211e-10	-0.577922	3.79945e-07	-2.5211e-10	-0.672813
57987585	rs144742314	4.96707e-11	-2.5211e-10	-1.25929	2.08815e-07	-2.5211e-10	-1.27139
57987589	rs114729297	9.81438e-11	-2.5211e-10	-0.578268	3.79823e-07	-2.5211e-10	-0.673134
57987635	rs74903822	9.81438e-11	-2.5211e-10	-0.578268	3.79823e-07	-2.5211e-10	-0.673134
57988183	rs76085484	9.81438e-11	-2.5211e-10	-0.578268	3.79823e-07	-2.5211e-10	-0.673134
57988478	rs4760158	1.57032e-11	-1.13679	-1.27405	9.50463e-08	-0.784912	-1.27356
57989034	rs79719376	4.99004e-11	-2.5211e-10	-1.25467	2.09271e-07	-2.5211e-10	-1.26921
57989043	rs1284185	3.30114e-11	-1.66785	-2.15484e-10	2.69354e-07	-1.01681	-2.15484e-10
57989442	rs1296041	2.8037e-11	-1.7237	-0.107472	1.75836e-07	-1.21196	-0.231328
57990135	rs11172262	1.67705e-11	-1.38565	-0.959429	7.57266e-08	-1.2797	-1.006
57990806	rs75335160	9.79514e-11	-2.5211e-10	-0.580231	3.73802e-07	-2.5211e-10	-0.689112
57991657	rs77740331	5.00164e-11	-2.5211e-10	-1.25235	2.09524e-07	-2.5211e-10	-1.268
57991965	rs144791624	4.24724e-11	-1.41585	-2.15484e-10	4.66161e-07	-0.468308	-2.15484e-10
57992447	rs112067870	2.7277e-11	-1.85866	-2.15484e-10	2.58191e-07	-1.05914	-2.15484e-10
57993330	rs76460070	4.91815e-11	-2.5211e-10	-1.26918	2.08227e-07	-2.5211e-10	-1.27421
57993490	rs812315	1.49935e-11	-1.48263	-0.974449	6.39526e-08	-1.42981	-1.02489
57993819	rs114992075	9.86016e-11	-2.5211e-10	-0.573614	3.81469e-07	-2.5211e-10	-0.668809
57993945	rs115454176	8.9575e-11	-2.5211e-10	-0.669626	3.48985e-07	-2.5211e-10	-0.757811
57994679	rs2277319	9.10011e-12	-2.06232	-0.894091	3.39117e-08	-2.08752	-1.00156
57995889	rs193182110	5.17132e-11	-2.5211e-10	-1.21899	2.18592e-07	-2.5211e-10	-1.22563
57998311	rs74328595	4.89798e-11	-2.5211e-10	-1.27329	2.08539e-07	-2.5211e-10	-1.27271
57998722	rs71461330	1.95462e-11	-1.26947	-0.922456	8.94897e-08	-1.16431	-0.954405
57999101	rs1806652	1.81621e-11	-1.3237	-0.941668	9.00931e-08	-1.13928	-0.972711
57999543	rs116681782	1.00766e-10	-2.5211e-10	-0.551906	3.8925e-07	-2.5211e-10	-0.648617
57999546	rs775242	4.46318e-11	-1.36625	-2.15484e-10	4.19122e-07	-0.574676	-2.15484e-10
58000072	rs75051978	9.5405e-11	-2.5211e-10	-0.606571	3.72183e-07	-2.5211e-10	-0.693454
58000144	rs77762493	4.90859e-11	-2.5211e-10	-1.27113	2.08264e-07	-2.5211e-10	-1.27403
58000216	rs755289	2.88868e-11	-1.80132	-2.15484e-10	9.21374e-08	-2.08956	-2.15484e-10
58001003	rs3741417	4.93614e-11	-2.5211e-10	-1.26553	2.08348e-07	-2.5211e-10	-1.27363
58002599	rs2306390	1.96281e-11	-1.14706	-1.04068	3.68154e-08	-1.92309	-1.08383
58003270	rs117405300	2.29636e-10	0.271792	-2.15484e-10	1.22099e-07	-1.80801	-2.15484e-10
58003741	rs148271524	4.89503e-11	-2.5211e-10	-1.2739	2.10028e-07	-2.5211e-10	-1.2656
58003844	rs117855838	4.89503e-11	-2.5211e-10	-1.2739	2.10028e-07	-2.5211e-10	-1.2656
58003922	rs10437954	2.19719e-11	-0.815916	-1.25902	1.23552e-07	-0.563155	-1.23302
58004070	rs113892147	2.93037e-11	-1.78699	-2.15484e-10	2.98676e-07	-0.913479	-2.15484e-10
58004288	rs117150132	4.59164e-11	-1.33788	-2.15484e-10	2.68808e-07	-1.01884	-2.15484e-10
58004500	rs145261291	3.41186e-10	-2.5211e-10	0.667725	1.53089e-06	-2.5211e-10	0.720764
58004563	rs7314872	8.21184e-12	-1.79413	-1.26499	4.34317e-08	-1.56787	-1.27378
58005539	rs370762350	4.92523e-11	-2.5211e-10	-1.26775	2.08227e-07	-2.5211e-10	-1.27421
58005570	rs540073741	6.39439e-11	-2.5211e-10	-1.0067	2.60412e-07	-2.5211e-10	-1.05057
58005682	rs60586224	7.8286e-12	-1.83624	-1.27068	4.1817e-08	-1.6086	-1.27093
58005837	rs116953253	6.42758e-11	-1.00152	-2.15484e-10	2.38967e-07	-1.13651	-2.15484e-10
58007149	rs141337782	4.89452e-11	-2.5211e-10	-1.274	2.09184e-07	-2.5211e-10	-1.26962
58007602	rs183010569	9.15486e-11	-2.5211e-10	-0.647832	3.53705e-07	-2.5211e-10	-0.744375
58007626	rs117258237	3.1058e-11	-1.72885	-2.15484e-10	3.63396e-07	-0.717345	-2.15484e-10
58007678	rs7305391	1.01166e-11	-1.62188	-1.22865	5.51091e-08	-1.34157	-1.26196
58007937	rs78827077	3.00425e-11	-1.76209	-2.15484e-10	1.60071e-07	-1.53722	-2.15484e-10
58008248	rs73346100	2.574e-10	-2.5211e-10	0.385929	1.13816e-06	-2.5211e-10	0.424326
58008933	rs2277321	5.13239e-11	-2.5211e-10	-1.22655	2.15396e-07	-2.5211e-10	-1.24036
58009202	rs2277322	1.15513e-11	-1.95122	-0.766681	3.79485e-08	-2.08962	-0.886989
58009372	rs2277323	4.23014e-11	-0.420751	-0.99913	1.03984e-07	-1.01703	-0.951571
58010132	rs79529064	4.89356e-11	-2.5211e-10	-1.2742	2.08233e-07	-2.5211e-10	-1.27418
58010163	rs1564374	1.04545e-11	-1.64735	-1.17032	4.78457e-08	-1.50508	-1.23978
58011066	rs1038914	1.07139e-11	-1.62456	-1.1686	4.9469e-08	-1.47493	-1.23656
58011382	rs143791089	5.3894e-11	-2.5211e-10	-1.17768	2.28061e-07	-2.5211e-10	-1.18323
58011425	rs75777032	5.54998e-11	-2.5211e-10	-1.14832	2.24426e-07	-2.5211e-10	-1.19929
58011585	rs28620262	1.86054e-10	-2.5211e-10	0.0613368	8.20008e-07	-2.5211e-10	0.0964758
58011799	rs184299046	2.20018e-11	-2.07358	-2.15484e-10	9.34042e-08	-2.0759	-2.15484e-10
58011857	rs903067	1.08769e-11	-1.58207	-1.19599	5.2111e-08	-1.4073	-1.25216
58011859	rs75896398	2.4e-10	-2.5211e-10	0.315936	1.06114e-06	-2.5211e-10	0.354258
58012111	rs2169987	9.68787e-12	-1.96198	-0.931849	3.21601e-08	-2.09049	-1.05162
58012163	rs1552842	1.02626e-11	-1.6356	-1.2006	4.79537e-08	-1.48763	-1.25497
58012233	rs11613457	5.46538e-10	1.1389	-2.15484e-10	5.50093e-07	-0.302752	-2.15484e-10
58012258	rs117076209	5.70326e-11	-1.12108	-2.15484e-10	1.09678e-07	-1.91529	-2.15484e-10
58012272	rs150204333	5.56513e-11	-2.5211e-10	-1.1456	2.31408e-07	-2.5211e-10	-1.16866
58012413	rs1873919	1.06091e-11	-1.60207	-1.20092	4.98436e-08	-1.44913	-1.25482
58013175	rs2277324	1.58581e-11	-1.17755	-1.22348	1.05946e-07	-0.68348	-1.26643
58013324	rs149303872	7.35569e-11	-2.5211e-10	-0.866643	3.1082e-07	-2.5211e-10	-0.873625
58013742	rs144483451	4.18102e-11	-1.43156	-2.15484e-10	1.84585e-07	-1.39473	-2.15484e-10
58014367	rs11172270	1.93371e-10	-2.5211e-10	0.0999092	8.52682e-07	-2.5211e-10	0.135549
58015494	rs923828	1.0631e-11	-1.56538	-1.23556	6.92163e-08	-1.10604	-1.26957
58015619	rs184174469	7.06219e-11	-2.5211e-10	-0.907362	2.63796e-07	-2.5211e-10	-1.03766
58017131	rs7294447	1.57786e-10	-2.5211e-10	-0.103459	6.74148e-07	-2.5211e-10	-0.099389
58017524	rs77704265	7.05232e-11	-2.5211e-10	-0.90876	2.94371e-07	-2.5211e-10	-0.927996
58017701	rs7314152	9.44589e-12	-1.71279	-1.20633	2.90824e-08	-1.98679	-1.25591
58018979	rs1871417	9.30366e-12	-1.72202	-1.21227	2.89679e-08	-1.99161	-1.25503
58019495	rs774894	4.09027e-11	-1.45351	-2.15484e-10	4.8953e-07	-0.419393	-2.15484e-10
58020136	rs3741418	4.97366e-11	-2.5211e-10	-1.25796	2.10271e-07	-2.5211e-10	-1.26444
58020360	rs35831868	1.47292e-11	-1.2885	-1.18637	4.64427e-08	-1.59046	-1.18416
58020582	rs17454674	2.87539e-11	-1.80593	-2.15484e-10	9.79841e-08	-2.02803	-2.15484e-10
58020825	rs813516	5.68539e-11	-1.12422	-2.15484e-10	8.16857e-07	0.0926252	-2.15484e-10
58020933	rs10083154	9.01869e-12	-1.75816	-1.20724	2.87757e-08	-1.99949	-1.25382
58021091	rs12320537	1.44574e-11	-1.30049	-1.19301	4.58297e-08	-1.59992	-1.18799
58021346	rs117571686	1.69752e-10	-2.5211e-10	-0.0303618	9.70584e-07	-2.5211e-10	0.26506
58021725	rs74850490	5.30065e-11	-2.5211e-10	-1.19429	2.16865e-07	-2.5211e-10	-1.23356
58022024	rs11616065	2.37305e-11	-1.99794	-2.15484e-10	1.07043e-07	-1.9396	-2.15484e-10
58022074	rs12322482	1.77304e-11	-1.26656	-1.02287	5.31018e-08	-1.62179	-1.01884
58023593	rs715931	2.78862e-11	-2.047	0.210433	1.50574e-07	-2.01667	0.418285
58023981	rs715930	1.31496e-11	-1.35882	-1.22949	4.1455e-08	-1.66182	-1.22641
58024189	rs191557438	2.10065e-10	0.182714	-2.15484e-10	6.35822e-07	-0.157919	-2.15484e-10
58024278	rs810205	4.34776e-11	-1.39246	-2.15484e-10	5.39925e-07	-0.321408	-2.15484e-10
58024626	rs703832	8.91934e-12	-1.75433	-1.22215	2.82084e-08	-2.01132	-1.26189
58025496	rs77985887	3.07754e-11	-1.73799	-2.15484e-10	1.03662e-07	-1.9717	-2.15484e-10
58025813	rs774896	2.04966e-11	-0.91235	-1.23209	7.60264e-08	-1.05297	-1.22879
58025980	rs2307094	5.59787e-11	-2.5211e-10	-1.13973	2.37877e-07	-2.5211e-10	-1.14108
58026001	rs2307095	6.64654e-12	-2.00151	-1.2691	3.37165e-08	-1.82425	-1.2706
58026021	rs2258877	1.94634e-11	-0.974193	-1.22197	7.82659e-08	-1.03409	-1.21864
58026159	rs774897	1.91732e-11	-0.972309	-1.23888	7.13645e-08	-1.10919	-1.23584
58026786	rs774898	1.88417e-11	-1.00184	-1.22679	7.58115e-08	-1.06098	-1.22361
58027081	rs774899	1.75411e-11	-1.06347	-1.23668	6.71814e-08	-1.17189	-1.23356
58027307	rs2619468	1.90525e-11	-0.957468	-1.26003	7.07923e-08	-1.09529	-1.2578
58027916	rs3899676	1.89286e-11	-0.977895	-1.24613	7.1115e-08	-1.10499	-1.24355
58028361	rs34271193	7.5084e-12	-1.88104	-1.26764	2.71195e-08	-2.09083	-1.22175
58028746	rs12578587	1.36349e-10	-2.5211e-10	-0.249483	5.82404e-07	-2.5211e-10	-0.245675
58028863	rs6581147	7.43954e-12	-1.90554	-1.25235	2.86675e-08	-2.0651	-1.19197
58030869	rs2640606	4.17816e-11	-1.43225	-2.15484e-10	5.0662e-07	-0.385078	-2.15484e-10
58030961	rs12302413	6.66449e-11	-2.5211e-10	-0.965323	2.86367e-07	-2.5211e-10	-0.955564
58030974	rs2619470	1.71989e-11	-1.08033	-1.23953	6.94636e-08	-1.13735	-1.23469
58031032	rs2640607	1.73866e-11	-1.06636	-1.24264	7.01786e-08	-1.12378	-1.23802
58031413	rs7966795	6.38015e-12	-2.04537	-1.26614	3.05878e-08	-1.9205	-1.27174
58032266	rs112367232	4.5951e-11	-1.33713	-2.15484e-10	1.31222e-07	-1.73595	-2.15484e-10
58032704	rs111425997	2.74336e-11	-1.85293	-2.15484e-10	1.05203e-07	-1.95695	-2.15484e-10
58032956	rs149350012	9.11877e-11	-2.5211e-10	-0.651781	3.50308e-07	-2.5211e-10	-0.754026
58033445	rs73121665	2.00971e-10	0.138461	-2.15484e-10	3.0263e-07	-0.900328	-2.15484e-10
58034192	rs1027315	6.08084e-12	-2.09117	-1.26839	2.60602e-08	-2.08222	-1.27021
58034682	rs141139895	1.40912e-10	-2.5211e-10	-0.216563	5.9289e-07	-2.5211e-10	-0.22783
58034835	rs774887	1.24122e-11	-1.4004	-1.24563	4.55355e-08	-1.52255	-1.2718
58035706	rs1082502	1.148e-11	-1.4783	-1.2458	3.71695e-08	-1.72724	-1.27011
58036506	rs774888	1.07008e-11	-1.53697	-1.25741	3.62848e-08	-1.7476	-1.27384
58036688	rs1092472	1.05699e-11	-1.54741	-1.25928	3.59801e-08	-1.7558	-1.27407
58036717	rs1082503	1.05006e-11	-1.55888	-1.2544	3.56859e-08	-1.7648	-1.27329
58036940	rs7134861	6.06521e-12	-2.08806	-1.27408	2.63062e-08	-2.09035	-1.25268
58036974	rs71432310	1.00299e-11	-1.60195	-1.25718	3.40147e-08	-1.83234	-1.25371
58037153	rs147742694	5.44856e-11	-2.5211e-10	-1.16677	2.25951e-07	-2.5211e-10	-1.19252
58037364	rs12304013	9.96826e-12	-1.61119	-1.25411	3.3901e-08	-1.83905	-1.25035
58037435	rs2640610	6.39222e-12	-2.03541	-1.27421	2.83279e-08	-2.01349	-1.2555
58037587	rs141073459	4.89555e-11	-2.5211e-10	-1.27379	2.08308e-07	-2.5211e-10	-1.27382
58038686	rs1629032	1.05348e-11	-1.54741	-1.26261	3.59752e-08	-1.7558	-1.27421
58039978	rs11172277	1.02812e-11	-1.57023	-1.26416	3.5341e-08	-1.77367	-1.27412
58040286	rs7968113	1.00769e-11	-1.59255	-1.2619	3.47291e-08	-1.79105	-1.27421
58040299	rs7953157	1.01378e-11	-1.58145	-1.26698	3.50513e-08	-1.78242	-1.2736
58041019	rs375932483	8.65335e-11	-2.5211e-10	-0.70417	3.50573e-07	-2.5211e-10	-0.75327
58044792	rs543408973	4.95106e-11	-2.5211e-10	-1.26251	2.09398e-07	-2.5211e-10	-1.2686
58046148	rs367707732	4.89713e-11	-2.5211e-10	-1.27347	2.12957e-07	-2.5211e-10	-1.25175
58046268	rs7977084	1.00597e-11	-1.5951	-1.26106	3.48273e-08	-1.78825	-1.27419
58046272	rs7963927	1.03947e-11	-1.56151	-1.2619	3.57573e-08	-1.76187	-1.27421
58046717	rs1678514	1.01378e-11	-1.58145	-1.26698	3.50513e-08	-1.78242	-1.2736
58047275	rs1678515	1.03693e-11	-1.55888	-1.26698	3.56746e-08	-1.7648	-1.2736
58047458	rs1678516	1.01378e-11	-1.58145	-1.26698	3.50513e-08	-1.78242	-1.2736
58047685	rs1678517	4.68526e-11	-1.3177	-2.15484e-10	6.07459e-07	-0.203554	-2.15484e-10
58047703	rs1678518	2.26595e-11	-2.04412	-2.15484e-10	9.59942e-08	-2.04855	-2.15484e-10
58047713	rs11533604	1.17843e-11	-1.44418	-1.25375	3.13248e-08	-1.95801	-1.21042
58048304	rs1689604	1.02399e-11	-1.57023	-1.26818	3.53743e-08	-1.77367	-1.27318
58048690	rs1678519	1.02459e-11	-1.57023	-1.26759	3.53664e-08	-1.77367	-1.27341
58048939	rs1689603	9.91156e-12	-1.60534	-1.26566	3.43542e-08	-1.8021	-1.27402
58048984	rs111713787	2.31705e-11	-2.02182	-2.15484e-10	9.43737e-08	-2.06558	-2.15484e-10
58049319	rs1678520	1.01199e-11	-1.58145	-1.26875	3.50749e-08	-1.78242	-1.27293
58049475	rs1689602	4.75964e-11	-1.30194	-2.15484e-10	6.22564e-07	-0.178993	-2.15484e-10
58049557	rs1689601	1.00397e-11	-1.59255	-1.2656	3.4739e-08	-1.79105	-1.27393
58049645	rs1689600	9.88463e-12	-1.60745	-1.26627	3.59363e-08	-1.7573	-1.27379
58049708	rs1689599	5.0002e-11	-1.25264	-2.15484e-10	6.71943e-07	-0.102665	-2.15484e-10
58049750	rs1678521	5.16011e-11	-1.22116	-2.15484e-10	5.97037e-07	-0.22086	-2.15484e-10
58049923	rs1678522	1.00517e-11	-1.58768	-1.26928	3.50556e-08	-1.78325	-1.27265
58050250	rs73123350	6.09668e-12	-2.08537	-1.27159	2.66341e-08	-2.09115	-1.2395
58050252	rs1678523	1.12744e-11	-1.4772	-1.26497	3.80386e-08	-1.70021	-1.27403
58050500	rs1689598	1.00253e-11	-1.59255	-1.26703	3.47455e-08	-1.79105	-1.27374
58050635	rs1678524	1.02528e-11	-1.57023	-1.26692	3.53588e-08	-1.77367	-1.27362
58050667	rs1678525	1.0973e-11	-1.49657	-1.27269	4.01178e-08	-1.65256	-1.26846
58050710	rs1678526	1.02528e-11	-1.57023	-1.26692	3.53588e-08	-1.77367	-1.27362
58051886	rs1689597	1.03634e-11	-1.55888	-1.26754	3.5681e-08	-1.7648	-1.27342
58052048	rs1678527	7.76886e-12	-1.84969	-1.26489	2.69227e-08	-2.04583	-1.27404
58052294	rs1678528	1.11425e-11	-1.52259	-1.23134	3.36158e-08	-1.83042	-1.26742
58052361	rs1678529	9.73031e-12	-1.61553	-1.27393	3.39834e-08	-1.82502	-1.26195
58053029	rs1689596	1.10228e-11	-1.49072	-1.27402	4.10146e-08	-1.64246	-1.25645
58053314	rs139062701	2.37787e-11	-1.99591	-2.15484e-10	9.21809e-08	-2.08909	-2.15484e-10
58053464	rs34919374	9.08285e-12	-1.69799	-1.26032	3.18202e-08	-1.89691	-1.25583
58054076	rs1678530	1.046e-11	-1.54295	-1.27419	3.6772e-08	-1.74806	-1.26004
58054327	rs7960103	1.59696e-10	-2.5211e-10	-0.0914296	6.76281e-07	-2.5211e-10	-0.0962291
58054861	rs143191624	3.52065e-09	3.0017	-2.15484e-10	1.78296e-06	0.873192	-2.15484e-10
58055102	rs1678531	1.05839e-11	-1.53131	-1.27406	3.71806e-08	-1.73884	-1.25821
58055197	rs1678532	1.04614e-11	-1.54295	-1.27406	3.68391e-08	-1.74806	-1.25821
58055493	rs11172290	8.57248e-12	-1.75326	-1.26288	3.0536e-08	-1.93514	-1.25879
58055781	rs7966948	1.48901e-10	-2.5211e-10	-0.161422	6.30656e-07	-2.5211e-10	-0.166078
58056193	rs1612041	9.14645e-12	-1.98329	-0.968043	5.63815e-08	-1.81411	-0.766586
58056426	rs11536137	1.33082e-11	-1.37145	-1.20487	3.51004e-08	-1.92214	-1.13249
58056763	rs1689595	1.13038e-11	-1.4662	-1.27336	4.2074e-08	-1.62123	-1.25217
58057156	rs1689594	1.14453e-11	-1.45376	-1.27336	4.25308e-08	-1.61044	-1.25217
58057689	rs1678535	2.24596e-11	-2.05299	-2.15484e-10	9.68944e-08	-2.03922	-2.15484e-10
58057773	rs1689592	1.14509e-11	-1.45376	-1.27287	4.26276e-08	-1.61044	-1.2499
58058373	rs12826708	6.28151e-12	-2.0757	-1.2514	2.81277e-08	-2.08966	-1.18643
58058597	rs12314562	1.13126e-11	-1.4662	-1.27258	4.22196e-08	-1.62123	-1.24872
58058670	rs12826985	6.28904e-12	-2.0757	-1.2502	2.81935e-08	-2.08966	-1.18409
58058736	rs12302451	1.07265e-11	-1.51954	-1.27245	3.78464e-08	-1.72949	-1.24982
58058782	rs12809742	1.05978e-11	-1.53131	-1.27275	3.74512e-08	-1.73884	-1.25096
58059092	rs182665021	2.33048e-11	-2.01604	-2.15484e-10	1.48366e-07	-1.61316	-2.15484e-10
58059157	rs79969666	1.0601e-11	-1.53131	-1.27245	3.74942e-08	-1.73884	-1.24982
58059229	rs1678511	1.0601e-11	-1.53131	-1.27245	3.74942e-08	-1.73884	-1.24982
58059279	rs112314469	1.13171e-11	-1.46646	-1.27193	4.31815e-08	-1.60115	-1.24628
58059331	rs1678513	1.17323e-11	-1.42978	-1.27258	4.35775e-08	-1.58958	-1.24872
58059973	rs2619472	2.24596e-11	-2.05299	-2.15484e-10	9.68944e-08	-2.03922	-2.15484e-10
58060359	rs1678539	1.06045e-11	-1.53131	-1.27212	3.75382e-08	-1.73884	-1.24864
58061060	rs1678538	1.13699e-11	-1.46196	-1.27177	4.05243e-08	-1.6635	-1.24744
58061239	rs1689591	5.30445e-11	-1.19357	-2.15484e-10	7.35529e-07	-0.0122483	-2.15484e-10
58061516	rs112743107	2.75717e-11	-1.84791	-2.15484e-10	9.23919e-08	-2.0868	-2.15484e-10
58061769	rs2928059	1.1601e-11	-1.44245	-1.27115	4.33152e-08	-1.60061	-1.24372
58061847	rs71461333	8.92836e-12	-1.71445	-1.26102	3.14305e-08	-1.90842	-1.25664
58062589	rs12302350	1.10749e-11	-1.49158	-1.26844	3.88707e-08	-1.71456	-1.23804
58062590	rs12302351	1.06979e-11	-1.52621	-1.26844	3.78223e-08	-1.7419	-1.23804
58062667	rs10876993	1.22507e-11	-1.391	-1.26812	4.57461e-08	-1.55573	-1.234
58063475	rs2928053	1.21716e-11	-1.41697	-1.24863	4.67208e-08	-1.57842	-1.19023
58063664	rs73123375	1.38531e-11	-1.38441	-1.15178	3.79047e-08	-1.92839	-1.04937
58063757	rs4760164	1.01127e-11	-1.58719	-1.26372	3.68669e-08	-1.78287	-1.22266
58063779	rs181842484	2.31004e-11	-2.02485	-2.15484e-10	9.99707e-08	-2.00796	-2.15484e-10
58063801	rs4760165	1.05961e-11	-1.5405	-1.26372	3.85466e-08	-1.73832	-1.22266
58063908	rs2928054	1.03272e-11	-1.56474	-1.26519	3.73975e-08	-1.76525	-1.22598
58063912	rs2928055	1.03272e-11	-1.56474	-1.26519	3.73975e-08	-1.76525	-1.22598
58064437	rs12819172	8.14982e-12	-1.86889	-1.19781	3.25137e-08	-1.93735	-1.19383
58064737	rs10876994	1.35518e-11	-1.39609	-1.16209	3.7168e-08	-1.93397	-1.06342
58065002	rs1678540	1.12468e-11	-1.48833	-1.25629	4.16178e-08	-1.67964	-1.20467
58065384	rs10876996	8.10756e-12	-1.8848	-1.1871	3.62327e-08	-1.83859	-1.18429
58065448	rs2640629	1.20668e-11	-1.41697	-1.25727	4.59612e-08	-1.57842	-1.20662
58065546	rs2928056	2.21068e-10	0.976498	-0.742731	6.98915e-07	0.647526	-0.710835
58065921	rs2928057	1.02186e-11	-1.57602	-1.26447	3.71285e-08	-1.77412	-1.22433
58065943	rs111566142	1.10596e-09	1.84377	-2.15484e-10	9.26495e-08	-2.08401	-2.15484e-10
58065977	rs12832574	8.36326e-12	-1.8529	-1.18796	3.32854e-08	-1.924	-1.18373
58066091	rs12833187	1.18346e-11	-1.44245	-1.25122	4.54816e-08	-1.60061	-1.19492
58066096	rs12316021	1.02647e-11	-1.57602	-1.25997	3.74907e-08	-1.77412	-1.21462
58066481	rs148459983	1.55125e-10	-2.5211e-10	-0.120467	7.74083e-07	-2.5211e-10	0.038841
58067267	rs2640630	1.0584e-11	-1.54713	-1.25823	4.02155e-08	-1.71004	-1.20854
58067353	rs144240783	9.23557e-11	-2.5211e-10	-0.639054	3.73373e-07	-2.5211e-10	-0.690262
58067532	rs2640631	1.04535e-11	-1.55861	-1.25916	3.97559e-08	-1.71964	-1.21044
58067864	rs76620984	2.49156e-11	-1.94921	-2.15484e-10	2.15483e-07	-1.23995	-2.15484e-10
58068388	rs774890	1.04632e-11	-1.55861	-1.25823	3.98313e-08	-1.71964	-1.20854
58068571	rs774891	9.68303e-12	-1.63061	-1.26372	3.56434e-08	-1.81662	-1.22266
58069107	rs799575	1.06046e-11	-1.54713	-1.25629	4.03716e-08	-1.71004	-1.20467
58069655	rs774892	1.0843e-11	-1.52379	-1.25739	4.10773e-08	-1.69047	-1.20691
58069845	rs17455386	2.38395e-11	-1.99336	-2.15484e-10	1.10374e-07	-1.90896	-2.15484e-10
58070087	rs7295625	1.19057e-10	-0.385096	-2.15484e-10	2.15169e-07	-1.24142	-2.15484e-10
58070150	rs141314676	7.60979e-11	-2.5211e-10	-0.832682	3.26409e-07	-2.5211e-10	-0.824689
58070439	rs118121615	5.73197e-11	-2.5211e-10	-1.11606	2.39871e-07	-2.5211e-10	-1.13274
58070628	rs77505508	5.06061e-11	-1.24063	-2.15484e-10	2.34358e-07	-1.15599	-2.15484e-10
58070698	rs11172295	2.37443e-11	-1.99736	-2.15484e-10	1.39111e-07	-1.67756	-2.15484e-10
58070771	rs116368669	1.1329e-10	-0.434753	-2.15484e-10	2.07781e-07	-1.27635	-2.15484e-10
58070975	rs12369416	3.72648e-11	-1.54665	-2.15484e-10	9.54764e-08	-2.05396	-2.15484e-10
58071165	rs2169988	1.0981e-11	-1.51313	-1.2554	4.16102e-08	-1.68151	-1.20299
58071179	rs56003422	1.28992e-10	-0.304951	-2.15484e-10	4.35012e-07	-0.537464	-2.15484e-10
58071249	rs144307429	1.02292e-10	-2.5211e-10	-0.53687	4.33625e-07	-2.5211e-10	-0.540659
58071335	rs808940	2.44036e-10	0.976498	-0.643884	7.74252e-07	0.647526	-0.608467
58071347	rs813854	1.09289e-11	-1.51313	-1.26016	4.12129e-08	-1.68151	-1.21258
58071515	rs12831104	8.60012e-12	-1.81511	-1.19781	3.4018e-08	-1.89212	-1.19383
58072038	rs146849007	1.02787e-10	-2.5211e-10	-0.532042	4.31163e-07	-2.5211e-10	-0.546352
58072362	rs12813558	8.63642e-12	-1.81511	-1.1936	3.41653e-08	-1.89212	-1.18951
58074004	rs140513501	5.84428e-11	-2.5211e-10	-1.09665	2.49561e-07	-2.5211e-10	-1.09313
58074802	rs812869	1.07612e-11	-1.52379	-1.26496	4.04146e-08	-1.69047	-1.22317
58074853	rs812304	9.92623e-12	-1.59823	-1.27129	3.5838e-08	-1.79149	-1.24234
58075398	rs1689587	1.12596e-11	-1.47852	-1.26496	4.28521e-08	-1.63191	-1.22317
58075732	rs11172299	8.63601e-12	-1.80957	-1.19919	3.41304e-08	-1.88741	-1.19524
58075733	rs810204	9.92238e-12	-1.59823	-1.27168	3.5791e-08	-1.79149	-1.24365
58075835	rs113387995	3.56018e-11	-1.5923	-2.15484e-10	1.27736e-07	-1.76287	-2.15484e-10
58075937	rs7136269	1.07464e-11	-1.52379	-1.26634	4.02812e-08	-1.69047	-1.22648
58076235	rs187060076	7.63097e-11	-2.5211e-10	-0.829902	3.24488e-07	-2.5211e-10	-0.83059
58076367	rs10783836	1.06211e-11	-1.53552	-1.26634	3.98865e-08	-1.70032	-1.22648
58076515	rs11172300	6.19557e-12	-2.07309	-1.26777	2.70896e-08	-2.08951	-1.22418
58076848	rs150204536	2.74635e-11	-1.85184	-2.15484e-10	9.63207e-08	-2.04516	-2.15484e-10
58077416	rs117835554	2.27764e-11	-2.03898	-2.15484e-10	9.35661e-08	-2.07417	-2.15484e-10
58077544	rs2640636	1.12517e-11	-1.47852	-1.26566	4.27807e-08	-1.63191	-1.22484
58077586	rs2640637	1.12517e-11	-1.47852	-1.26566	4.27807e-08	-1.63191	-1.22484
58077806	rs78207482	1.06283e-11	-1.53552	-1.26566	3.99519e-08	-1.70032	-1.22484
58079586	rs1689586	1.12764e-11	-1.47852	-1.26347	4.29989e-08	-1.63191	-1.21976
58079825	rs1479498	3.11305e-10	0.99459	-0.418518	9.92402e-07	0.664623	-0.377333
58080140	rs1689585	1.00364e-11	-1.58719	-1.27129	3.61483e-08	-1.78287	-1.24234
58080920	rs116947833	1.63868e-10	-0.0656422	-2.15484e-10	2.15093e-07	-1.24177	-2.15484e-10
58081478	rs1689584	1.12669e-11	-1.47852	-1.26431	4.28401e-08	-1.63191	-1.22345
58081486	rs149151748	2.23778e-11	-2.05663	-2.15484e-10	1.45704e-07	-1.63126	-2.15484e-10
58082142	rs1628552	1.0899e-11	-1.51107	-1.26496	4.00958e-08	-1.69839	-1.22317
58082431	rs7310782	2.57976e-11	-1.91442	-2.15484e-10	1.20403e-07	-1.82199	-2.15484e-10
58083015	rs2619441	1.12517e-11	-1.47852	-1.26566	4.27807e-08	-1.63191	-1.22484
58083077	rs10877001	9.83655e-12	-1.6091	-1.2695	3.57297e-08	-1.79995	-1.23691
58083665	rs141569186	5.75005e-11	-2.5211e-10	-1.11291	2.55391e-07	-2.5211e-10	-1.07004
58084344	rs11836228	2.19344e-11	-2.07665	-2.15484e-10	1.01448e-07	-1.9933	-2.15484e-10
58084706	rs2928061	1.12168e-11	-1.48233	-1.26496	4.29623e-08	-1.62934	-1.22317
58084892	rs2928062	1.33326e-11	-1.31026	-1.26423	4.87471e-08	-1.50471	-1.22148
58085198	rs2928064	1.15393e-11	-1.44802	-1.27093	3.97417e-08	-1.68905	-1.24139
58085273	rs11172302	8.72982e-12	-1.78104	-1.21692	3.43411e-08	-1.86303	-1.21346
58085498	rs1678504	1.33427e-11	-1.31026	-1.26347	4.88312e-08	-1.50471	-1.21976
58085518	rs7307977	2.19744e-11	-2.07482	-2.15484e-10	1.47596e-07	-1.61836	-2.15484e-10
58085667	rs7138608	6.73214e-12	-2.07666	-1.18115	3.15336e-08	-2.09034	-1.07144
58086340	rs7311632	6.7516e-12	-2.07666	-1.17826	3.1668e-08	-2.09034	-1.06719
58086399	rs117980814	5.08026e-11	-2.5211e-10	-1.23675	2.11324e-07	-2.5211e-10	-1.25945
58086476	rs1678505	1.33326e-11	-1.31026	-1.26423	4.87471e-08	-1.50471	-1.22148
58086632	rs1689589	5.50643e-10	1.62869	-0.482306	1.58949e-06	1.20099	-0.442667
58086872	rs34854770	8.65866e-12	-1.78685	-1.21929	3.40871e-08	-1.86802	-1.2159
58087486	rs4760319	2.17193e-11	-2.0865	-2.15484e-10	1.05085e-07	-1.95807	-2.15484e-10
58087737	rs4760168	1.38503e-11	-1.27478	-1.26162	5.01809e-08	-1.47983	-1.21738
58089413	rs3825078	1.41324e-11	-1.2552	-1.26103	5.14982e-08	-1.45687	-1.21442
58089704	rs140735037	5.10107e-11	-2.5211e-10	-1.23267	2.12619e-07	-2.5211e-10	-1.25333
58090301	rs12426511	6.47818e-11	-0.87044	-0.123237	1.47498e-07	-1.92099	0.301967
58090722	rs7309600	2.19347e-11	-2.07663	-2.15484e-10	1.01444e-07	-1.99333	-2.15484e-10
58091039	rs17455486	2.16357e-11	-2.09036	-2.15484e-10	2.32682e-07	-1.16317	-2.15484e-10
58091480	rs80053132	5.87065e-11	-2.5211e-10	-1.09215	2.427e-07	-2.5211e-10	-1.12101
58092016	rs79032157	2.19494e-11	-2.07596	-2.15484e-10	2.32654e-07	-1.16329	-2.15484e-10
58092336	rs113785566	2.36905e-11	-1.99963	-2.15484e-10	9.85462e-08	-2.02231	-2.15484e-10
58092554	rs7979246	7.75521e-12	-1.86123	-1.25511	4.18508e-08	-1.67421	-1.20452
58093148	rs79913618	1.32222e-11	-1.90472	-0.678082	1.62414e-07	-0.993608	-0.52908
58093735	rs10783842	7.76494e-12	-1.86123	-1.25385	4.20402e-08	-1.67421	-1.20001
58093835	rs10783843	7.15007e-12	-1.92848	-1.2691	3.49424e-08	-1.82335	-1.23578
58094274	rs75231257	2.5029e-11	-1.94467	-2.15484e-10	2.17882e-07	-1.22888	-2.15484e-10
58094497	rs73125460	5.86582e-11	-0.482251	-0.610724	6.55167e-07	0.446451	-0.5744
58095989	rs7952989	6.56683e-12	-2.08338	-1.19929	3.06585e-08	-2.09124	-1.09869
58097750	rs75013973	4.43268e-11	-1.95081	0.577694	2.08416e-07	-2.08485	0.811547
58097862	rs11172304	2.16156e-11	-0.843017	-1.24827	6.0685e-08	-1.23402	-1.27312
58097883	rs144655055	2.17694e-11	-2.08419	-2.15484e-10	2.15879e-07	-1.23812	-2.15484e-10
58098189	rs7953584	2.19344e-11	-2.07665	-2.15484e-10	1.01448e-07	-1.9933	-2.15484e-10
58098220	rs10877006	1.02418e-11	-1.56405	-1.27418	3.66029e-08	-1.75541	-1.2573
58098402	rs74320440	5.89619e-11	-2.5211e-10	-1.08781	2.47012e-07	-2.5211e-10	-1.1034
58098425	rs10783844	1.14687e-11	-1.45281	-1.27227	4.34077e-08	-1.59819	-1.24401
58098746	rs11172305	8.19744e-12	-1.83071	-1.23017	3.23334e-08	-1.90961	-1.22713
58099736	rs7295422	6.59845e-12	-2.08338	-1.19449	3.08835e-08	-2.09124	-1.09138
58100311	rs7961806	4.21616e-11	-1.42319	-2.15484e-10	9.76769e-08	-2.03117	-2.15484e-10
58100551	rs7976852	1.02415e-11	-1.56405	-1.27421	3.65346e-08	-1.75541	-1.25916
58101472	rs138133344	1.93261e-10	-2.5211e-10	0.099342	7.59092e-07	-2.5211e-10	0.0192845
58101585	rs113617513	3.73452e-10	1.11723	-0.359143	1.18424e-06	0.780585	-0.316569
58103047	rs117432567	1.53025e-10	-0.134099	-2.15484e-10	1.8851e-07	-1.37369	-2.15484e-10
58103423	rs76809208	2.16867e-11	-2.088	-2.15484e-10	1.19075e-07	-1.83309	-2.15484e-10
58103592	rs10877008	1.01273e-11	-1.57534	-1.27413	3.61436e-08	-1.76442	-1.26092
58104041	rs189067708	2.26286e-11	-2.04549	-2.15484e-10	9.76644e-08	-2.0313	-2.15484e-10
58104104	rs10082911	1.11812e-11	-1.4776	-1.27287	4.23669e-08	-1.61995	-1.24652
58104477	rs7977683	1.11017e-10	-2.5211e-10	-0.455023	4.70512e-07	-2.5211e-10	-0.459016
58104636	rs11172306	1.02432e-11	-1.56405	-1.27405	3.644e-08	-1.75541	-1.26176
58104884	rs79394718	3.654e-10	1.13575	-0.399456	1.15647e-06	0.798105	-0.35782
58106836	rs701006	6.05023e-12	-2.09081	-1.2738	2.6351e-08	-2.08682	-1.25451
58108052	rs1633360	6.09141e-12	-2.08707	-1.27075	2.7993e-08	-2.04224	-1.23865
58108202	rs1633361	6.0486e-12	-2.09108	-1.2738	2.64143e-08	-2.0857	-1.25324
58108519	rs12424011	8.0746e-12	-1.83604	-1.23994	3.18658e-08	-1.91406	-1.23725
58108540	rs140322215	9.75914e-11	-2.5211e-10	-0.583912	4.37377e-07	-2.5211e-10	-0.532044
58109379	rs117978598	2.16558e-11	-2.08943	-2.15484e-10	2.00346e-07	-1.31279	-2.15484e-10
58109802	rs145063614	7.63785e-11	-2.5211e-10	-0.829	3.15936e-07	-2.5211e-10	-0.8573
58112189	rs799265	6.56327e-12	-2.09027	-1.19295	3.12693e-08	-2.07572	-1.09448
58112437	rs2239891	8.24708e-12	-1.80883	-1.24601	3.23949e-08	-1.89127	-1.24357
58113158	rs799267	6.54256e-12	-2.0861	-1.20027	3.06676e-08	-2.08417	-1.10546
58113416	rs701007	6.79519e-12	-2.07883	-1.16965	3.20444e-08	-2.09108	-1.05464
58115271	rs1050045	6.64271e-12	-2.0872	-1.18399	3.14708e-08	-2.08275	-1.08103
58115286	rs74368191	4.82157e-11	-1.28902	-2.15484e-10	1.11178e-07	-1.9017	-2.15484e-10
58116195	rs138151167	1.39334e-10	-2.5211e-10	-0.227828	5.99327e-07	-2.5211e-10	-0.217031
58116397	rs1696466	7.76607e-12	-1.98047	-1.13447	3.879e-08	-1.93934	-1.01534
58116767	rs77065481	6.24788e-11	-1.02987	-2.15484e-10	2.64509e-07	-1.03496	-2.15484e-10
58116969	rs11172310	7.64297e-12	-1.87234	-1.25858	3.03266e-08	-1.94407	-1.25675
58117355	rs238516	7.64381e-12	-1.99093	-1.13987	3.80344e-08	-1.95163	-1.02272
58117645	rs701008	1.06675e-11	-1.89366	-0.903839	7.51233e-08	-1.56995	-0.723761
58117737	rs238517	7.0355e-12	-2.08226	-1.13148	3.38441e-08	-2.091	-1.00007
58118248	rs2269720	1.88749e-11	-2.06779	-0.159075	1.22648e-07	-2.07058	0.267062
58118302	rs75960044	8.65123e-11	-2.5211e-10	-0.704415	3.65765e-07	-2.5211e-10	-0.710847
58118750	rs116845380	5.31625e-11	-2.5211e-10	-1.19135	2.30163e-07	-2.5211e-10	-1.17405
58118847	rs4760169	7.63076e-12	-1.86739	-1.26512	3.02733e-08	-1.94001	-1.26257
58120276	rs12318065	8.24839e-12	-1.78391	-1.27078	3.17463e-08	-1.88431	-1.27076
58122565	rs238522	1.94536e-11	-1.84153	-0.355134	1.18524e-07	-1.62106	-0.216664
58122637	rs112150650	1.01513e-10	-0.544515	-2.15484e-10	3.48113e-07	-0.760313	-2.15484e-10
58122822	rs12296750	8.23529e-12	-1.78548	-1.27079	3.16771e-08	-1.88643	-1.27081
58122875	rs1689583	2.74159e-11	-1.88817	0.0345914	1.53811e-07	-1.73771	0.160595
58123111	rs11172314	8.13453e-12	-1.80251	-1.26607	3.13875e-08	-1.90033	-1.2661
58124037	rs116898708	2.34226e-11	-2.011	-2.15484e-10	3.24618e-07	-0.830189	-2.15484e-10
58124485	rs141650900	3.62872e-11	-1.57324	-2.15484e-10	1.02962e-07	-1.97847	-2.15484e-10
58124534	rs2301551	1.11405e-11	-2.09124	-0.662878	8.84373e-08	-1.83677	-0.293777
58124992	rs10877011	6.07596e-12	-2.09078	-1.26958	2.85503e-08	-1.99526	-1.26591
58125061	rs75466825	6.86895e-10	-2.5211e-10	1.36748	3.56756e-06	-2.5211e-10	1.5668
58125438	rs12307841	8.49493e-12	-1.77482	-1.25041	3.20007e-08	-1.8969	-1.25018
58126234	rs17852479	1.10814e-11	-2.03773	-0.7217	7.06833e-08	-1.86587	-0.48876
58127212	rs3893002	8.79961e-12	-1.73809	-1.2519	3.30231e-08	-1.8679	-1.24773
58127401	rs111830825	2.88367e-11	-1.80305	-2.15484e-10	1.47057e-07	-1.62202	-2.15484e-10
58127967	rs12422249	8.9578e-12	-1.74466	-1.22752	3.37223e-08	-1.87311	-1.22157
58129330	rs374323061	2.43687e-11	-1.9714	-2.15484e-10	9.21527e-08	-2.08939	-2.15484e-10
58130366	rs75903270	5.01836e-11	-2.5211e-10	-1.24901	2.13085e-07	-2.5211e-10	-1.25115
58133256	rs12368653	7.11044e-12	-1.95042	-1.25271	3.09957e-08	-1.9731	-1.20589
58133988	rs118184030	7.19153e-11	-0.889212	-2.15484e-10	1.45952e-07	-1.62956	-2.15484e-10
58135252	rs556420228	1.15942e-10	-2.5211e-10	-0.41161	5.25345e-07	-2.5211e-10	-0.348782
58135262	rs117250739	1.12542e-10	-2.5211e-10	-0.441373	4.34354e-07	-2.5211e-10	-0.53898
58135420	rs12371356	8.74454e-12	-1.85324	-1.14303	3.99485e-08	-1.88858	-1.03667
58135487	rs117771651	1.80244e-11	-1.61473	-0.658241	1.09837e-07	-1.27194	-0.641903
58136571	rs150640993	9.92622e-11	-2.5211e-10	-0.566937	4.57917e-07	-2.5211e-10	-0.486151
58137337	rs144494118	1.26847e-10	-2.5211e-10	-0.32172	5.94734e-07	-2.5211e-10	-0.224725
58137968	rs61935744	1.03641e-10	-0.52377	-2.15484e-10	9.84698e-08	-2.02309	-2.15484e-10
58138206	rs150985957	9.40798e-11	-0.620559	-2.15484e-10	1.72755e-07	-1.46097	-2.15484e-10
58139729	rs111263678	4.48645e-11	-1.36106	-2.15484e-10	1.06991e-07	-1.94009	-2.15484e-10
58139743	rs11172318	2.23759e-11	-2.05672	-2.15484e-10	1.24156e-07	-1.7913	-2.15484e-10
58141602	rs184712	6.49156e-12	-2.02251	-1.27169	2.91005e-08	-1.97193	-1.27015
58141787	rs113625101	2.76362e-11	-1.84557	-2.15484e-10	1.06314e-07	-1.94644	-2.15484e-10
58142649	rs11613303	2.84124e-11	-1.81788	-2.15484e-10	1.36486e-07	-1.69662	-2.15484e-10
58142850	rs2069507	2.38889e-10	0.311297	-2.15484e-10	4.16976e-06	1.72277	-2.15484e-10
58142854	rs2069506	7.76706e-12	-2.07441	-1.0404	3.63036e-08	-2.08967	-0.931254
58143386	rs193231432	4.78562e-11	-1.2965	-2.15484e-10	1.19011e-07	-1.83362	-2.15484e-10
58143445	rs3211620	7.47702e-11	-0.850283	-2.15484e-10	9.20747e-08	-2.09024	-2.15484e-10
58143983	rs115411964	2.29435e-10	0.718077	-0.447158	4.87159e-06	2.30658	-0.428243
58144665	rs2069502	7.99254e-12	-2.06196	-1.02423	3.71908e-08	-2.09111	-0.905672
58145156	rs2270777	7.75909e-12	-2.04057	-1.07526	4.303e-08	-1.9219	-0.929044
58146454	rs11172321	5.44277e-11	-2.5211e-10	-1.16783	2.31415e-07	-2.5211e-10	-1.16863
58146719	rs2072052	7.91717e-12	-2.07144	-1.02423	3.71987e-08	-2.09089	-0.905672
58147123	rs186569342	2.17229e-11	-2.08633	-2.15484e-10	9.40871e-08	-2.06862	-2.15484e-10
58147124	rs189696074	2.17831e-11	-2.08357	-2.15484e-10	9.4614e-08	-2.06303	-2.15484e-10
58147219	rs3211602	2.18767e-11	-2.07928	-2.15484e-10	1.21173e-07	-1.81562	-2.15484e-10
58152762	rs186378478	3.99141e-11	-1.47797	-2.15484e-10	1.07873e-07	-1.93188	-2.15484e-10
58152948	rs1048691	1.03551e-11	-2.06874	-0.758483	4.92976e-08	-1.96504	-0.749919
58153059	rs3741423	1.11192e-11	-1.55328	-1.20275	3.07442e-08	-1.97839	-1.20874
58155038	rs4646538	5.81673e-11	-2.5211e-10	-1.10138	2.47686e-07	-2.5211e-10	-1.10068
58157281	rs4646537	1.32498e-11	-2.07286	-0.507864	1.93077e-07	-0.938845	-0.410905
58157988	rs4646536	9.81375e-12	-2.04086	-0.840059	4.81108e-08	-2.05593	-0.683397
58158558	rs8176345	2.39777e-11	-1.98758	-2.15484e-10	9.20043e-08	-2.091	-2.15484e-10
58161898	rs3782130	8.5685e-12	-2.0827	-0.933909	4.13045e-08	-2.0908	-0.80107
58162085	rs10877012	8.50351e-12	-2.08603	-0.938189	4.11514e-08	-2.08946	-0.806119
58162739	rs703842	9.77123e-12	-2.03126	-0.854	4.80303e-08	-2.04133	-0.699678
58163265	rs77194942	1.2485e-11	-2.02592	-0.614251	2.29821e-07	-0.666823	-0.508716
58163704	rs118007790	5.21534e-11	-2.5211e-10	-1.21051	2.37948e-07	-2.5211e-10	-1.14078
58165085	rs10877013	9.99579e-12	-2.06981	-0.792732	4.98726e-08	-2.0782	-0.625166
58165441	rs113489585	2.30352e-11	-2.02768	-2.15484e-10	9.32216e-08	-2.07786	-2.15484e-10
58166403	rs2291617	9.7017e-12	-2.07346	-0.818938	4.84362e-08	-2.08188	-0.650716
58166590	rs34913183	2.57999e-11	-1.91433	-2.15484e-10	1.06292e-07	-1.94665	-2.15484e-10
58167661	rs10877014	9.72593e-12	-2.05089	-0.839018	4.84009e-08	-2.05907	-0.674254
58167788	rs10877015	8.46592e-12	-2.07796	-0.950691	4.08323e-08	-2.08931	-0.814053
58167992	rs10877016	9.68262e-12	-2.07543	-0.818938	4.83678e-08	-2.08329	-0.650716
58168030	rs139441893	5.16469e-11	-2.5211e-10	-1.22027	2.35769e-07	-2.5211e-10	-1.14998
58169361	rs10877017	9.74086e-12	-2.05357	-0.834806	4.79349e-08	-2.06642	-0.676572
58170335	rs11172333	8.68373e-12	-2.07796	-0.925288	4.18129e-08	-2.08931	-0.790323
58170556	rs9652011	9.78912e-12	-2.03846	-0.844968	4.82563e-08	-2.04788	-0.688433
58171726	rs10877018	9.6937e-12	-2.05357	-0.839659	4.76642e-08	-2.06642	-0.682235
58172929	rs10877019	8.64201e-12	-2.07801	-0.930052	4.16397e-08	-2.08785	-0.795936
58173466	rs8181644	9.82412e-12	-2.07543	-0.80443	4.9144e-08	-2.08329	-0.634796
58173774	rs143968372	6.78684e-11	-2.5211e-10	-0.947131	3.09983e-07	-2.5211e-10	-0.87632
58174306	rs923829	9.81987e-12	-2.05056	-0.829732	4.86423e-08	-2.06397	-0.664373
58175201	rs11172335	8.17047e-12	-2.07966	-0.984518	3.91552e-08	-2.08992	-0.855382
58175395	rs74539975	3.7061e-11	-1.55214	-2.15484e-10	5.10745e-07	-0.376968	-2.15484e-10
58176420	rs17565804	2.30777e-11	-2.02584	-2.15484e-10	1.07511e-07	-1.93525	-2.15484e-10
58176614	rs10747783	9.51439e-12	-2.07728	-0.834613	4.73781e-08	-2.08459	-0.670092
58176797	rs11614185	4.40755e-11	-1.3788	-2.15484e-10	1.04647e-07	-1.96225	-2.15484e-10
58177437	rs2014886	7.94322e-12	-2.08418	-1.00821	3.80078e-08	-2.09108	-0.883968
58177943	rs1599932	7.94322e-12	-2.08418	-1.00821	3.80078e-08	-2.09108	-0.883968
58178148	rs10431552	9.42234e-12	-2.08215	-0.839467	4.69587e-08	-2.08779	-0.675784
58178589	rs10431505	9.45344e-12	-2.05923	-0.859092	4.66659e-08	-2.07098	-0.698848
58178976	rs11172337	9.63657e-12	-1.91242	-0.986713	4.34227e-08	-1.97175	-0.870103
58179141	rs12306667	1.28667e-10	-2.5211e-10	-0.307477	5.44484e-07	-2.5211e-10	-0.313001
58180416	rs724834	8.35486e-12	-2.08202	-0.959834	4.02947e-08	-2.09082	-0.825804
58182312	rs56177740	8.33691e-12	-2.08418	-0.959834	4.0284e-08	-2.09108	-0.825804
```
