## Supplementary material for "Characterization of shared and ancestry-specific signals driving complex traits using multi-ancestry fine-mapping": susiex_nc1.cs80.snp

```
BP	SNP
93009568	chr12:93009568:A:G
93009777	chr12:93009777:G:A
93010120	chr12:93010120:T:C
93010425	chr12:93010425:T:C
93010628	chr12:93010628:A:G
93010778	chr12:93010778:T:C
93010811	chr12:93010811:T:G
93010826	chr12:93010826:T:G
93011211	chr12:93011211:T:C
93011570	chr12:93011570:G:C
93011971	chr12:93011971:CATAA:C
93012255	chr12:93012255:T:C
93012414	chr12:93012414:T:G
93012721	chr12:93012721:C:A
93013225	chr12:93013225:C:T
93013379	chr12:93013379:T:G
93013393	chr12:93013393:A:G
93013401	chr12:93013401:C:A
93013721	chr12:93013721:C:A
93013967	chr12:93013967:G:T
93014071	chr12:93014071:C:T
93014716	chr12:93014716:G:A
93015017	chr12:93015017:T:C
93015066	chr12:93015066:G:A
93015350	chr12:93015350:T:C
93015594	chr12:93015594:G:A
93015629	chr12:93015629:C:T
93015741	chr12:93015741:A:G
93015818	chr12:93015818:C:T
93016426	chr12:93016426:T:C
93016577	chr12:93016577:A:G
93016763	chr12:93016763:A:C
93016787	chr12:93016787:TC:T
93016856	chr12:93016856:T:C
93016953	chr12:93016953:T:C
93017388	chr12:93017388:C:T
93017731	chr12:93017731:AC:A
93017912	chr12:93017912:G:A
93018267	chr12:93018267:T:C
93018271	chr12:93018271:T:C
93018409	chr12:93018409:C:A
93018585	chr12:93018585:C:T
93018807	chr12:93018807:C:T
93019033	chr12:93019033:GAC:G
93019036	chr12:93019036:A:G
93019096	chr12:93019096:C:T
93019486	chr12:93019486:C:T
93019817	chr12:93019817:T:C
93019850	chr12:93019850:T:C
93019851	chr12:93019851:G:A
93020259	chr12:93020259:A:T
93020301	chr12:93020301:T:G
93020495	chr12:93020495:C:T
93020789	chr12:93020789:C:A
93020794	chr12:93020794:A:G
93020870	chr12:93020870:G:A
93021222	chr12:93021222:G:A
93021226	chr12:93021226:C:G
93021360	chr12:93021360:C:T
93021380	chr12:93021380:A:C
93021474	chr12:93021474:C:T
93021553	chr12:93021553:T:C
93021594	chr12:93021594:T:C
93021860	chr12:93021860:A:G
93021867	chr12:93021867:A:C
93021870	chr12:93021870:A:T
93022287	chr12:93022287:G:A
93023149	chr12:93023149:T:C
93023583	chr12:93023583:C:T
93023695	chr12:93023695:C:T
93023702	chr12:93023702:A:G
93023923	chr12:93023923:C:G
93023929	chr12:93023929:C:T
93024190	chr12:93024190:TTTAAGGC:T
93024628	chr12:93024628:G:A
93025020	chr12:93025020:AAGG:A
93025358	chr12:93025358:A:G
93025579	chr12:93025579:T:G
93025671	chr12:93025671:T:C
93025855	chr12:93025855:C:G
93025918	chr12:93025918:G:A
93025972	chr12:93025972:C:T
93026095	chr12:93026095:C:A
93026426	chr12:93026426:TGTTAAC:T
93026433	chr12:93026433:A:ATG
93026693	chr12:93026693:T:A
93026849	chr12:93026849:G:A
93027777	chr12:93027777:G:A
93028015	chr12:93028015:T:G
93028615	chr12:93028615:T:C
93028781	chr12:93028781:A:G
93029267	chr12:93029267:A:T
93029559	chr12:93029559:C:T
93029883	chr12:93029883:G:A
93029951	chr12:93029951:T:A
93029955	chr12:93029955:C:T
93030490	chr12:93030490:T:C
93031018	chr12:93031018:G:A
93031099	chr12:93031099:C:T
93031671	chr12:93031671:T:C
93031893	chr12:93031893:C:G
93031979	chr12:93031979:G:T
93032149	chr12:93032149:G:A
93032298	chr12:93032298:C:A
93032332	chr12:93032332:C:T
93032857	chr12:93032857:A:T
93032982	chr12:93032982:G:A
93033561	chr12:93033561:A:G
93033666	chr12:93033666:A:G
93033705	chr12:93033705:AG:A
93033819	chr12:93033819:T:C
93034313	chr12:93034313:A:G
93034378	chr12:93034378:A:G
93034915	chr12:93034915:G:A
93035402	chr12:93035402:T:A
93035417	chr12:93035417:C:T
93035579	chr12:93035579:C:T
93036052	chr12:93036052:T:C
93036502	chr12:93036502:A:G
93036575	chr12:93036575:TA:T
93036685	chr12:93036685:C:G
93036961	chr12:93036961:C:T
93037944	chr12:93037944:G:A
93038202	chr12:93038202:T:A
93038282	chr12:93038282:T:C
93038385	chr12:93038385:G:T
93038426	chr12:93038426:C:T
93038670	chr12:93038670:G:A
93039283	chr12:93039283:G:A
93039306	chr12:93039306:AC:A
93039343	chr12:93039343:A:G
93039392	chr12:93039392:C:A
93039741	chr12:93039741:C:T
93039793	chr12:93039793:TG:T
93039873	chr12:93039873:C:A
93040192	chr12:93040192:C:T
93040232	chr12:93040232:A:C
93040314	chr12:93040314:C:T
93040337	chr12:93040337:T:A
93040464	chr12:93040464:A:G
93040655	chr12:93040655:T:G
93040786	chr12:93040786:AC:A
93041282	chr12:93041282:A:G
93041312	chr12:93041312:G:A
93041314	chr12:93041314:C:T
93041333	chr12:93041333:C:A
93041370	chr12:93041370:C:A
93041628	chr12:93041628:C:G
93041948	chr12:93041948:G:A
93042373	chr12:93042373:T:C
93042426	chr12:93042426:T:G
93042477	chr12:93042477:A:G
93042893	chr12:93042893:A:G
93044007	chr12:93044007:T:A
93044395	chr12:93044395:C:T
93044534	chr12:93044534:C:T
93044729	chr12:93044729:T:C
93045067	chr12:93045067:T:C
93045413	chr12:93045413:T:A
93045809	chr12:93045809:T:C
93045846	chr12:93045846:C:T
93045946	chr12:93045946:G:A
93046137	chr12:93046137:A:C
93046150	chr12:93046150:C:G
93046164	chr12:93046164:T:C
93046177	chr12:93046177:AT:A
93046193	chr12:93046193:G:A
93046480	chr12:93046480:G:A
93046885	chr12:93046885:T:C
93047169	chr12:93047169:A:G
93047492	chr12:93047492:C:T
93047515	chr12:93047515:A:G
93047990	chr12:93047990:A:G
93048227	chr12:93048227:C:T
93048232	chr12:93048232:G:C
93048416	chr12:93048416:C:T
93048452	chr12:93048452:G:A
93048858	chr12:93048858:C:T
93048884	chr12:93048884:G:A
93048992	chr12:93048992:A:T
93049153	chr12:93049153:C:T
93049175	chr12:93049175:G:A
93049504	chr12:93049504:C:A
93049725	chr12:93049725:G:C
93049754	chr12:93049754:GT:G
93049809	chr12:93049809:A:G
93049850	chr12:93049850:T:C
93050292	chr12:93050292:G:T
93050347	chr12:93050347:G:A
93050900	chr12:93050900:T:C
93051176	chr12:93051176:T:C
93051361	chr12:93051361:G:T
93051417	chr12:93051417:T:A
93051565	chr12:93051565:T:C
93051763	chr12:93051763:A:G
93051820	chr12:93051820:T:C
93051955	chr12:93051955:G:A
93052006	chr12:93052006:G:A
93052306	chr12:93052306:C:T
93052561	chr12:93052561:GCATT:G
93052674	chr12:93052674:A:C
93053156	chr12:93053156:C:T
93053402	chr12:93053402:G:C
93053544	chr12:93053544:G:A
93053571	chr12:93053571:G:A
93053581	chr12:93053581:A:G
93053699	chr12:93053699:C:T
93053830	chr12:93053830:ACT:A
93053862	chr12:93053862:T:G
93053897	chr12:93053897:T:C
93054036	chr12:93054036:T:G
93054045	chr12:93054045:T:C
93054245	chr12:93054245:A:C
93054283	chr12:93054283:G:A
93054652	chr12:93054652:G:A
93054821	chr12:93054821:G:A
93055354	chr12:93055354:C:T
93055701	chr12:93055701:A:G
93055812	chr12:93055812:A:G
93056380	chr12:93056380:A:C
93056670	chr12:93056670:A:C
93056774	chr12:93056774:G:C
93056869	chr12:93056869:T:G
93057052	chr12:93057052:G:A
93057226	chr12:93057226:C:A
93057245	chr12:93057245:G:C
93057781	chr12:93057781:C:T
93058209	chr12:93058209:A:G
93058399	chr12:93058399:G:A
93058423	chr12:93058423:A:G
93058454	chr12:93058454:G:A
93058470	chr12:93058470:GA:G
93058551	chr12:93058551:T:C
93058888	chr12:93058888:T:G
93059013	chr12:93059013:A:G
93060256	chr12:93060256:G:T
93060417	chr12:93060417:A:C
93060490	chr12:93060490:A:G
93060910	chr12:93060910:G:A
93061041	chr12:93061041:G:A
93061047	chr12:93061047:C:T
93061160	chr12:93061160:CAAG:C
93062266	chr12:93062266:G:A
93062715	chr12:93062715:T:C
93062726	chr12:93062726:T:C
93062968	chr12:93062968:A:G
93063385	chr12:93063385:A:G
93063931	chr12:93063931:C:T
93063951	chr12:93063951:T:C
93064035	chr12:93064035:C:T
93064049	chr12:93064049:AC:A
93064288	chr12:93064288:C:T
93064456	chr12:93064456:C:A
93064491	chr12:93064491:A:T
93064511	chr12:93064511:T:A
93064593	chr12:93064593:G:A
93064927	chr12:93064927:G:A
93065055	chr12:93065055:A:G
93065262	chr12:93065262:C:T
93065844	chr12:93065844:T:C
93066045	chr12:93066045:G:A
93066621	chr12:93066621:C:T
93067058	chr12:93067058:T:G
93067059	chr12:93067059:G:A
93067167	chr12:93067167:A:G
93067460	chr12:93067460:C:T
93067598	chr12:93067598:C:T
93067723	chr12:93067723:A:G
93067825	chr12:93067825:C:T
93067993	chr12:93067993:G:T
93068146	chr12:93068146:T:C
93069463	chr12:93069463:TAAG:T
93069546	chr12:93069546:A:G
93069701	chr12:93069701:C:G
93069812	chr12:93069812:T:A
93070593	chr12:93070593:A:G
93070756	chr12:93070756:T:C
93070901	chr12:93070901:C:T
93071305	chr12:93071305:T:C
93071727	chr12:93071727:C:T
93072743	chr12:93072743:A:C
93072934	chr12:93072934:C:G
93073239	chr12:93073239:C:T
93074197	chr12:93074197:T:G
93074490	chr12:93074490:G:GA
93074697	chr12:93074697:G:A
93075144	chr12:93075144:T:C
93075213	chr12:93075213:CAG:C
93075222	chr12:93075222:G:A
93075494	chr12:93075494:T:G
93075625	chr12:93075625:G:A
93076258	chr12:93076258:T:C
93076447	chr12:93076447:C:G
93077217	chr12:93077217:G:A
93077521	chr12:93077521:T:TG
93077874	chr12:93077874:T:C
93078160	chr12:93078160:G:A
93078588	chr12:93078588:T:C
93078642	chr12:93078642:A:G
93078757	chr12:93078757:T:C
93078966	chr12:93078966:C:A
93079072	chr12:93079072:C:G
93079214	chr12:93079214:T:C
93079277	chr12:93079277:A:C
93079543	chr12:93079543:C:T
93079671	chr12:93079671:C:T
93079709	chr12:93079709:C:T
93079724	chr12:93079724:C:T
93079822	chr12:93079822:GC:G
93080129	chr12:93080129:T:C
93080163	chr12:93080163:C:T
93080186	chr12:93080186:A:G
93080192	chr12:93080192:G:T
93080193	chr12:93080193:A:T
93080340	chr12:93080340:T:C
93080356	chr12:93080356:C:T
93080425	chr12:93080425:A:C
93080789	chr12:93080789:G:A
93080826	chr12:93080826:G:A
93080839	chr12:93080839:GA:G
93080854	chr12:93080854:G:C
93080883	chr12:93080883:G:A
93081115	chr12:93081115:A:G
93081438	chr12:93081438:A:C
93082498	chr12:93082498:G:A
93082906	chr12:93082906:T:C
93082919	chr12:93082919:A:G
93083905	chr12:93083905:A:G
93084553	chr12:93084553:C:T
93084573	chr12:93084573:A:C
93084666	chr12:93084666:A:G
93084681	chr12:93084681:C:T
93084914	chr12:93084914:T:A
93084934	chr12:93084934:C:A
93085306	chr12:93085306:T:A
93085544	chr12:93085544:T:C
93086164	chr12:93086164:C:A
93086228	chr12:93086228:A:G
93086229	chr12:93086229:A:C
93086429	chr12:93086429:A:G
93086449	chr12:93086449:A:G
93086986	chr12:93086986:T:C
93087754	chr12:93087754:G:A
93088017	chr12:93088017:G:A
93088348	chr12:93088348:C:T
93088453	chr12:93088453:G:A
93089378	chr12:93089378:C:T
93089588	chr12:93089588:C:G
93089654	chr12:93089654:G:A
93089736	chr12:93089736:T:A
93090044	chr12:93090044:T:C
93090219	chr12:93090219:A:G
93090242	chr12:93090242:G:A
93090601	chr12:93090601:C:A
93090766	chr12:93090766:T:G
93091131	chr12:93091131:C:T
93091424	chr12:93091424:T:C
93091584	chr12:93091584:T:G
93091627	chr12:93091627:A:G
93091921	chr12:93091921:G:A
93092309	chr12:93092309:G:A
93092407	chr12:93092407:T:C
93092408	chr12:93092408:G:A
93092627	chr12:93092627:G:T
93092631	chr12:93092631:T:G
93092669	chr12:93092669:G:A
93092700	chr12:93092700:C:T
93092871	chr12:93092871:C:A
93093045	chr12:93093045:G:A
93093303	chr12:93093303:C:T
93093483	chr12:93093483:T:A
93094016	chr12:93094016:T:A
93094165	chr12:93094165:A:G
93094224	chr12:93094224:C:T
93094401	chr12:93094401:C:T
93094797	chr12:93094797:C:T
93095121	chr12:93095121:T:C
93095187	chr12:93095187:C:G
93095528	chr12:93095528:T:C
93095806	chr12:93095806:T:C
93096020	chr12:93096020:A:T
93096121	chr12:93096121:T:C
93096550	chr12:93096550:T:A
93097066	chr12:93097066:T:C
93097317	chr12:93097317:T:G
93097874	chr12:93097874:C:G
93098634	chr12:93098634:T:A
93098665	chr12:93098665:T:C
93099268	chr12:93099268:A:G
93099452	chr12:93099452:C:T
93099573	chr12:93099573:G:A
93100578	chr12:93100578:C:T
93101210	chr12:93101210:T:G
93102271	chr12:93102271:G:A
93102806	chr12:93102806:G:A
93103190	chr12:93103190:T:C
93103610	chr12:93103610:T:C
93103953	chr12:93103953:T:G
93103968	chr12:93103968:A:G
93104210	chr12:93104210:T:G
93104508	chr12:93104508:A:C
93104509	chr12:93104509:C:T
93104548	chr12:93104548:T:C
93104636	chr12:93104636:A:T
93104934	chr12:93104934:C:T
93105871	chr12:93105871:G:A
93105935	chr12:93105935:T:TA
93106309	chr12:93106309:TTTTG:T
93106750	chr12:93106750:C:G
93106840	chr12:93106840:A:G
93107002	chr12:93107002:C:T
93107039	chr12:93107039:G:A
93107135	chr12:93107135:A:T
93107244	chr12:93107244:C:T
93107271	chr12:93107271:TTC:T
93107391	chr12:93107391:C:T
93107394	chr12:93107394:A:G
93107430	chr12:93107430:G:A
93107618	chr12:93107618:C:A
93107738	chr12:93107738:C:T
93107785	chr12:93107785:T:C
93108412	chr12:93108412:T:C
93108484	chr12:93108484:G:A
93108578	chr12:93108578:C:T
93108579	chr12:93108579:G:A
93108581	chr12:93108581:C:T
93108589	chr12:93108589:G:A
93108630	chr12:93108630:C:CT
93109701	chr12:93109701:A:G
93110434	chr12:93110434:C:A
93110865	chr12:93110865:A:G
93110928	chr12:93110928:G:A
93111504	chr12:93111504:T:A
93111645	chr12:93111645:G:A
93111671	chr12:93111671:C:T
93111681	chr12:93111681:T:A
93112157	chr12:93112157:C:T
93112274	chr12:93112274:T:A
93112668	chr12:93112668:C:T
93112739	chr12:93112739:A:G
93112984	chr12:93112984:T:A
93113361	chr12:93113361:T:C
93113535	chr12:93113535:T:C
93113547	chr12:93113547:C:A
93113799	chr12:93113799:C:T
93114240	chr12:93114240:T:G
93114275	chr12:93114275:A:G
93114360	chr12:93114360:A:G
93114702	chr12:93114702:T:C
93115249	chr12:93115249:C:A
93115373	chr12:93115373:G:A
93115492	chr12:93115492:A:T
93115567	chr12:93115567:G:A
93115667	chr12:93115667:A:T
93115757	chr12:93115757:C:T
93115784	chr12:93115784:G:A
93115911	chr12:93115911:G:C
93116140	chr12:93116140:A:G
93116166	chr12:93116166:C:T
93116559	chr12:93116559:A:G
93116874	chr12:93116874:T:G
93116902	chr12:93116902:C:T
93116928	chr12:93116928:C:T
93117255	chr12:93117255:T:C
93117516	chr12:93117516:C:T
93117959	chr12:93117959:G:A
93118148	chr12:93118148:T:G
93118462	chr12:93118462:A:G
93118492	chr12:93118492:G:A
93118719	chr12:93118719:T:TA
93118727	chr12:93118727:G:T
93119063	chr12:93119063:G:T
93119217	chr12:93119217:T:C
93119320	chr12:93119320:A:C
93119645	chr12:93119645:C:T
93119764	chr12:93119764:G:C
93119938	chr12:93119938:G:A
93120123	chr12:93120123:G:A
93120347	chr12:93120347:T:C
93120606	chr12:93120606:G:A
93120916	chr12:93120916:G:A
93120979	chr12:93120979:T:C
93120986	chr12:93120986:T:A
93121203	chr12:93121203:C:T
93121302	chr12:93121302:T:A
93121403	chr12:93121403:G:A
93121482	chr12:93121482:C:T
93121746	chr12:93121746:C:T
93121943	chr12:93121943:C:T
93121955	chr12:93121955:T:C
93121956	chr12:93121956:G:A
93122460	chr12:93122460:C:T
93122597	chr12:93122597:C:T
93123012	chr12:93123012:C:T
93123523	chr12:93123523:C:T
93123601	chr12:93123601:G:A
93123697	chr12:93123697:T:C
93123834	chr12:93123834:A:T
93123873	chr12:93123873:T:C
93123888	chr12:93123888:A:G
93124342	chr12:93124342:C:T
93124440	chr12:93124440:A:G
93124614	chr12:93124614:C:A
93124652	chr12:93124652:A:G
93125200	chr12:93125200:C:T
93125476	chr12:93125476:A:AT
93125480	chr12:93125480:ATTTTTAATTAACATGTAAG:A
93125550	chr12:93125550:A:C
93125780	chr12:93125780:C:T
93126102	chr12:93126102:GC:G
93126411	chr12:93126411:T:C
93126788	chr12:93126788:C:T
93127076	chr12:93127076:G:T
93127249	chr12:93127249:G:C
93127337	chr12:93127337:G:T
93127449	chr12:93127449:C:T
93127545	chr12:93127545:C:T
93127704	chr12:93127704:G:A
93127929	chr12:93127929:T:C
93128114	chr12:93128114:C:A
93128420	chr12:93128420:C:T
93128547	chr12:93128547:A:T
93128674	chr12:93128674:T:C
93128905	chr12:93128905:C:T
93128986	chr12:93128986:C:T
93129081	chr12:93129081:CCA:C
93129334	chr12:93129334:C:T
93129378	chr12:93129378:G:A
93129591	chr12:93129591:G:T
93129889	chr12:93129889:G:A
93130013	chr12:93130013:T:G
93130513	chr12:93130513:T:C
93130519	chr12:93130519:G:C
93130584	chr12:93130584:T:C
93130725	chr12:93130725:AAAG:A
93131276	chr12:93131276:T:G
93131411	chr12:93131411:T:A
93132136	chr12:93132136:T:C
93132138	chr12:93132138:C:T
93132357	chr12:93132357:C:T
93132745	chr12:93132745:G:A
93132859	chr12:93132859:T:C
93132864	chr12:93132864:GA:G
93133116	chr12:93133116:T:A
93133435	chr12:93133435:T:G
93133525	chr12:93133525:A:G
93133618	chr12:93133618:G:A
93133621	chr12:93133621:A:C
93133952	chr12:93133952:G:T
93134163	chr12:93134163:T:C
93134541	chr12:93134541:G:A
93134710	chr12:93134710:G:A
93134824	chr12:93134824:C:CA
93135167	chr12:93135167:C:T
93135244	chr12:93135244:ATTACTGATG:A
93135726	chr12:93135726:A:AT
93135738	chr12:93135738:A:G
93135953	chr12:93135953:A:G
93136311	chr12:93136311:T:G
93136687	chr12:93136687:T:G
93137027	chr12:93137027:C:T
93137065	chr12:93137065:T:A
93137098	chr12:93137098:T:C
93137252	chr12:93137252:T:C
93137768	chr12:93137768:A:G
93138510	chr12:93138510:A:T
93139694	chr12:93139694:G:A
93139934	chr12:93139934:C:T
93139973	chr12:93139973:C:T
93140139	chr12:93140139:T:C
93140675	chr12:93140675:T:C
93141001	chr12:93141001:G:A
93141167	chr12:93141167:G:A
93141503	chr12:93141503:G:A
93141923	chr12:93141923:G:A
93142505	chr12:93142505:C:T
93142506	chr12:93142506:G:A
93142729	chr12:93142729:A:G
93143073	chr12:93143073:T:C
93143391	chr12:93143391:C:T
93143542	chr12:93143542:C:T
93143855	chr12:93143855:G:A
93143873	chr12:93143873:T:C
93143884	chr12:93143884:G:T
93143937	chr12:93143937:T:C
93143955	chr12:93143955:A:G
93144016	chr12:93144016:A:G
93144397	chr12:93144397:G:A
93144907	chr12:93144907:A:G
93144920	chr12:93144920:A:G
93144921	chr12:93144921:G:A
93145301	chr12:93145301:C:T
93145385	chr12:93145385:G:A
93146108	chr12:93146108:C:G
93146333	chr12:93146333:G:A
93146395	chr12:93146395:C:T
93146537	chr12:93146537:A:G
93147734	chr12:93147734:T:A
93148014	chr12:93148014:A:G
93148026	chr12:93148026:A:G
93148208	chr12:93148208:G:T
93148330	chr12:93148330:A:G
93148438	chr12:93148438:A:G
93148588	chr12:93148588:G:C
93149115	chr12:93149115:T:C
93149725	chr12:93149725:T:G
93149744	chr12:93149744:A:C
93149780	chr12:93149780:C:T
93149820	chr12:93149820:TGAGGCTA:T
93149991	chr12:93149991:G:A
93150159	chr12:93150159:A:C
93150400	chr12:93150400:C:T
93151056	chr12:93151056:G:A
93151106	chr12:93151106:A:G
93151524	chr12:93151524:T:C
93151626	chr12:93151626:A:G
93151648	chr12:93151648:C:G
93151937	chr12:93151937:C:T
93152026	chr12:93152026:A:G
93152087	chr12:93152087:A:G
93152107	chr12:93152107:A:C
93152644	chr12:93152644:A:G
93152732	chr12:93152732:T:C
93152948	chr12:93152948:C:T
93152989	chr12:93152989:G:A
93153205	chr12:93153205:T:G
93153622	chr12:93153622:G:T
93153785	chr12:93153785:A:C
93153792	chr12:93153792:C:T
93154696	chr12:93154696:A:C
93154762	chr12:93154762:C:A
93155419	chr12:93155419:G:T
93155526	chr12:93155526:A:G
93156031	chr12:93156031:T:C
93156549	chr12:93156549:T:C
93156653	chr12:93156653:G:T
93156717	chr12:93156717:T:G
93156841	chr12:93156841:T:C
93157171	chr12:93157171:G:A
93157488	chr12:93157488:C:T
93157863	chr12:93157863:C:T
93157910	chr12:93157910:A:T
93157995	chr12:93157995:G:A
93158231	chr12:93158231:C:T
93158276	chr12:93158276:C:T
93158501	chr12:93158501:C:G
93159047	chr12:93159047:A:G
93159060	chr12:93159060:T:C
93159069	chr12:93159069:T:A
93159234	chr12:93159234:G:C
93159547	chr12:93159547:C:T
93159756	chr12:93159756:G:T
93159757	chr12:93159757:T:A
93159920	chr12:93159920:A:G
93160258	chr12:93160258:C:T
93160385	chr12:93160385:T:G
93160460	chr12:93160460:G:A
93160653	chr12:93160653:G:A
93160683	chr12:93160683:C:T
93160710	chr12:93160710:C:T
93160723	chr12:93160723:C:T
93160883	chr12:93160883:G:A
93160887	chr12:93160887:G:A
93161342	chr12:93161342:A:G
93161539	chr12:93161539:A:C
93161766	chr12:93161766:C:T
93161954	chr12:93161954:C:T
93162385	chr12:93162385:C:T
93162837	chr12:93162837:G:A
93162932	chr12:93162932:C:T
93163883	chr12:93163883:C:A
93163911	chr12:93163911:G:A
93163922	chr12:93163922:G:A
93164179	chr12:93164179:G:A
93164473	chr12:93164473:T:C
93164797	chr12:93164797:A:C
93165393	chr12:93165393:A:G
93165683	chr12:93165683:G:T
93165975	chr12:93165975:A:G
93166073	chr12:93166073:C:T
93166259	chr12:93166259:G:A
93166430	chr12:93166430:A:G
93166446	chr12:93166446:C:T
93166692	chr12:93166692:T:C
93167165	chr12:93167165:T:A
93167189	chr12:93167189:T:G
93167313	chr12:93167313:T:C
93167504	chr12:93167504:C:T
93167913	chr12:93167913:T:C
93167974	chr12:93167974:G:A
93168026	chr12:93168026:A:G
93168033	chr12:93168033:T:G
93168319	chr12:93168319:C:G
93168389	chr12:93168389:T:C
93168632	chr12:93168632:T:C
93168991	chr12:93168991:A:T
93168994	chr12:93168994:G:T
93169064	chr12:93169064:G:A
93169115	chr12:93169115:TATAAG:T
93169196	chr12:93169196:AGGC:A
93169198	chr12:93169198:G:A
93169242	chr12:93169242:A:C
93169824	chr12:93169824:A:G
93169999	chr12:93169999:G:A
93170165	chr12:93170165:A:C
93170167	chr12:93170167:A:T
93170180	chr12:93170180:A:G
93170257	chr12:93170257:A:G
93171009	chr12:93171009:A:G
93171940	chr12:93171940:T:G
93172047	chr12:93172047:C:G
93172096	chr12:93172096:T:C
93172507	chr12:93172507:T:C
93172803	chr12:93172803:A:G
93172965	chr12:93172965:C:T
93173030	chr12:93173030:G:A
93173042	chr12:93173042:A:G
93173126	chr12:93173126:A:G
93173161	chr12:93173161:T:C
93173384	chr12:93173384:A:C
93173531	chr12:93173531:G:A
93173570	chr12:93173570:T:C
93173841	chr12:93173841:A:G
93173917	chr12:93173917:A:G
93173919	chr12:93173919:G:T
93174088	chr12:93174088:G:C
93174354	chr12:93174354:C:T
93174552	chr12:93174552:A:G
93174850	chr12:93174850:C:A
93175145	chr12:93175145:A:T
93175227	chr12:93175227:G:A
93175327	chr12:93175327:C:T
93175368	chr12:93175368:T:C
93175552	chr12:93175552:C:T
93175858	chr12:93175858:C:T
93177632	chr12:93177632:G:A
93177772	chr12:93177772:G:A
93177830	chr12:93177830:C:T
93178485	chr12:93178485:A:G
93178537	chr12:93178537:T:C
93178649	chr12:93178649:T:A
93178828	chr12:93178828:A:G
93179544	chr12:93179544:T:TC
93180100	chr12:93180100:G:A
93181013	chr12:93181013:A:G
93181106	chr12:93181106:A:T
93181778	chr12:93181778:G:A
93182163	chr12:93182163:A:G
93182749	chr12:93182749:C:T
93182790	chr12:93182790:G:A
93182879	chr12:93182879:G:A
93183053	chr12:93183053:C:T
93183082	chr12:93183082:C:T
93183427	chr12:93183427:T:C
93183991	chr12:93183991:G:C
93184689	chr12:93184689:T:C
93184881	chr12:93184881:T:C
93184976	chr12:93184976:G:A
93185815	chr12:93185815:G:A
93186536	chr12:93186536:T:C
93186646	chr12:93186646:A:G
93187571	chr12:93187571:T:C
93187914	chr12:93187914:C:A
93189571	chr12:93189571:A:G
93189612	chr12:93189612:G:A
93189735	chr12:93189735:T:C
93189904	chr12:93189904:T:G
93190010	chr12:93190010:G:A
93190130	chr12:93190130:T:A
93190153	chr12:93190153:A:C
93191406	chr12:93191406:G:A
93192017	chr12:93192017:A:G
93192148	chr12:93192148:A:G
93192310	chr12:93192310:G:A
93192535	chr12:93192535:T:C
93192558	chr12:93192558:C:T
93192779	chr12:93192779:A:G
93193237	chr12:93193237:A:G
93193811	chr12:93193811:TG:T
93193823	chr12:93193823:G:A
93194262	chr12:93194262:C:T
93194416	chr12:93194416:T:C
93194514	chr12:93194514:A:G
93194670	chr12:93194670:A:C
93194811	chr12:93194811:C:G
93194858	chr12:93194858:G:A
93195267	chr12:93195267:A:AT
93195763	chr12:93195763:T:C
93196021	chr12:93196021:A:G
93196318	chr12:93196318:C:G
93196397	chr12:93196397:C:T
93196500	chr12:93196500:A:G
93196582	chr12:93196582:C:A
93196838	chr12:93196838:A:G
93196977	chr12:93196977:T:G
93197082	chr12:93197082:TC:T
93197729	chr12:93197729:G:A
93197810	chr12:93197810:A:G
93197912	chr12:93197912:C:T
93198075	chr12:93198075:G:C
93198411	chr12:93198411:G:A
93198704	chr12:93198704:C:T
93198775	chr12:93198775:C:T
93198795	chr12:93198795:G:A
93199082	chr12:93199082:C:T
93199192	chr12:93199192:A:G
93199965	chr12:93199965:G:A
93200192	chr12:93200192:C:A
93200204	chr12:93200204:C:T
93200766	chr12:93200766:T:C
93201293	chr12:93201293:A:G
93201651	chr12:93201651:T:A
93202045	chr12:93202045:A:G
93202263	chr12:93202263:A:G
93202954	chr12:93202954:T:A
93203547	chr12:93203547:C:T
93203885	chr12:93203885:TAGA:T
93203947	chr12:93203947:A:C
93204074	chr12:93204074:A:T
93204146	chr12:93204146:A:T
93204174	chr12:93204174:C:T
93204284	chr12:93204284:G:A
93204378	chr12:93204378:C:G
93204691	chr12:93204691:A:G
93204832	chr12:93204832:TC:T
93204872	chr12:93204872:C:G
93204988	chr12:93204988:T:C
93205013	chr12:93205013:T:A
93205155	chr12:93205155:A:C
93205173	chr12:93205173:G:A
93206118	chr12:93206118:A:G
93206231	chr12:93206231:A:G
93206308	chr12:93206308:A:G
93206587	chr12:93206587:A:T
93206701	chr12:93206701:G:A
93206714	chr12:93206714:T:A
93206766	chr12:93206766:C:T
93206864	chr12:93206864:T:G
93206883	chr12:93206883:G:A
93206965	chr12:93206965:G:A
93206990	chr12:93206990:C:T
93207130	chr12:93207130:C:T
93207414	chr12:93207414:T:C
93207901	chr12:93207901:G:A
93207929	chr12:93207929:T:C
93207946	chr12:93207946:G:A
93208080	chr12:93208080:C:A
93208156	chr12:93208156:C:T
93208178	chr12:93208178:G:A
93208193	chr12:93208193:A:G
93208224	chr12:93208224:A:G
93208483	chr12:93208483:G:GAACA
93209085	chr12:93209085:A:T
93209244	chr12:93209244:C:A
93209287	chr12:93209287:G:A
93209465	chr12:93209465:C:T
93209549	chr12:93209549:T:C
93209612	chr12:93209612:A:G
93209644	chr12:93209644:C:T
93209694	chr12:93209694:T:C
93209765	chr12:93209765:C:G
93209956	chr12:93209956:G:T
93210020	chr12:93210020:A:G
93210219	chr12:93210219:A:G
93210341	chr12:93210341:TTA:T
93210669	chr12:93210669:T:C
93211051	chr12:93211051:A:G
93211163	chr12:93211163:G:A
93211187	chr12:93211187:C:G
93211446	chr12:93211446:G:A
93211526	chr12:93211526:T:TA
93211707	chr12:93211707:A:G
93212416	chr12:93212416:T:C
93212440	chr12:93212440:T:C
93212546	chr12:93212546:G:A
93212649	chr12:93212649:G:A
93212700	chr12:93212700:G:A
93212983	chr12:93212983:T:A
93213497	chr12:93213497:A:G
93213595	chr12:93213595:T:C
93213599	chr12:93213599:G:A
93213728	chr12:93213728:T:C
93213849	chr12:93213849:C:A
93213939	chr12:93213939:T:C
93213974	chr12:93213974:T:C
93214014	chr12:93214014:C:T
93214063	chr12:93214063:A:C
93214111	chr12:93214111:T:C
93214322	chr12:93214322:G:A
93214468	chr12:93214468:T:C
93214665	chr12:93214665:T:C
93214736	chr12:93214736:C:T
93214765	chr12:93214765:T:C
93214927	chr12:93214927:C:T
93214935	chr12:93214935:G:T
93214990	chr12:93214990:T:C
93215012	chr12:93215012:A:G
93215165	chr12:93215165:C:T
93215394	chr12:93215394:C:T
93215411	chr12:93215411:G:A
93215564	chr12:93215564:A:C
93215648	chr12:93215648:C:A
93215709	chr12:93215709:C:T
93215736	chr12:93215736:C:G
93215954	chr12:93215954:T:C
93216017	chr12:93216017:A:G
93216073	chr12:93216073:CTATT:C
93216230	chr12:93216230:G:A
93216486	chr12:93216486:C:A
93216628	chr12:93216628:C:T
93216729	chr12:93216729:C:T
93216751	chr12:93216751:T:A
93216955	chr12:93216955:A:G
93217123	chr12:93217123:A:G
93217205	chr12:93217205:G:A
93217529	chr12:93217529:C:T
93217535	chr12:93217535:C:G
93217924	chr12:93217924:A:G
93218049	chr12:93218049:T:C
93218159	chr12:93218159:T:C
93218462	chr12:93218462:G:A
93218828	chr12:93218828:A:G
93219536	chr12:93219536:C:T
93219611	chr12:93219611:A:G
93219765	chr12:93219765:T:G
93220969	chr12:93220969:A:G
93221032	chr12:93221032:T:A
93221264	chr12:93221264:G:T
93221310	chr12:93221310:C:T
93221483	chr12:93221483:C:G
93221500	chr12:93221500:T:G
93221570	chr12:93221570:T:A
93222024	chr12:93222024:G:A
93222708	chr12:93222708:G:A
93223402	chr12:93223402:C:T
93224000	chr12:93224000:A:G
93224819	chr12:93224819:T:C
93225068	chr12:93225068:T:C
93225309	chr12:93225309:C:G
93225661	chr12:93225661:G:A
93226254	chr12:93226254:A:G
93226709	chr12:93226709:G:A
93226875	chr12:93226875:C:T
93227513	chr12:93227513:C:T
93227538	chr12:93227538:C:G
93227649	chr12:93227649:T:G
93228004	chr12:93228004:A:G
93228385	chr12:93228385:C:A
93228581	chr12:93228581:G:A
93228609	chr12:93228609:C:T
93228701	chr12:93228701:T:C
93229351	chr12:93229351:C:T
93229514	chr12:93229514:G:A
93229543	chr12:93229543:C:T
93229764	chr12:93229764:T:C
93230289	chr12:93230289:T:C
93230453	chr12:93230453:A:G
93230459	chr12:93230459:C:T
93230471	chr12:93230471:T:C
93230875	chr12:93230875:G:A
93231122	chr12:93231122:C:T
93231218	chr12:93231218:C:T
93231555	chr12:93231555:C:CT
93231824	chr12:93231824:G:A
93231973	chr12:93231973:A:G
93232230	chr12:93232230:T:C
93232480	chr12:93232480:G:A
93232669	chr12:93232669:C:T
93232790	chr12:93232790:A:G
93232861	chr12:93232861:C:T
93233572	chr12:93233572:G:T
93233612	chr12:93233612:C:T
93233639	chr12:93233639:C:T
93233694	chr12:93233694:G:A
93233886	chr12:93233886:G:T
93234715	chr12:93234715:T:A
93235512	chr12:93235512:G:A
93236036	chr12:93236036:G:A
93236051	chr12:93236051:A:T
93236392	chr12:93236392:C:G
93236443	chr12:93236443:A:G
93236447	chr12:93236447:G:A
93236460	chr12:93236460:C:T
93236566	chr12:93236566:T:C
93236668	chr12:93236668:A:G
93236903	chr12:93236903:T:C
93236916	chr12:93236916:G:T
93236955	chr12:93236955:A:T
93237001	chr12:93237001:A:G
93237088	chr12:93237088:ATT:A
93237131	chr12:93237131:A:G
93237411	chr12:93237411:T:C
93237550	chr12:93237550:G:C
93237674	chr12:93237674:T:G
93237748	chr12:93237748:C:T
93237919	chr12:93237919:A:G
93238095	chr12:93238095:C:T
93238128	chr12:93238128:G:C
93238152	chr12:93238152:T:C
93238303	chr12:93238303:G:A
93238309	chr12:93238309:A:G
93238357	chr12:93238357:T:C
93238869	chr12:93238869:C:T
93239039	chr12:93239039:G:A
93239322	chr12:93239322:G:C
93239749	chr12:93239749:G:A
93239755	chr12:93239755:G:A
93239890	chr12:93239890:T:G
93240418	chr12:93240418:A:G
93240756	chr12:93240756:G:C
93241153	chr12:93241153:A:G
93241600	chr12:93241600:A:G
93241939	chr12:93241939:C:T
93242221	chr12:93242221:T:C
93242997	chr12:93242997:A:G
93243647	chr12:93243647:G:A
93244229	chr12:93244229:G:C
93244304	chr12:93244304:T:G
93244958	chr12:93244958:C:T
93245080	chr12:93245080:G:A
93245211	chr12:93245211:G:A
93245230	chr12:93245230:G:A
93245306	chr12:93245306:A:C
93245647	chr12:93245647:C:G
93245780	chr12:93245780:A:T
93245831	chr12:93245831:A:G
93246110	chr12:93246110:C:T
93246412	chr12:93246412:C:A
93246438	chr12:93246438:C:T
93247315	chr12:93247315:G:A
93247421	chr12:93247421:T:A
93247422	chr12:93247422:T:C
93248076	chr12:93248076:C:T
93248177	chr12:93248177:C:T
93248529	chr12:93248529:A:G
93248582	chr12:93248582:T:C
93248979	chr12:93248979:T:A
93249038	chr12:93249038:A:G
93249090	chr12:93249090:CT:C
93249256	chr12:93249256:A:T
93249427	chr12:93249427:G:A
93249524	chr12:93249524:G:A
93249553	chr12:93249553:C:T
93249706	chr12:93249706:G:C
93250002	chr12:93250002:G:C
93250222	chr12:93250222:C:T
93250229	chr12:93250229:G:T
93250287	chr12:93250287:T:C
93250574	chr12:93250574:T:A
93250735	chr12:93250735:C:T
93250750	chr12:93250750:T:A
93250845	chr12:93250845:G:T
93251196	chr12:93251196:G:A
93251215	chr12:93251215:T:C
93251239	chr12:93251239:A:T
93251320	chr12:93251320:T:C
93251650	chr12:93251650:G:T
93251705	chr12:93251705:C:G
93252271	chr12:93252271:A:G
93252481	chr12:93252481:A:G
93252828	chr12:93252828:G:C
93253022	chr12:93253022:CA:GA
93253175	chr12:93253175:G:A
93253176	chr12:93253176:C:G
93253216	chr12:93253216:A:G
93253521	chr12:93253521:A:C
93253535	chr12:93253535:A:G
93253790	chr12:93253790:A:G
93254220	chr12:93254220:G:A
93254257	chr12:93254257:G:A
93254401	chr12:93254401:T:TC
93254492	chr12:93254492:AC:A
93254524	chr12:93254524:C:T
93254579	chr12:93254579:G:A
93255086	chr12:93255086:TC:T
93255121	chr12:93255121:G:A
93255122	chr12:93255122:T:C
93255337	chr12:93255337:G:A
93255456	chr12:93255456:G:A
93255517	chr12:93255517:T:G
93255632	chr12:93255632:G:A
93255653	chr12:93255653:A:G
93256157	chr12:93256157:TCAG:T
93256635	chr12:93256635:C:T
93256663	chr12:93256663:G:A
93256974	chr12:93256974:C:T
93257072	chr12:93257072:G:C
93257244	chr12:93257244:C:T
93257407	chr12:93257407:G:A
93257426	chr12:93257426:T:C
93257531	chr12:93257531:C:T
93257539	chr12:93257539:A:T
93257614	chr12:93257614:AAAAG:A
93257816	chr12:93257816:C:T
93258009	chr12:93258009:T:C
93258500	chr12:93258500:C:A
93258994	chr12:93258994:C:T
93259127	chr12:93259127:T:C
93259250	chr12:93259250:G:A
93259332	chr12:93259332:A:G
93259365	chr12:93259365:T:C
93259635	chr12:93259635:G:A
93259813	chr12:93259813:A:G
93259824	chr12:93259824:A:T
93259842	chr12:93259842:T:C
93260032	chr12:93260032:T:G
93260146	chr12:93260146:T:C
93260402	chr12:93260402:G:A
93260537	chr12:93260537:T:C
93260696	chr12:93260696:AAGGAAAGAGGGTG:A
93260759	chr12:93260759:G:A
93260764	chr12:93260764:A:G
93260943	chr12:93260943:T:C
93260985	chr12:93260985:T:C
93261094	chr12:93261094:C:A
93261174	chr12:93261174:A:G
93261305	chr12:93261305:C:T
93261570	chr12:93261570:C:T
93261588	chr12:93261588:T:C
93261595	chr12:93261595:T:C
93261822	chr12:93261822:C:T
93261852	chr12:93261852:C:CATT
93261914	chr12:93261914:C:T
93261934	chr12:93261934:T:C
93262012	chr12:93262012:T:C
93262090	chr12:93262090:T:C
93262160	chr12:93262160:C:T
93262412	chr12:93262412:G:T
93262547	chr12:93262547:G:A
93263108	chr12:93263108:C:T
93263349	chr12:93263349:T:C
93263609	chr12:93263609:T:G
93263961	chr12:93263961:TTC:T
93264446	chr12:93264446:G:A
93264532	chr12:93264532:G:C
93264534	chr12:93264534:A:G
93264939	chr12:93264939:G:A
93265644	chr12:93265644:G:A
93265815	chr12:93265815:T:A
93265839	chr12:93265839:G:A
93265880	chr12:93265880:C:T
93265881	chr12:93265881:G:A
93266079	chr12:93266079:T:C
93266207	chr12:93266207:G:A
93266603	chr12:93266603:ACT:A
93266759	chr12:93266759:A:G
93266993	chr12:93266993:A:C
93267552	chr12:93267552:T:A
93267800	chr12:93267800:C:A
93267975	chr12:93267975:C:G
93268044	chr12:93268044:C:T
93268276	chr12:93268276:A:G
93268412	chr12:93268412:G:A
93268508	chr12:93268508:G:A
93268585	chr12:93268585:C:G
93269003	chr12:93269003:G:A
93269294	chr12:93269294:C:T
93269416	chr12:93269416:T:C
93269556	chr12:93269556:G:A
93269694	chr12:93269694:C:T
93269873	chr12:93269873:T:G
93270093	chr12:93270093:G:A
93270698	chr12:93270698:C:T
93270855	chr12:93270855:A:T
93270925	chr12:93270925:G:A
93271141	chr12:93271141:A:G
93271379	chr12:93271379:G:T
93271838	chr12:93271838:G:A
93271843	chr12:93271843:T:C
93272258	chr12:93272258:G:T
93272380	chr12:93272380:C:T
93272523	chr12:93272523:G:A
93272594	chr12:93272594:T:C
93272770	chr12:93272770:C:T
93272998	chr12:93272998:A:G
93273686	chr12:93273686:G:A
93273842	chr12:93273842:C:T
93273968	chr12:93273968:G:C
93274943	chr12:93274943:T:C
93275230	chr12:93275230:G:A
93275463	chr12:93275463:T:A
93275740	chr12:93275740:G:A
93275909	chr12:93275909:C:T
93276093	chr12:93276093:G:A
93276594	chr12:93276594:A:T
93276692	chr12:93276692:T:TA
93276947	chr12:93276947:C:T
93277043	chr12:93277043:A:G
93277098	chr12:93277098:C:T
93277615	chr12:93277615:T:C
93277732	chr12:93277732:A:G
93278246	chr12:93278246:G:A
93278273	chr12:93278273:G:A
93278282	chr12:93278282:C:T
93278358	chr12:93278358:T:A
93278487	chr12:93278487:C:G
93278690	chr12:93278690:C:T
93279554	chr12:93279554:A:G
93279760	chr12:93279760:G:C
93279784	chr12:93279784:G:T
93280025	chr12:93280025:ACT:A
93280599	chr12:93280599:T:A
93280960	chr12:93280960:T:C
93281469	chr12:93281469:C:T
93281588	chr12:93281588:A:G
93282023	chr12:93282023:CTTTTACCAAAGT:C
93282024	chr12:93282024:T:C
93282037	chr12:93282037:TTTATAATAGCTCATTCCCC:T
93282090	chr12:93282090:C:T
93282098	chr12:93282098:C:T
93282104	chr12:93282104:T:C
93282266	chr12:93282266:A:T
93282268	chr12:93282268:A:G
93282323	chr12:93282323:T:C
93282495	chr12:93282495:C:T
93282786	chr12:93282786:C:CTCTA
93282799	chr12:93282799:A:T
93283079	chr12:93283079:C:T
93283081	chr12:93283081:G:A
93283406	chr12:93283406:T:G
93283508	chr12:93283508:A:C
93284493	chr12:93284493:C:T
93284596	chr12:93284596:G:A
93284661	chr12:93284661:G:A
93284780	chr12:93284780:T:C
93286323	chr12:93286323:T:G
93286763	chr12:93286763:G:A
93286811	chr12:93286811:G:A
93287028	chr12:93287028:C:T
93287204	chr12:93287204:G:A
93287390	chr12:93287390:C:T
93287528	chr12:93287528:A:G
93287624	chr12:93287624:CCT:C
93287672	chr12:93287672:G:A
93287738	chr12:93287738:A:G
93287740	chr12:93287740:A:T
93287743	chr12:93287743:C:T
93287777	chr12:93287777:G:A
93287981	chr12:93287981:T:C
93288006	chr12:93288006:G:A
93288171	chr12:93288171:A:G
93288707	chr12:93288707:T:TA
93288908	chr12:93288908:C:G
93289331	chr12:93289331:G:T
93289408	chr12:93289408:A:G
93289458	chr12:93289458:G:C
93289939	chr12:93289939:A:G
93290141	chr12:93290141:T:C
93290223	chr12:93290223:G:A
93290441	chr12:93290441:C:T
93290512	chr12:93290512:T:C
93290532	chr12:93290532:C:T
93291024	chr12:93291024:T:C
93291087	chr12:93291087:G:A
93291489	chr12:93291489:T:C
93291964	chr12:93291964:T:C
93292052	chr12:93292052:C:T
93292124	chr12:93292124:C:T
93292419	chr12:93292419:T:C
93293034	chr12:93293034:A:G
93293072	chr12:93293072:G:A
93293279	chr12:93293279:G:A
93293308	chr12:93293308:T:C
93293621	chr12:93293621:T:C
93293641	chr12:93293641:T:C
93293776	chr12:93293776:C:T
93293796	chr12:93293796:T:C
93293852	chr12:93293852:C:T
93294068	chr12:93294068:C:T
93294313	chr12:93294313:T:C
93294362	chr12:93294362:C:T
93294363	chr12:93294363:G:A
93294430	chr12:93294430:T:G
93294445	chr12:93294445:G:A
93294459	chr12:93294459:C:T
93294660	chr12:93294660:G:A
93294696	chr12:93294696:G:A
93294912	chr12:93294912:A:G
93294943	chr12:93294943:T:C
93294973	chr12:93294973:A:C
93295199	chr12:93295199:G:A
93295210	chr12:93295210:A:C
93296556	chr12:93296556:A:AAATGACTG
93296972	chr12:93296972:C:T
93297013	chr12:93297013:C:T
93297894	chr12:93297894:C:T
93298112	chr12:93298112:G:A
93298322	chr12:93298322:C:T
93299158	chr12:93299158:G:A
93299685	chr12:93299685:C:T
93299739	chr12:93299739:A:C
93300315	chr12:93300315:G:A
93300410	chr12:93300410:C:T
93300423	chr12:93300423:G:A
93300480	chr12:93300480:G:A
93301087	chr12:93301087:G:T
93301322	chr12:93301322:T:C
93301522	chr12:93301522:T:C
93301624	chr12:93301624:T:C
93301789	chr12:93301789:T:C
93301918	chr12:93301918:T:C
93302138	chr12:93302138:A:C
93302256	chr12:93302256:G:A
93302413	chr12:93302413:C:G
93302665	chr12:93302665:G:A
93302906	chr12:93302906:G:A
93303170	chr12:93303170:A:C
93303644	chr12:93303644:T:C
93303696	chr12:93303696:T:C
93304274	chr12:93304274:C:T
93304416	chr12:93304416:AG:A
93304726	chr12:93304726:G:A
93304820	chr12:93304820:A:G
93304887	chr12:93304887:G:A
93305513	chr12:93305513:G:A
93306459	chr12:93306459:C:A
93306688	chr12:93306688:A:AT
93306689	chr12:93306689:GTCAA:G
93306691	chr12:93306691:C:A
93306788	chr12:93306788:A:G
93306958	chr12:93306958:G:A
93307241	chr12:93307241:C:T
93307509	chr12:93307509:G:A
93307516	chr12:93307516:T:C
93307529	chr12:93307529:A:G
93307786	chr12:93307786:C:A
93307983	chr12:93307983:G:A
93308060	chr12:93308060:G:A
93308194	chr12:93308194:G:A
93308518	chr12:93308518:T:C
93308544	chr12:93308544:G:A
93308549	chr12:93308549:G:A
93309058	chr12:93309058:A:C
93309195	chr12:93309195:G:A
93309570	chr12:93309570:T:C
93309572	chr12:93309572:G:A
93309584	chr12:93309584:T:C
93309674	chr12:93309674:T:A
93309858	chr12:93309858:C:T
93310184	chr12:93310184:G:A
93311229	chr12:93311229:T:G
93311238	chr12:93311238:CTCCG:C
93311472	chr12:93311472:C:A
93312369	chr12:93312369:C:G
93312372	chr12:93312372:A:T
93312438	chr12:93312438:T:C
93312480	chr12:93312480:G:A
93312650	chr12:93312650:C:T
93312993	chr12:93312993:C:T
93313045	chr12:93313045:A:G
93313245	chr12:93313245:T:C
93313308	chr12:93313308:T:C
93313315	chr12:93313315:G:A
93313393	chr12:93313393:G:A
93313660	chr12:93313660:C:T
93313723	chr12:93313723:TG:T
93313725	chr12:93313725:TG:T
93313772	chr12:93313772:A:T
93314030	chr12:93314030:G:A
93315956	chr12:93315956:G:A
93316116	chr12:93316116:T:C
93316271	chr12:93316271:T:G
93316549	chr12:93316549:G:A
93317252	chr12:93317252:A:C
93318258	chr12:93318258:C:T
93318292	chr12:93318292:G:A
93318342	chr12:93318342:C:A
93318454	chr12:93318454:G:A
93318456	chr12:93318456:G:A
93318789	chr12:93318789:T:C
93319172	chr12:93319172:C:T
93319951	chr12:93319951:G:A
93319997	chr12:93319997:TGTG:T
93320236	chr12:93320236:G:A
93320454	chr12:93320454:C:T
93320634	chr12:93320634:G:A
93321096	chr12:93321096:G:A
93321833	chr12:93321833:C:T
93322302	chr12:93322302:CAT:C
93322373	chr12:93322373:A:G
93322561	chr12:93322561:C:A
93322737	chr12:93322737:G:A
93322960	chr12:93322960:C:A
93323190	chr12:93323190:C:G
93323260	chr12:93323260:C:T
93323270	chr12:93323270:G:A
93323427	chr12:93323427:G:A
93323459	chr12:93323459:G:A
93323943	chr12:93323943:T:C
93324181	chr12:93324181:G:A
93324565	chr12:93324565:A:G
93324918	chr12:93324918:C:T
93325223	chr12:93325223:A:G
93325842	chr12:93325842:T:A
93326067	chr12:93326067:G:A
93326678	chr12:93326678:C:G
93326721	chr12:93326721:T:G
93326892	chr12:93326892:A:G
93326900	chr12:93326900:G:A
93327178	chr12:93327178:A:C
93327598	chr12:93327598:A:G
93327693	chr12:93327693:T:A
93327763	chr12:93327763:A:G
93328025	chr12:93328025:A:G
93328064	chr12:93328064:G:C
93328114	chr12:93328114:T:C
93328372	chr12:93328372:T:C
93328452	chr12:93328452:A:T
93328543	chr12:93328543:G:A
93328951	chr12:93328951:A:T
93329560	chr12:93329560:C:T
93329638	chr12:93329638:T:G
93329855	chr12:93329855:A:G
93330191	chr12:93330191:G:A
93330248	chr12:93330248:C:T
93330305	chr12:93330305:G:A
93330355	chr12:93330355:A:G
93330385	chr12:93330385:AG:A
93331512	chr12:93331512:AAAG:A
93331725	chr12:93331725:C:T
93332139	chr12:93332139:A:G
93332216	chr12:93332216:C:T
93332354	chr12:93332354:A:G
93332551	chr12:93332551:T:C
93332599	chr12:93332599:G:A
93332613	chr12:93332613:C:T
93332822	chr12:93332822:A:G
93332867	chr12:93332867:T:C
93332930	chr12:93332930:G:A
93333628	chr12:93333628:T:A
93333720	chr12:93333720:T:G
93333817	chr12:93333817:G:A
93333887	chr12:93333887:A:G
93334121	chr12:93334121:C:T
93334147	chr12:93334147:T:C
93335110	chr12:93335110:T:A
93335123	chr12:93335123:C:T
93335219	chr12:93335219:T:C
93335848	chr12:93335848:A:G
93337094	chr12:93337094:G:A
93337236	chr12:93337236:T:C
93337269	chr12:93337269:G:T
93337459	chr12:93337459:C:T
93337954	chr12:93337954:G:A
93338083	chr12:93338083:G:A
93338300	chr12:93338300:A:G
93338536	chr12:93338536:A:C
93339139	chr12:93339139:G:C
93339352	chr12:93339352:G:A
93339505	chr12:93339505:C:G
93339625	chr12:93339625:G:A
93339658	chr12:93339658:G:A
93339710	chr12:93339710:G:A
93339876	chr12:93339876:T:G
93340593	chr12:93340593:T:A
93340602	chr12:93340602:G:T
93340674	chr12:93340674:G:A
93340953	chr12:93340953:G:A
93341016	chr12:93341016:A:G
93341468	chr12:93341468:G:A
93342089	chr12:93342089:C:A
93342631	chr12:93342631:G:A
93342708	chr12:93342708:G:C
93342711	chr12:93342711:G:A
93342932	chr12:93342932:G:A
93343062	chr12:93343062:C:T
93343125	chr12:93343125:G:A
93343151	chr12:93343151:C:T
93343159	chr12:93343159:T:G
93343229	chr12:93343229:C:T
93343504	chr12:93343504:A:G
93343667	chr12:93343667:CAT:C
93344002	chr12:93344002:C:T
93344027	chr12:93344027:G:A
93344413	chr12:93344413:C:T
93344494	chr12:93344494:A:G
93344722	chr12:93344722:G:A
93344780	chr12:93344780:G:A
93344874	chr12:93344874:C:T
93345651	chr12:93345651:T:C
93346529	chr12:93346529:C:T
93346723	chr12:93346723:T:C
93346989	chr12:93346989:T:A
93347448	chr12:93347448:TCA:T
93347692	chr12:93347692:G:A
93348059	chr12:93348059:C:A
93348121	chr12:93348121:A:G
93349007	chr12:93349007:T:C
93349277	chr12:93349277:A:G
93349484	chr12:93349484:A:C
93349583	chr12:93349583:C:T
93350166	chr12:93350166:T:A
93351121	chr12:93351121:C:T
93351276	chr12:93351276:G:A
93351282	chr12:93351282:C:T
93351713	chr12:93351713:T:A
93351817	chr12:93351817:C:T
93352161	chr12:93352161:C:T
93352548	chr12:93352548:G:A
93352658	chr12:93352658:G:A
93352922	chr12:93352922:T:C
93353114	chr12:93353114:T:A
93353526	chr12:93353526:T:C
93353726	chr12:93353726:G:T
93353836	chr12:93353836:A:G
93353955	chr12:93353955:G:A
93354145	chr12:93354145:T:C
93355363	chr12:93355363:C:T
93355404	chr12:93355404:T:C
93355600	chr12:93355600:A:G
93356024	chr12:93356024:C:A
93356310	chr12:93356310:C:T
93356351	chr12:93356351:A:G
93356434	chr12:93356434:G:A
93356498	chr12:93356498:G:A
93356538	chr12:93356538:G:A
93357454	chr12:93357454:A:G
93358157	chr12:93358157:T:C
93358158	chr12:93358158:G:A
93358310	chr12:93358310:C:T
93358617	chr12:93358617:C:T
93358654	chr12:93358654:T:C
93358915	chr12:93358915:C:T
93359413	chr12:93359413:T:A
93360249	chr12:93360249:T:C
93362020	chr12:93362020:C:G
93362159	chr12:93362159:G:A
93362683	chr12:93362683:A:G
93362944	chr12:93362944:G:T
93364074	chr12:93364074:G:A
93364243	chr12:93364243:T:C
93364301	chr12:93364301:A:ACACC
93364560	chr12:93364560:G:T
93364569	chr12:93364569:T:C
93364710	chr12:93364710:C:T
93365122	chr12:93365122:A:G
93365245	chr12:93365245:A:C
93365465	chr12:93365465:G:A
93365664	chr12:93365664:C:G
93366987	chr12:93366987:G:A
93367047	chr12:93367047:C:T
93367115	chr12:93367115:G:C
93367142	chr12:93367142:G:C
93368185	chr12:93368185:G:A
93368328	chr12:93368328:G:A
93368380	chr12:93368380:C:T
93368546	chr12:93368546:G:A
93368746	chr12:93368746:T:G
93369102	chr12:93369102:G:GT
93369966	chr12:93369966:G:A
93370085	chr12:93370085:G:C
93371011	chr12:93371011:A:G
93371077	chr12:93371077:T:C
93371542	chr12:93371542:G:A
93372008	chr12:93372008:G:A
93372046	chr12:93372046:A:G
93372147	chr12:93372147:C:T
93372311	chr12:93372311:G:A
93372754	chr12:93372754:T:C
93373680	chr12:93373680:T:G
93373777	chr12:93373777:C:T
93373792	chr12:93373792:G:A
93374135	chr12:93374135:T:C
93374319	chr12:93374319:C:T
93374566	chr12:93374566:A:G
93374742	chr12:93374742:C:G
93374912	chr12:93374912:G:C
93375365	chr12:93375365:CAATT:C
93375662	chr12:93375662:C:A
93375742	chr12:93375742:C:T
93375835	chr12:93375835:T:TA
93376042	chr12:93376042:G:A
93376277	chr12:93376277:G:C
93376308	chr12:93376308:A:G
93376487	chr12:93376487:A:G
93377336	chr12:93377336:C:A
93377448	chr12:93377448:T:C
93378142	chr12:93378142:G:A
93378693	chr12:93378693:C:T
93378876	chr12:93378876:G:A
93379192	chr12:93379192:A:G
93379411	chr12:93379411:AACCGTGTATAAAATACT:A
93379476	chr12:93379476:C:T
93379666	chr12:93379666:A:G
93380266	chr12:93380266:A:T
93380797	chr12:93380797:C:T
93381148	chr12:93381148:T:C
93381829	chr12:93381829:T:C
93382072	chr12:93382072:C:A
93382807	chr12:93382807:A:G
93382908	chr12:93382908:A:G
93382957	chr12:93382957:G:A
93383043	chr12:93383043:A:AAACCAGGCATT
93383200	chr12:93383200:A:C
93383229	chr12:93383229:C:A
93383371	chr12:93383371:G:A
93383388	chr12:93383388:A:G
93383993	chr12:93383993:A:G
93384068	chr12:93384068:A:C
93384392	chr12:93384392:C:T
93384425	chr12:93384425:T:C
93384648	chr12:93384648:A:G
93384814	chr12:93384814:A:T
93385074	chr12:93385074:A:G
93385836	chr12:93385836:G:A
93386016	chr12:93386016:G:C
93386145	chr12:93386145:T:G
93386186	chr12:93386186:A:G
93386240	chr12:93386240:C:T
93386274	chr12:93386274:A:G
93386347	chr12:93386347:T:A
93386518	chr12:93386518:T:G
93386804	chr12:93386804:A:G
93386974	chr12:93386974:C:T
93387562	chr12:93387562:G:T
93387836	chr12:93387836:TTC:T
93388989	chr12:93388989:G:A
93389222	chr12:93389222:C:T
93389318	chr12:93389318:C:A
93389615	chr12:93389615:A:G
93389630	chr12:93389630:C:T
93389994	chr12:93389994:T:C
93390147	chr12:93390147:G:A
93390228	chr12:93390228:C:T
93391232	chr12:93391232:T:G
93391275	chr12:93391275:G:A
93391380	chr12:93391380:C:T
93391394	chr12:93391394:A:G
93391682	chr12:93391682:A:G
93391744	chr12:93391744:A:C
93391964	chr12:93391964:A:C
93392186	chr12:93392186:G:A
93393275	chr12:93393275:T:C
93393808	chr12:93393808:G:T
93393885	chr12:93393885:T:C
93394078	chr12:93394078:T:C
93394397	chr12:93394397:CATGTTA:C
93394505	chr12:93394505:T:G
93394506	chr12:93394506:T:A
93394563	chr12:93394563:A:T
93394674	chr12:93394674:C:T
93394751	chr12:93394751:G:A
93395069	chr12:93395069:A:G
93395188	chr12:93395188:G:A
93395750	chr12:93395750:C:T
93395761	chr12:93395761:G:A
93395985	chr12:93395985:C:T
93396014	chr12:93396014:C:T
93396121	chr12:93396121:T:C
93396153	chr12:93396153:T:C
93396191	chr12:93396191:T:C
93396834	chr12:93396834:C:T
93397055	chr12:93397055:C:T
93397269	chr12:93397269:TAATG:T
93397684	chr12:93397684:G:A
93397804	chr12:93397804:C:T
93398223	chr12:93398223:C:G
93398297	chr12:93398297:C:T
93398298	chr12:93398298:G:A
93398879	chr12:93398879:A:G
93399265	chr12:93399265:A:G
93402388	chr12:93402388:C:T
93402390	chr12:93402390:C:T
93402615	chr12:93402615:T:C
93402674	chr12:93402674:A:G
93402839	chr12:93402839:T:G
93404044	chr12:93404044:T:C
93404155	chr12:93404155:CATT:C
93404215	chr12:93404215:C:T
93404247	chr12:93404247:C:T
93404318	chr12:93404318:C:T
93404730	chr12:93404730:A:G
93404921	chr12:93404921:A:T
93405030	chr12:93405030:T:C
93405147	chr12:93405147:G:T
93405328	chr12:93405328:TAAA:T
93405579	chr12:93405579:T:TACTC
93405671	chr12:93405671:A:T
93405854	chr12:93405854:C:T
93405911	chr12:93405911:T:C
93406128	chr12:93406128:T:C
93406418	chr12:93406418:C:T
93406902	chr12:93406902:T:C
93407077	chr12:93407077:G:A
93407500	chr12:93407500:G:A
93407593	chr12:93407593:G:A
93410182	chr12:93410182:T:C
93410495	chr12:93410495:T:C
93410717	chr12:93410717:G:A
93411413	chr12:93411413:C:T
93411631	chr12:93411631:T:TA
93411760	chr12:93411760:T:C
93412381	chr12:93412381:T:C
93412971	chr12:93412971:G:A
93413101	chr12:93413101:G:A
93413584	chr12:93413584:C:T
93413588	chr12:93413588:A:C
93413935	chr12:93413935:G:A
93413974	chr12:93413974:C:T
93414158	chr12:93414158:C:T
93414245	chr12:93414245:T:A
93414252	chr12:93414252:C:T
93414317	chr12:93414317:C:T
93414399	chr12:93414399:C:T
93414777	chr12:93414777:C:T
93414873	chr12:93414873:T:C
93414931	chr12:93414931:T:C
93415151	chr12:93415151:TTAAA:T
93415203	chr12:93415203:C:T
93415553	chr12:93415553:A:T
93415772	chr12:93415772:A:G
93415851	chr12:93415851:C:T
93416004	chr12:93416004:A:G
93416017	chr12:93416017:T:C
93417083	chr12:93417083:G:C
93418111	chr12:93418111:G:T
93418250	chr12:93418250:C:T
93418425	chr12:93418425:C:T
93418516	chr12:93418516:T:C
93419283	chr12:93419283:G:A
93419403	chr12:93419403:A:C
93419556	chr12:93419556:A:G
93420113	chr12:93420113:G:A
93420126	chr12:93420126:A:G
93420158	chr12:93420158:C:T
93420418	chr12:93420418:T:A
93420470	chr12:93420470:T:C
93420591	chr12:93420591:T:C
93420867	chr12:93420867:T:C
93420968	chr12:93420968:C:A
93421611	chr12:93421611:A:G
93421944	chr12:93421944:C:A
93423379	chr12:93423379:C:T
93423646	chr12:93423646:T:C
93423731	chr12:93423731:T:A
93424040	chr12:93424040:A:G
93424059	chr12:93424059:G:T
93424128	chr12:93424128:G:A
93425689	chr12:93425689:A:G
93425710	chr12:93425710:A:G
93426147	chr12:93426147:A:G
93426211	chr12:93426211:C:T
93426315	chr12:93426315:T:C
93426508	chr12:93426508:G:A
93426551	chr12:93426551:T:TA
93427335	chr12:93427335:C:T
93428120	chr12:93428120:A:T
93428180	chr12:93428180:A:G
93428209	chr12:93428209:C:T
93429026	chr12:93429026:C:T
93429061	chr12:93429061:G:A
93429207	chr12:93429207:T:C
93429888	chr12:93429888:A:T
93429907	chr12:93429907:T:C
93430559	chr12:93430559:T:C
93430598	chr12:93430598:A:C
93430613	chr12:93430613:A:T
93430616	chr12:93430616:A:G
93430621	chr12:93430621:C:A
93431002	chr12:93431002:G:A
93431252	chr12:93431252:A:ACC
93432164	chr12:93432164:A:G
93432310	chr12:93432310:C:T
93432763	chr12:93432763:G:A
93432887	chr12:93432887:T:G
93433078	chr12:93433078:A:G
93433468	chr12:93433468:A:C
93434035	chr12:93434035:G:A
93434160	chr12:93434160:C:T
93434429	chr12:93434429:A:C
93434881	chr12:93434881:A:C
93435417	chr12:93435417:T:G
93435897	chr12:93435897:ATTAATTAAATGTATTTTCTTAAGTAAATTT:A
93436187	chr12:93436187:A:G
93436285	chr12:93436285:G:C
93436528	chr12:93436528:G:A
93436776	chr12:93436776:G:A
93437269	chr12:93437269:A:C
93437429	chr12:93437429:T:C
93437948	chr12:93437948:G:A
93438416	chr12:93438416:A:G
93438506	chr12:93438506:C:T
93438884	chr12:93438884:T:C
93439076	chr12:93439076:T:A
93439257	chr12:93439257:T:C
93439695	chr12:93439695:C:A
93439889	chr12:93439889:T:TTAC
93440353	chr12:93440353:C:T
93440603	chr12:93440603:C:T
93440623	chr12:93440623:A:T
93440938	chr12:93440938:G:A
93440946	chr12:93440946:A:C
93441034	chr12:93441034:G:A
93441052	chr12:93441052:G:A
93441203	chr12:93441203:G:A
93441305	chr12:93441305:C:T
93441536	chr12:93441536:G:A
93441674	chr12:93441674:G:GTCTCCCCGGCGCCC
93441775	chr12:93441775:G:A
93441842	chr12:93441842:C:T
93442014	chr12:93442014:CT:C
93442385	chr12:93442385:C:T
93442404	chr12:93442404:C:A
93442422	chr12:93442422:G:A
93442601	chr12:93442601:T:A
93442691	chr12:93442691:G:A
93443242	chr12:93443242:T:C
93443324	chr12:93443324:T:C
93443579	chr12:93443579:A:G
93444078	chr12:93444078:A:G
93444135	chr12:93444135:A:G
93444209	chr12:93444209:G:T
93444695	chr12:93444695:T:C
93445062	chr12:93445062:C:T
93445233	chr12:93445233:T:C
93445311	chr12:93445311:T:C
93445463	chr12:93445463:C:T
93445912	chr12:93445912:CAA:C
93446007	chr12:93446007:A:G
93446156	chr12:93446156:G:A
93446187	chr12:93446187:C:T
93446225	chr12:93446225:GC:G
93446295	chr12:93446295:G:A
93446449	chr12:93446449:T:G
93447063	chr12:93447063:G:C
93447172	chr12:93447172:G:A
93447499	chr12:93447499:C:T
93447647	chr12:93447647:G:A
93448537	chr12:93448537:G:A
93448657	chr12:93448657:T:A
93448675	chr12:93448675:T:C
93448724	chr12:93448724:C:T
93450066	chr12:93450066:G:A
93450098	chr12:93450098:A:G
93451040	chr12:93451040:A:G
93452165	chr12:93452165:G:C
93453209	chr12:93453209:G:A
93453432	chr12:93453432:C:A
93453448	chr12:93453448:C:T
93453869	chr12:93453869:C:T
93453954	chr12:93453954:G:A
93454185	chr12:93454185:G:A
93454817	chr12:93454817:C:T
93455068	chr12:93455068:C:T
93455147	chr12:93455147:C:T
93455179	chr12:93455179:C:T
93455622	chr12:93455622:G:T
93456319	chr12:93456319:TCTATCTAC:T
93456323	chr12:93456323:TCTAC:T
93457126	chr12:93457126:G:A
93457164	chr12:93457164:G:A
93457197	chr12:93457197:C:A
93457475	chr12:93457475:C:T
93458264	chr12:93458264:C:T
93458474	chr12:93458474:A:G
93458571	chr12:93458571:T:C
93458656	chr12:93458656:T:C
93459128	chr12:93459128:A:G
93459256	chr12:93459256:C:T
93459428	chr12:93459428:G:A
93459521	chr12:93459521:T:A
93459652	chr12:93459652:G:A
93459776	chr12:93459776:GAC:G
93460075	chr12:93460075:G:A
93460387	chr12:93460387:A:G
93461512	chr12:93461512:A:C
93461626	chr12:93461626:C:G
93461735	chr12:93461735:C:T
93461797	chr12:93461797:A:AT
93461939	chr12:93461939:T:C
93462069	chr12:93462069:C:T
93462251	chr12:93462251:A:T
93462285	chr12:93462285:T:C
93462519	chr12:93462519:A:C
93462774	chr12:93462774:A:G
93463134	chr12:93463134:G:A
93463344	chr12:93463344:C:T
93463534	chr12:93463534:T:C
93464577	chr12:93464577:T:G
93464700	chr12:93464700:G:A
93464985	chr12:93464985:C:T
93465292	chr12:93465292:C:T
93465524	chr12:93465524:T:A
93465779	chr12:93465779:G:A
93465902	chr12:93465902:T:C
93465994	chr12:93465994:T:C
93466315	chr12:93466315:C:T
93466789	chr12:93466789:C:A
93467060	chr12:93467060:A:G
93467395	chr12:93467395:T:A
93467477	chr12:93467477:T:C
93467595	chr12:93467595:G:C
93467825	chr12:93467825:T:C
93468524	chr12:93468524:C:G
93468573	chr12:93468573:G:A
93468678	chr12:93468678:C:T
93468766	chr12:93468766:T:A
93468874	chr12:93468874:T:C
93468886	chr12:93468886:G:C
93468970	chr12:93468970:T:C
93469213	chr12:93469213:G:A
93469394	chr12:93469394:C:G
93470119	chr12:93470119:A:G
93470188	chr12:93470188:T:C
93470550	chr12:93470550:A:G
93470593	chr12:93470593:A:G
93470698	chr12:93470698:A:G
93471014	chr12:93471014:T:C
93471455	chr12:93471455:C:T
93471549	chr12:93471549:C:T
93471560	chr12:93471560:G:C
93471716	chr12:93471716:T:A
93471773	chr12:93471773:C:T
93471796	chr12:93471796:G:A
93471985	chr12:93471985:A:G
93472064	chr12:93472064:C:T
93472173	chr12:93472173:A:G
93472212	chr12:93472212:T:C
93472358	chr12:93472358:A:G
93472589	chr12:93472589:A:G
93472957	chr12:93472957:A:G
93473519	chr12:93473519:C:T
93473592	chr12:93473592:C:T
93473706	chr12:93473706:C:T
93473722	chr12:93473722:C:T
93473994	chr12:93473994:CTTAT:C
93474154	chr12:93474154:CTT:C
93474259	chr12:93474259:C:T
93474268	chr12:93474268:T:A
93474309	chr12:93474309:T:C
93474343	chr12:93474343:T:C
93474991	chr12:93474991:A:G
93475003	chr12:93475003:G:C
93475025	chr12:93475025:G:A
93475152	chr12:93475152:TC:T
93475407	chr12:93475407:C:T
93475663	chr12:93475663:A:T
93475751	chr12:93475751:G:A
93476399	chr12:93476399:C:T
93476831	chr12:93476831:C:T
93477272	chr12:93477272:C:T
93477909	chr12:93477909:C:A
93477955	chr12:93477955:A:G
93478208	chr12:93478208:G:A
93478623	chr12:93478623:C:G
93478686	chr12:93478686:G:A
93478720	chr12:93478720:A:G
93478903	chr12:93478903:T:C
93478940	chr12:93478940:TTA:T
93479106	chr12:93479106:A:G
93479174	chr12:93479174:T:C
93479243	chr12:93479243:G:T
93479815	chr12:93479815:G:A
93480312	chr12:93480312:T:C
93480409	chr12:93480409:C:A
93480519	chr12:93480519:C:T
93480816	chr12:93480816:A:G
93480928	chr12:93480928:G:A
93481070	chr12:93481070:T:C
93481263	chr12:93481263:T:C
93481889	chr12:93481889:T:G
93481958	chr12:93481958:A:G
93482118	chr12:93482118:T:C
93482334	chr12:93482334:C:T
93483025	chr12:93483025:G:A
93483108	chr12:93483108:T:C
93483263	chr12:93483263:C:G
93483323	chr12:93483323:GCATTGTTAGGCAATTT:G
93483451	chr12:93483451:C:T
93483587	chr12:93483587:G:C
93484015	chr12:93484015:C:T
93484088	chr12:93484088:GTCT:G
93484112	chr12:93484112:G:A
93484333	chr12:93484333:A:T
93484358	chr12:93484358:C:A
93484681	chr12:93484681:C:T
93484840	chr12:93484840:C:T
93484841	chr12:93484841:G:A
93484885	chr12:93484885:A:G
93485196	chr12:93485196:T:G
93485527	chr12:93485527:T:C
93485747	chr12:93485747:A:G
93486037	chr12:93486037:C:G
93486187	chr12:93486187:A:G
93486369	chr12:93486369:C:G
93486525	chr12:93486525:A:T
93486654	chr12:93486654:A:T
93486842	chr12:93486842:G:T
93487345	chr12:93487345:C:CA
93487953	chr12:93487953:C:T
93488237	chr12:93488237:T:C
93488366	chr12:93488366:G:A
93488521	chr12:93488521:T:C
93488734	chr12:93488734:T:C
93488738	chr12:93488738:T:C
93488807	chr12:93488807:A:G
93489282	chr12:93489282:A:T
93489363	chr12:93489363:C:T
93489364	chr12:93489364:A:G
93489433	chr12:93489433:C:T
93489589	chr12:93489589:A:G
93489602	chr12:93489602:C:T
93489832	chr12:93489832:G:A
93489926	chr12:93489926:A:C
93489944	chr12:93489944:T:C
93490424	chr12:93490424:G:A
93490473	chr12:93490473:G:T
93490526	chr12:93490526:C:A
93490743	chr12:93490743:T:C
93490790	chr12:93490790:T:C
93490930	chr12:93490930:G:A
93490937	chr12:93490937:C:G
93491269	chr12:93491269:G:A
93491628	chr12:93491628:T:G
93491726	chr12:93491726:T:C
93491886	chr12:93491886:G:A
93492373	chr12:93492373:T:G
93492466	chr12:93492466:T:C
93493034	chr12:93493034:C:CT
93494637	chr12:93494637:G:C
93494682	chr12:93494682:GTCA:G
93494711	chr12:93494711:C:T
93494773	chr12:93494773:C:CT
93494834	chr12:93494834:A:C
93494971	chr12:93494971:G:A
93495018	chr12:93495018:C:T
93495177	chr12:93495177:G:A
93495398	chr12:93495398:G:C
93496213	chr12:93496213:A:C
93496287	chr12:93496287:G:A
93496310	chr12:93496310:C:T
93496996	chr12:93496996:A:G
93497429	chr12:93497429:C:T
93497668	chr12:93497668:C:G
93497760	chr12:93497760:G:A
93497774	chr12:93497774:A:G
93497836	chr12:93497836:C:T
93497838	chr12:93497838:G:A
93499629	chr12:93499629:G:C
93499734	chr12:93499734:G:A
93499919	chr12:93499919:A:C
93500819	chr12:93500819:C:T
93500927	chr12:93500927:C:A
93501003	chr12:93501003:A:T
93501483	chr12:93501483:T:C
93501588	chr12:93501588:G:T
93501997	chr12:93501997:T:C
93502539	chr12:93502539:G:A
93502852	chr12:93502852:C:T
93503072	chr12:93503072:A:G
93503118	chr12:93503118:G:A
93503247	chr12:93503247:G:A
93503278	chr12:93503278:A:G
93503517	chr12:93503517:A:G
93503816	chr12:93503816:G:A
93504357	chr12:93504357:T:G
93504358	chr12:93504358:C:T
93504473	chr12:93504473:A:G
93504748	chr12:93504748:G:A
93504822	chr12:93504822:T:C
93505082	chr12:93505082:T:C
93505300	chr12:93505300:A:G
93505352	chr12:93505352:T:A
93505376	chr12:93505376:A:G
93505383	chr12:93505383:GA:G
93505615	chr12:93505615:T:C
93505751	chr12:93505751:C:T
93506560	chr12:93506560:C:T
93506948	chr12:93506948:T:A
93506986	chr12:93506986:A:G
93507821	chr12:93507821:T:C
93508632	chr12:93508632:T:G
93508669	chr12:93508669:A:G
93509111	chr12:93509111:C:T
93509474	chr12:93509474:A:G
93510432	chr12:93510432:T:G
93510753	chr12:93510753:A:G
93511272	chr12:93511272:A:G
93511432	chr12:93511432:A:T
93511674	chr12:93511674:A:T
93512001	chr12:93512001:A:G
93512147	chr12:93512147:C:T
93512250	chr12:93512250:G:A
93512515	chr12:93512515:T:C
93513016	chr12:93513016:C:T
93513160	chr12:93513160:C:A
93513557	chr12:93513557:A:G
93513861	chr12:93513861:T:G
93514302	chr12:93514302:T:C
93514371	chr12:93514371:C:T
93514404	chr12:93514404:C:G
93514419	chr12:93514419:C:T
93514478	chr12:93514478:C:T
93514837	chr12:93514837:A:G
93515649	chr12:93515649:A:G
93515850	chr12:93515850:G:GA
93516078	chr12:93516078:G:A
93516111	chr12:93516111:A:G
93516532	chr12:93516532:C:T
93516698	chr12:93516698:C:T
93516874	chr12:93516874:A:G
93516900	chr12:93516900:GAGAAA:G
93517052	chr12:93517052:A:G
93517253	chr12:93517253:A:G
93517283	chr12:93517283:C:A
93517566	chr12:93517566:C:T
93517705	chr12:93517705:A:G
93517944	chr12:93517944:G:A
93518140	chr12:93518140:G:T
93518512	chr12:93518512:G:A
93519127	chr12:93519127:G:A
93519369	chr12:93519369:C:T
93519896	chr12:93519896:T:C
93520095	chr12:93520095:G:T
93520856	chr12:93520856:A:G
93521062	chr12:93521062:T:C
93521215	chr12:93521215:G:A
93521243	chr12:93521243:C:T
93521264	chr12:93521264:G:A
93521572	chr12:93521572:T:A
93521839	chr12:93521839:A:C
93522146	chr12:93522146:T:C
93522155	chr12:93522155:A:G
93522279	chr12:93522279:C:T
93522295	chr12:93522295:T:C
93522628	chr12:93522628:GATTTCTTA:G
93522938	chr12:93522938:C:T
93522981	chr12:93522981:A:G
93522996	chr12:93522996:C:T
93523056	chr12:93523056:G:A
93523497	chr12:93523497:G:A
93523847	chr12:93523847:C:T
93523861	chr12:93523861:A:G
93523884	chr12:93523884:T:C
93523982	chr12:93523982:T:C
93524016	chr12:93524016:T:C
93524030	chr12:93524030:C:T
93524287	chr12:93524287:T:C
93524328	chr12:93524328:G:A
93524457	chr12:93524457:C:T
93524510	chr12:93524510:G:T
93524723	chr12:93524723:C:T
93524796	chr12:93524796:G:A
93524801	chr12:93524801:T:C
93524924	chr12:93524924:A:G
93525087	chr12:93525087:G:C
93525133	chr12:93525133:T:C
93525163	chr12:93525163:G:A
93525321	chr12:93525321:C:T
93525371	chr12:93525371:T:C
93525506	chr12:93525506:G:A
93525579	chr12:93525579:T:A
93525613	chr12:93525613:C:T
93525614	chr12:93525614:G:A
93525632	chr12:93525632:G:A
93525665	chr12:93525665:A:G
93525755	chr12:93525755:G:A
93525948	chr12:93525948:G:T
93526064	chr12:93526064:C:T
93526162	chr12:93526162:G:A
93526413	chr12:93526413:C:T
93526548	chr12:93526548:G:A
93526920	chr12:93526920:T:C
93527028	chr12:93527028:T:C
93527100	chr12:93527100:T:C
93527255	chr12:93527255:T:C
93527318	chr12:93527318:A:C
93527320	chr12:93527320:C:G
93527587	chr12:93527587:C:T
93527675	chr12:93527675:T:C
93527737	chr12:93527737:G:A
93527780	chr12:93527780:C:T
93527790	chr12:93527790:T:C
93527844	chr12:93527844:A:G
93527975	chr12:93527975:A:G
93527979	chr12:93527979:T:C
93528025	chr12:93528025:A:G
93528093	chr12:93528093:A:G
93528185	chr12:93528185:C:T
93528241	chr12:93528241:G:A
93528373	chr12:93528373:G:T
93528415	chr12:93528415:A:G
93529861	chr12:93529861:T:C
93530067	chr12:93530067:G:T
93530239	chr12:93530239:C:T
93530500	chr12:93530500:T:G
93530620	chr12:93530620:A:C
93530634	chr12:93530634:C:T
93530702	chr12:93530702:G:A
93530733	chr12:93530733:G:A
93531204	chr12:93531204:A:C
93531295	chr12:93531295:T:G
93531538	chr12:93531538:A:G
93531910	chr12:93531910:C:G
93532517	chr12:93532517:C:T
93532528	chr12:93532528:C:T
93532648	chr12:93532648:T:C
93532908	chr12:93532908:C:T
93533006	chr12:93533006:ACT:A
93533009	chr12:93533009:C:G
93533364	chr12:93533364:G:A
93533929	chr12:93533929:G:A
93533970	chr12:93533970:A:G
93534062	chr12:93534062:G:A
93534445	chr12:93534445:C:T
93535379	chr12:93535379:G:C
93535394	chr12:93535394:G:A
93535422	chr12:93535422:C:T
93536171	chr12:93536171:A:G
93536966	chr12:93536966:T:C
93537505	chr12:93537505:A:G
93537609	chr12:93537609:G:T
93537618	chr12:93537618:G:A
93537912	chr12:93537912:T:G
93537942	chr12:93537942:C:T
93538026	chr12:93538026:G:A
93538186	chr12:93538186:G:C
93538233	chr12:93538233:C:T
93538379	chr12:93538379:G:T
93538413	chr12:93538413:C:T
93538752	chr12:93538752:C:T
93539005	chr12:93539005:A:G
93539044	chr12:93539044:AACTTG:A
93539488	chr12:93539488:C:T
93539626	chr12:93539626:T:C
93539665	chr12:93539665:C:T
93539690	chr12:93539690:C:T
93539889	chr12:93539889:GA:G
93539891	chr12:93539891:C:T
93539959	chr12:93539959:C:T
93539977	chr12:93539977:A:G
93540026	chr12:93540026:G:A
93540136	chr12:93540136:G:A
93540464	chr12:93540464:A:G
93541250	chr12:93541250:T:C
93541257	chr12:93541257:T:A
93541376	chr12:93541376:T:G
93541437	chr12:93541437:C:T
93541718	chr12:93541718:C:T
93541977	chr12:93541977:C:T
93542330	chr12:93542330:T:C
93542693	chr12:93542693:G:A
93542946	chr12:93542946:A:G
93543266	chr12:93543266:C:T
93543445	chr12:93543445:A:G
93543604	chr12:93543604:A:G
93543676	chr12:93543676:T:C
93543776	chr12:93543776:A:AT
93543970	chr12:93543970:A:G
93544091	chr12:93544091:A:G
93544113	chr12:93544113:A:G
93544214	chr12:93544214:TATAGAAGCAATCATG:T
93544291	chr12:93544291:T:C
93544714	chr12:93544714:T:C
93545009	chr12:93545009:CA:C
93545200	chr12:93545200:A:G
93545817	chr12:93545817:T:C
93545979	chr12:93545979:T:C
93545982	chr12:93545982:C:T
93546255	chr12:93546255:G:A
93546315	chr12:93546315:A:G
93546699	chr12:93546699:C:T
93546783	chr12:93546783:C:T
93547194	chr12:93547194:A:C
93547317	chr12:93547317:G:T
93547722	chr12:93547722:G:C
93547729	chr12:93547729:G:A
93548321	chr12:93548321:A:T
93548354	chr12:93548354:C:T
93548493	chr12:93548493:T:A
93548517	chr12:93548517:C:T
93548760	chr12:93548760:CA:C
93549034	chr12:93549034:C:A
93549253	chr12:93549253:G:C
93549309	chr12:93549309:G:A
93549386	chr12:93549386:G:A
93549440	chr12:93549440:A:T
93549509	chr12:93549509:G:A
93549615	chr12:93549615:C:T
93549970	chr12:93549970:T:C
93550020	chr12:93550020:A:G
93550181	chr12:93550181:C:T
93550235	chr12:93550235:G:T
93550246	chr12:93550246:T:C
93550355	chr12:93550355:C:T
93550416	chr12:93550416:C:G
93550567	chr12:93550567:C:T
93550685	chr12:93550685:C:G
93550833	chr12:93550833:C:T
93550968	chr12:93550968:T:A
93550980	chr12:93550980:A:AG
93551119	chr12:93551119:C:T
93551134	chr12:93551134:A:G
93551199	chr12:93551199:T:G
93551244	chr12:93551244:A:G
93551443	chr12:93551443:T:C
93551470	chr12:93551470:T:C
93551528	chr12:93551528:G:C
93551757	chr12:93551757:T:C
93551824	chr12:93551824:T:C
93551873	chr12:93551873:C:T
93552103	chr12:93552103:C:T
93552327	chr12:93552327:A:G
93552410	chr12:93552410:TC:T
93552442	chr12:93552442:G:A
93552710	chr12:93552710:G:A
93553158	chr12:93553158:A:G
93553204	chr12:93553204:T:C
93553343	chr12:93553343:G:A
93553673	chr12:93553673:T:C
93553686	chr12:93553686:C:T
93553868	chr12:93553868:A:G
93553917	chr12:93553917:G:A
93553928	chr12:93553928:A:G
93553985	chr12:93553985:A:G
93554045	chr12:93554045:A:C
93554214	chr12:93554214:G:A
93554264	chr12:93554264:G:T
93554410	chr12:93554410:AAGTTAAACAGG:A
93554759	chr12:93554759:C:T
93554779	chr12:93554779:C:T
93555086	chr12:93555086:T:TG
93555251	chr12:93555251:G:A
93555289	chr12:93555289:G:A
93555406	chr12:93555406:T:C
93555408	chr12:93555408:CT:C
93555555	chr12:93555555:T:C
93556091	chr12:93556091:T:A
93556096	chr12:93556096:T:G
93556158	chr12:93556158:T:A
93556221	chr12:93556221:T:C
93556232	chr12:93556232:T:C
93556239	chr12:93556239:A:G
93556345	chr12:93556345:C:T
93556496	chr12:93556496:C:T
93556630	chr12:93556630:T:C
93556658	chr12:93556658:G:A
93556755	chr12:93556755:T:A
93556854	chr12:93556854:C:T
93556923	chr12:93556923:T:G
93556961	chr12:93556961:C:T
93557045	chr12:93557045:T:C
93557218	chr12:93557218:C:T
93557423	chr12:93557423:C:T
93557831	chr12:93557831:C:T
93558464	chr12:93558464:A:G
93558578	chr12:93558578:T:G
93558760	chr12:93558760:G:A
93558999	chr12:93558999:G:A
93559395	chr12:93559395:C:T
93559458	chr12:93559458:G:A
93559591	chr12:93559591:T:C
93559689	chr12:93559689:AT:A
93560009	chr12:93560009:A:G
93560194	chr12:93560194:C:T
93560289	chr12:93560289:C:T
93560320	chr12:93560320:A:G
93560726	chr12:93560726:C:T
93561064	chr12:93561064:C:A
93561078	chr12:93561078:C:T
93562896	chr12:93562896:A:T
93563011	chr12:93563011:G:C
93563235	chr12:93563235:T:C
93563276	chr12:93563276:T:G
93563345	chr12:93563345:T:C
93563473	chr12:93563473:T:C
93563478	chr12:93563478:C:T
93563738	chr12:93563738:T:C
93563916	chr12:93563916:C:T
93564084	chr12:93564084:T:C
93564159	chr12:93564159:G:A
93564225	chr12:93564225:C:T
93564302	chr12:93564302:A:G
93564325	chr12:93564325:C:T
93564415	chr12:93564415:T:G
93564445	chr12:93564445:T:C
93564619	chr12:93564619:G:C
93564733	chr12:93564733:A:T
93564881	chr12:93564881:A:G
93565029	chr12:93565029:G:A
93565620	chr12:93565620:C:G
93565713	chr12:93565713:T:C
93566142	chr12:93566142:T:C
93566452	chr12:93566452:C:T
93567075	chr12:93567075:A:G
93567248	chr12:93567248:C:T
93567334	chr12:93567334:C:T
93567577	chr12:93567577:A:G
93567684	chr12:93567684:G:A
93569106	chr12:93569106:A:G
93569183	chr12:93569183:T:C
93569403	chr12:93569403:C:T
93570097	chr12:93570097:C:T
93570188	chr12:93570188:C:T
93570358	chr12:93570358:C:T
93570630	chr12:93570630:T:C
93571082	chr12:93571082:C:T
93571256	chr12:93571256:G:A
93572201	chr12:93572201:G:A
93572212	chr12:93572212:CT:C
93572442	chr12:93572442:C:T
93572917	chr12:93572917:A:G
93573259	chr12:93573259:A:G
93573417	chr12:93573417:G:A
93573979	chr12:93573979:T:C
93573984	chr12:93573984:G:A
93574421	chr12:93574421:T:C
93574480	chr12:93574480:G:A
93574512	chr12:93574512:C:A
93575422	chr12:93575422:A:G
93575600	chr12:93575600:G:T
93576155	chr12:93576155:C:G
93576250	chr12:93576250:T:C
93576408	chr12:93576408:G:A
93576855	chr12:93576855:C:T
93577113	chr12:93577113:T:C
93577670	chr12:93577670:T:TACTTTTAA
93577672	chr12:93577672:G:GTATACT
93577905	chr12:93577905:G:A
93578893	chr12:93578893:CAG:C
93579094	chr12:93579094:A:G
93579211	chr12:93579211:A:G
93579512	chr12:93579512:A:T
93579725	chr12:93579725:G:A
93579944	chr12:93579944:ACTT:A
93580141	chr12:93580141:C:T
93580367	chr12:93580367:A:G
93580806	chr12:93580806:G:A
93581432	chr12:93581432:G:A
93581785	chr12:93581785:G:C
93582072	chr12:93582072:G:A
93582504	chr12:93582504:T:C
93582709	chr12:93582709:A:G
93582812	chr12:93582812:C:T
93582860	chr12:93582860:A:G
93582927	chr12:93582927:C:T
93583178	chr12:93583178:A:G
93583224	chr12:93583224:A:G
93583689	chr12:93583689:T:A
93583815	chr12:93583815:A:G
93584667	chr12:93584667:TA:T
93585384	chr12:93585384:G:T
93585643	chr12:93585643:T:C
93585670	chr12:93585670:G:A
93585696	chr12:93585696:G:T
93585903	chr12:93585903:C:T
93586116	chr12:93586116:A:G
93586138	chr12:93586138:G:C
93586277	chr12:93586277:T:G
93586310	chr12:93586310:C:T
93586312	chr12:93586312:T:A
93588520	chr12:93588520:G:A
93588556	chr12:93588556:G:A
93588702	chr12:93588702:C:T
93589356	chr12:93589356:T:A
93589361	chr12:93589361:A:T
93589842	chr12:93589842:TG:T
93589982	chr12:93589982:G:A
93590078	chr12:93590078:T:C
93590115	chr12:93590115:G:A
93590125	chr12:93590125:G:A
93590965	chr12:93590965:T:C
93591268	chr12:93591268:A:C
93591416	chr12:93591416:T:C
93591706	chr12:93591706:T:C
93591887	chr12:93591887:C:G
93593038	chr12:93593038:C:T
93593130	chr12:93593130:G:A
93593251	chr12:93593251:C:T
93593282	chr12:93593282:A:G
93593387	chr12:93593387:A:G
93593419	chr12:93593419:T:A
93593636	chr12:93593636:T:G
93593704	chr12:93593704:G:C
93594620	chr12:93594620:A:G
93594739	chr12:93594739:A:C
93595414	chr12:93595414:G:A
93595956	chr12:93595956:G:A
93596113	chr12:93596113:T:C
93596489	chr12:93596489:A:G
93596500	chr12:93596500:C:G
93596777	chr12:93596777:A:G
93597248	chr12:93597248:C:T
93597486	chr12:93597486:C:T
93597944	chr12:93597944:A:G
93598026	chr12:93598026:T:C
93598106	chr12:93598106:T:C
93598233	chr12:93598233:G:A
93598648	chr12:93598648:T:G
93599161	chr12:93599161:T:C
93599269	chr12:93599269:C:T
93599490	chr12:93599490:C:A
93600175	chr12:93600175:A:T
93600304	chr12:93600304:G:T
93600705	chr12:93600705:G:A
93600825	chr12:93600825:G:A
93601051	chr12:93601051:A:C
93601448	chr12:93601448:G:A
93601593	chr12:93601593:G:A
93601600	chr12:93601600:C:T
93601713	chr12:93601713:A:T
93601847	chr12:93601847:C:T
93602164	chr12:93602164:C:T
93602259	chr12:93602259:T:A
93602284	chr12:93602284:C:T
93602325	chr12:93602325:A:T
93602466	chr12:93602466:T:C
93602780	chr12:93602780:G:C
93603352	chr12:93603352:G:A
93603597	chr12:93603597:A:T
93604032	chr12:93604032:C:T
93604224	chr12:93604224:T:G
93604786	chr12:93604786:C:T
93604930	chr12:93604930:A:G
93605007	chr12:93605007:A:C
93605246	chr12:93605246:G:A
93605433	chr12:93605433:G:A
93605781	chr12:93605781:T:C
93605805	chr12:93605805:C:T
93605912	chr12:93605912:C:T
93606337	chr12:93606337:A:G
93606385	chr12:93606385:A:G
93606429	chr12:93606429:A:G
93606448	chr12:93606448:A:C
93606553	chr12:93606553:T:C
93606924	chr12:93606924:C:A
93607272	chr12:93607272:G:A
93607502	chr12:93607502:G:GC
93607533	chr12:93607533:C:T
93607591	chr12:93607591:A:G
93607693	chr12:93607693:T:C
93607710	chr12:93607710:C:T
93607750	chr12:93607750:T:G
93607907	chr12:93607907:C:T
93607948	chr12:93607948:T:TAGTA
93608135	chr12:93608135:T:C
93608202	chr12:93608202:C:T
93608295	chr12:93608295:T:A
93608335	chr12:93608335:A:G
93608556	chr12:93608556:T:G
93608788	chr12:93608788:C:T
93609031	chr12:93609031:G:A
93609119	chr12:93609119:C:T
93609168	chr12:93609168:A:G
93609179	chr12:93609179:T:G
93609317	chr12:93609317:G:A
93609485	chr12:93609485:TAATA:T
93609889	chr12:93609889:A:G
93610083	chr12:93610083:C:T
93610103	chr12:93610103:T:C
93610124	chr12:93610124:T:C
93610139	chr12:93610139:G:A
93610193	chr12:93610193:G:A
93610201	chr12:93610201:A:C
93610434	chr12:93610434:T:C
93610748	chr12:93610748:A:G
93611001	chr12:93611001:T:C
93611061	chr12:93611061:C:T
93611323	chr12:93611323:C:T
93611324	chr12:93611324:A:G
93611395	chr12:93611395:G:A
93611426	chr12:93611426:G:A
93611671	chr12:93611671:A:G
93611898	chr12:93611898:G:A
93611906	chr12:93611906:G:A
93612195	chr12:93612195:T:C
93612300	chr12:93612300:A:G
93612326	chr12:93612326:C:T
93612434	chr12:93612434:C:T
93612645	chr12:93612645:G:A
93612658	chr12:93612658:T:C
93612769	chr12:93612769:G:A
93612881	chr12:93612881:C:T
93613114	chr12:93613114:A:G
93613513	chr12:93613513:G:A
93613702	chr12:93613702:T:C
93613824	chr12:93613824:G:A
93613906	chr12:93613906:T:G
93614705	chr12:93614705:T:C
93614760	chr12:93614760:G:A
93614984	chr12:93614984:G:A
93615243	chr12:93615243:T:C
93615244	chr12:93615244:T:C
93615970	chr12:93615970:G:C
93616009	chr12:93616009:T:C
93616192	chr12:93616192:C:T
93616254	chr12:93616254:G:A
93616411	chr12:93616411:A:G
93616680	chr12:93616680:G:A
93617119	chr12:93617119:C:T
93617183	chr12:93617183:C:T
93617255	chr12:93617255:T:A
93617625	chr12:93617625:C:T
93617827	chr12:93617827:G:A
93617859	chr12:93617859:C:T
93617954	chr12:93617954:G:A
93618251	chr12:93618251:A:G
93618365	chr12:93618365:T:A
93618461	chr12:93618461:A:C
93618776	chr12:93618776:G:A
93618788	chr12:93618788:GT:G
93618831	chr12:93618831:C:G
93619106	chr12:93619106:C:T
93619236	chr12:93619236:G:A
93619286	chr12:93619286:G:A
93619332	chr12:93619332:G:A
93619367	chr12:93619367:G:T
93619668	chr12:93619668:C:T
93619836	chr12:93619836:A:G
93620032	chr12:93620032:T:C
93620906	chr12:93620906:T:C
93620946	chr12:93620946:G:A
93621119	chr12:93621119:TCCAA:T
93621329	chr12:93621329:TAC:T
93621655	chr12:93621655:T:A
93622444	chr12:93622444:G:A
93622489	chr12:93622489:T:C
93622868	chr12:93622868:G:C
93622901	chr12:93622901:C:T
93622966	chr12:93622966:C:A
93623178	chr12:93623178:C:T
93623525	chr12:93623525:C:T
93623768	chr12:93623768:G:A
93623787	chr12:93623787:C:T
93624063	chr12:93624063:T:C
93624098	chr12:93624098:T:G
93624201	chr12:93624201:A:G
93624329	chr12:93624329:C:T
93624448	chr12:93624448:T:G
93624515	chr12:93624515:T:C
93624744	chr12:93624744:CCA:C
93624749	chr12:93624749:A:T
93624753	chr12:93624753:T:G
93624930	chr12:93624930:T:C
93625511	chr12:93625511:G:A
93625708	chr12:93625708:A:G
93625926	chr12:93625926:T:G
93626057	chr12:93626057:C:T
93626073	chr12:93626073:G:A
93626262	chr12:93626262:C:T
93626577	chr12:93626577:G:A
93626579	chr12:93626579:A:G
93626787	chr12:93626787:T:G
93626791	chr12:93626791:C:T
93626873	chr12:93626873:A:G
93627023	chr12:93627023:A:G
93627172	chr12:93627172:G:T
93627212	chr12:93627212:G:A
93627256	chr12:93627256:C:A
93627303	chr12:93627303:T:C
93627483	chr12:93627483:A:T
93627799	chr12:93627799:A:G
93628385	chr12:93628385:A:C
93628774	chr12:93628774:G:C
93628855	chr12:93628855:G:T
93629195	chr12:93629195:G:A
93629206	chr12:93629206:G:T
93629893	chr12:93629893:T:C
93629927	chr12:93629927:A:C
93630025	chr12:93630025:G:A
93630234	chr12:93630234:C:T
93630235	chr12:93630235:G:A
93630251	chr12:93630251:G:A
93630442	chr12:93630442:G:A
93630507	chr12:93630507:T:A
93631056	chr12:93631056:A:AATTAG
93631098	chr12:93631098:C:G
93631451	chr12:93631451:T:C
93631504	chr12:93631504:C:A
93631620	chr12:93631620:G:C
93632024	chr12:93632024:G:A
93632379	chr12:93632379:C:T
93632475	chr12:93632475:C:T
93632867	chr12:93632867:G:T
93632880	chr12:93632880:G:T
93632881	chr12:93632881:C:T
93633077	chr12:93633077:A:G
93633474	chr12:93633474:G:A
93634809	chr12:93634809:A:T
93634881	chr12:93634881:CTTGT:C
93634969	chr12:93634969:A:G
93635256	chr12:93635256:G:A
93635265	chr12:93635265:G:A
93635585	chr12:93635585:A:G
93635724	chr12:93635724:G:A
93636316	chr12:93636316:C:G
93636319	chr12:93636319:A:AGCTGTT
93636513	chr12:93636513:G:C
93636703	chr12:93636703:C:T
93636892	chr12:93636892:A:C
93636973	chr12:93636973:T:C
93637088	chr12:93637088:A:G
93637654	chr12:93637654:A:G
93638288	chr12:93638288:C:T
93638343	chr12:93638343:G:T
93638487	chr12:93638487:C:T
93638502	chr12:93638502:A:C
93638737	chr12:93638737:C:T
93639987	chr12:93639987:G:A
93640366	chr12:93640366:C:T
93641745	chr12:93641745:A:G
93641823	chr12:93641823:T:C
93642026	chr12:93642026:G:A
93642051	chr12:93642051:A:G
93642937	chr12:93642937:T:C
93642942	chr12:93642942:T:C
93643001	chr12:93643001:G:T
93643207	chr12:93643207:T:C
93643484	chr12:93643484:G:T
93643488	chr12:93643488:C:T
93643543	chr12:93643543:G:A
93643568	chr12:93643568:C:T
93643831	chr12:93643831:A:T
93644082	chr12:93644082:G:A
93644146	chr12:93644146:T:C
93644334	chr12:93644334:A:G
93644389	chr12:93644389:A:C
93644490	chr12:93644490:A:G
93644796	chr12:93644796:T:G
93645088	chr12:93645088:G:A
93645296	chr12:93645296:C:T
93645408	chr12:93645408:G:A
93645843	chr12:93645843:C:T
93646163	chr12:93646163:G:A
93646261	chr12:93646261:G:A
93646508	chr12:93646508:T:C
93646567	chr12:93646567:T:C
93646644	chr12:93646644:C:T
93646685	chr12:93646685:G:A
93646921	chr12:93646921:C:T
93647135	chr12:93647135:C:T
93647358	chr12:93647358:G:T
93647396	chr12:93647396:C:G
93647498	chr12:93647498:T:C
93647723	chr12:93647723:A:T
93647864	chr12:93647864:G:A
93648002	chr12:93648002:T:C
93648043	chr12:93648043:C:T
93648438	chr12:93648438:T:TA
93648446	chr12:93648446:A:G
93648823	chr12:93648823:A:G
93648904	chr12:93648904:G:A
93648905	chr12:93648905:C:A
93648943	chr12:93648943:G:GTT
93649079	chr12:93649079:A:G
93649694	chr12:93649694:TTTTTTCTTTCTTTC:T
93649863	chr12:93649863:A:G
93649963	chr12:93649963:C:T
93650190	chr12:93650190:G:C
93650280	chr12:93650280:A:G
93650318	chr12:93650318:GA:G
93650399	chr12:93650399:T:C
93650425	chr12:93650425:T:C
93650440	chr12:93650440:A:C
93650598	chr12:93650598:A:G
93650603	chr12:93650603:T:A
93650636	chr12:93650636:G:T
93650652	chr12:93650652:C:T
93650914	chr12:93650914:G:A
93651384	chr12:93651384:G:A
93652398	chr12:93652398:T:C
93653572	chr12:93653572:T:G
93653807	chr12:93653807:T:C
93654428	chr12:93654428:G:A
93654692	chr12:93654692:A:G
93655176	chr12:93655176:C:T
93655291	chr12:93655291:C:T
93655393	chr12:93655393:T:A
93655612	chr12:93655612:T:A
93655848	chr12:93655848:C:T
93656069	chr12:93656069:T:C
93656111	chr12:93656111:G:A
93656240	chr12:93656240:GT:G
93656316	chr12:93656316:A:G
93656397	chr12:93656397:C:T
93656426	chr12:93656426:G:T
93656570	chr12:93656570:G:T
93656768	chr12:93656768:AAG:A
93656941	chr12:93656941:T:C
93657018	chr12:93657018:G:T
93657399	chr12:93657399:G:A
93657480	chr12:93657480:C:T
93657531	chr12:93657531:C:T
93657659	chr12:93657659:C:T
93657689	chr12:93657689:T:A
93657717	chr12:93657717:G:A
93657752	chr12:93657752:T:C
93657764	chr12:93657764:T:G
93657809	chr12:93657809:TC:T
93657812	chr12:93657812:T:G
93657860	chr12:93657860:A:G
93658018	chr12:93658018:C:T
93658654	chr12:93658654:A:G
93658732	chr12:93658732:T:TC
93658770	chr12:93658770:T:A
93658794	chr12:93658794:A:G
93658843	chr12:93658843:A:T
93658934	chr12:93658934:T:G
93659586	chr12:93659586:A:G
93660017	chr12:93660017:G:A
93660040	chr12:93660040:G:A
93660055	chr12:93660055:G:A
93660234	chr12:93660234:G:A
93660458	chr12:93660458:T:C
93660499	chr12:93660499:G:A
93660500	chr12:93660500:C:T
93660535	chr12:93660535:C:T
93660538	chr12:93660538:G:A
93660685	chr12:93660685:C:T
93661269	chr12:93661269:T:C
93661270	chr12:93661270:G:A
93661579	chr12:93661579:A:G
93661593	chr12:93661593:G:A
93661699	chr12:93661699:C:A
93661998	chr12:93661998:G:A
93662372	chr12:93662372:T:A
93662408	chr12:93662408:A:C
93662434	chr12:93662434:C:T
93662466	chr12:93662466:G:A
93662547	chr12:93662547:C:A
93662574	chr12:93662574:C:T
93662665	chr12:93662665:G:C
93662963	chr12:93662963:A:C
93662967	chr12:93662967:T:G
93663521	chr12:93663521:C:T
93663601	chr12:93663601:G:C
93663759	chr12:93663759:A:G
93664323	chr12:93664323:T:C
93664364	chr12:93664364:G:A
93664367	chr12:93664367:C:T
93664443	chr12:93664443:G:A
93664542	chr12:93664542:G:C
93664595	chr12:93664595:T:C
93665119	chr12:93665119:A:G
93665291	chr12:93665291:C:T
93665705	chr12:93665705:T:A
93665828	chr12:93665828:C:T
93666090	chr12:93666090:C:T
93666811	chr12:93666811:T:C
93667220	chr12:93667220:T:C
93667454	chr12:93667454:C:T
93667459	chr12:93667459:C:T
93667664	chr12:93667664:T:C
93667779	chr12:93667779:C:G
93668239	chr12:93668239:A:AC
93668412	chr12:93668412:C:T
93668505	chr12:93668505:A:G
93668672	chr12:93668672:G:A
93668678	chr12:93668678:C:T
93669028	chr12:93669028:C:T
93669141	chr12:93669141:C:T
93669292	chr12:93669292:T:A
93669784	chr12:93669784:C:A
93670150	chr12:93670150:AT:A
93670309	chr12:93670309:C:T
93670376	chr12:93670376:A:G
93670497	chr12:93670497:C:T
93670622	chr12:93670622:T:C
93671035	chr12:93671035:A:G
93671101	chr12:93671101:T:A
93671105	chr12:93671105:T:C
93671256	chr12:93671256:C:CTGCTTCTA
93671693	chr12:93671693:T:C
93671938	chr12:93671938:T:C
93672242	chr12:93672242:C:T
93672565	chr12:93672565:T:C
93672935	chr12:93672935:A:G
93673176	chr12:93673176:C:T
93673446	chr12:93673446:T:C
93673679	chr12:93673679:T:C
93674024	chr12:93674024:G:A
93674645	chr12:93674645:G:A
93674749	chr12:93674749:ATT:A
93674814	chr12:93674814:C:T
93674895	chr12:93674895:T:C
93675587	chr12:93675587:T:C
93676254	chr12:93676254:A:G
93676667	chr12:93676667:G:A
93676671	chr12:93676671:T:C
93676679	chr12:93676679:C:G
93677055	chr12:93677055:C:G
93677140	chr12:93677140:G:A
93677214	chr12:93677214:A:G
93677259	chr12:93677259:A:T
93679254	chr12:93679254:G:C
93680276	chr12:93680276:T:TA
93680863	chr12:93680863:A:G
93680877	chr12:93680877:G:A
93680984	chr12:93680984:A:G
93681181	chr12:93681181:G:A
93681391	chr12:93681391:G:C
93681638	chr12:93681638:C:T
93681852	chr12:93681852:G:A
93681879	chr12:93681879:A:G
93681960	chr12:93681960:T:G
93682207	chr12:93682207:T:C
93682675	chr12:93682675:A:G
93682945	chr12:93682945:G:A
93683212	chr12:93683212:A:C
93683450	chr12:93683450:C:T
93683504	chr12:93683504:A:G
93683557	chr12:93683557:T:C
93683565	chr12:93683565:C:T
93683706	chr12:93683706:C:T
93683993	chr12:93683993:T:C
93684087	chr12:93684087:G:A
93684310	chr12:93684310:C:G
93684337	chr12:93684337:A:G
93684352	chr12:93684352:G:A
93684366	chr12:93684366:T:C
93684768	chr12:93684768:G:A
93684977	chr12:93684977:T:G
93685006	chr12:93685006:C:T
93685444	chr12:93685444:G:A
93685707	chr12:93685707:A:T
93685736	chr12:93685736:G:A
93685787	chr12:93685787:T:C
93685866	chr12:93685866:G:A
93685989	chr12:93685989:G:A
93686094	chr12:93686094:G:A
93686305	chr12:93686305:A:C
93686904	chr12:93686904:G:A
93686980	chr12:93686980:T:G
93687063	chr12:93687063:C:G
93687294	chr12:93687294:T:C
93687387	chr12:93687387:A:G
93687552	chr12:93687552:G:A
93687601	chr12:93687601:C:T
93687844	chr12:93687844:C:G
93688055	chr12:93688055:C:T
93688802	chr12:93688802:C:T
93688889	chr12:93688889:T:C
93689056	chr12:93689056:T:C
93689486	chr12:93689486:C:A
93689603	chr12:93689603:T:A
93689893	chr12:93689893:G:T
93689900	chr12:93689900:T:C
93689904	chr12:93689904:A:G
93690030	chr12:93690030:A:G
93690702	chr12:93690702:G:A
93690891	chr12:93690891:C:A
93691032	chr12:93691032:T:C
93691102	chr12:93691102:T:C
93691113	chr12:93691113:G:C
93691218	chr12:93691218:T:C
93691314	chr12:93691314:C:T
93691339	chr12:93691339:C:T
93691449	chr12:93691449:T:A
93691800	chr12:93691800:A:G
93692043	chr12:93692043:A:G
93692124	chr12:93692124:T:C
93692126	chr12:93692126:A:G
93692217	chr12:93692217:C:T
93692394	chr12:93692394:C:A
93692403	chr12:93692403:C:G
93692618	chr12:93692618:T:C
93692661	chr12:93692661:T:A
93692777	chr12:93692777:C:T
93693324	chr12:93693324:C:G
93693401	chr12:93693401:T:G
93693415	chr12:93693415:A:G
93693417	chr12:93693417:G:A
93693551	chr12:93693551:C:T
93693552	chr12:93693552:A:G
93693634	chr12:93693634:A:G
93693705	chr12:93693705:TAAAG:T
93693767	chr12:93693767:C:T
93693906	chr12:93693906:C:T
93694250	chr12:93694250:CT:C
93694423	chr12:93694423:C:T
93694621	chr12:93694621:G:T
93694639	chr12:93694639:A:G
93694658	chr12:93694658:C:A
93694694	chr12:93694694:A:G
93694879	chr12:93694879:C:G
93694893	chr12:93694893:TGATTTATA:T
93694952	chr12:93694952:G:GA
93694978	chr12:93694978:G:A
93695471	chr12:93695471:T:G
93695474	chr12:93695474:T:C
93695668	chr12:93695668:C:T
93696096	chr12:93696096:C:T
93696102	chr12:93696102:T:A
93696116	chr12:93696116:G:A
93696158	chr12:93696158:T:C
93696235	chr12:93696235:T:C
93696368	chr12:93696368:A:T
93696626	chr12:93696626:TAGAC:T
93697091	chr12:93697091:A:G
93697108	chr12:93697108:C:T
93697558	chr12:93697558:G:A
93697593	chr12:93697593:TAATAAGTTA:T
93698223	chr12:93698223:T:C
93698249	chr12:93698249:A:ACT
93698263	chr12:93698263:TCCAGTTACTTCTAGAACTGGACA:GCCAGTTACTTCTAGAACTGGACA
93698322	chr12:93698322:A:G
93698469	chr12:93698469:G:T
93698954	chr12:93698954:G:A
93699366	chr12:93699366:C:G
93699589	chr12:93699589:T:G
93699618	chr12:93699618:C:A
93699986	chr12:93699986:G:A
93700186	chr12:93700186:C:T
93700784	chr12:93700784:T:A
93701397	chr12:93701397:C:T
93701483	chr12:93701483:C:T
93701697	chr12:93701697:A:G
93702067	chr12:93702067:C:T
93702259	chr12:93702259:G:A
93702266	chr12:93702266:T:C
93702397	chr12:93702397:A:T
93702512	chr12:93702512:T:C
93702997	chr12:93702997:T:C
93703113	chr12:93703113:T:C
93703829	chr12:93703829:A:G
93704173	chr12:93704173:A:G
93704271	chr12:93704271:A:G
93704496	chr12:93704496:A:G
93704716	chr12:93704716:A:G
93704737	chr12:93704737:C:T
93704866	chr12:93704866:C:T
93704912	chr12:93704912:G:T
93704928	chr12:93704928:C:T
93705034	chr12:93705034:A:G
93705500	chr12:93705500:T:C
93705678	chr12:93705678:A:G
93705713	chr12:93705713:T:C
93706239	chr12:93706239:C:T
93706354	chr12:93706354:A:G
93706441	chr12:93706441:G:T
93706608	chr12:93706608:C:A
93706735	chr12:93706735:A:G
93706740	chr12:93706740:G:A
93707766	chr12:93707766:G:T
93707952	chr12:93707952:G:A
93708099	chr12:93708099:T:C
93708115	chr12:93708115:G:A
93708258	chr12:93708258:A:G
93708678	chr12:93708678:A:G
93708892	chr12:93708892:G:C
93709139	chr12:93709139:G:A
93709799	chr12:93709799:G:A
93709872	chr12:93709872:G:A
93710248	chr12:93710248:A:G
93710505	chr12:93710505:T:C
93711481	chr12:93711481:A:G
93711491	chr12:93711491:C:T
93712197	chr12:93712197:T:C
93712236	chr12:93712236:T:C
93712238	chr12:93712238:T:G
93712361	chr12:93712361:C:G
93712403	chr12:93712403:G:A
93712590	chr12:93712590:A:G
93712931	chr12:93712931:T:C
93713265	chr12:93713265:G:A
93713936	chr12:93713936:C:T
93714396	chr12:93714396:A:G
93714474	chr12:93714474:G:A
93714572	chr12:93714572:G:A
93715038	chr12:93715038:A:C
93715070	chr12:93715070:A:G
93715161	chr12:93715161:A:G
93715922	chr12:93715922:G:A
93715943	chr12:93715943:A:C
93716118	chr12:93716118:C:T
93716483	chr12:93716483:C:T
93716614	chr12:93716614:G:A
93716664	chr12:93716664:C:T
93716706	chr12:93716706:T:C
93716712	chr12:93716712:G:A
93717213	chr12:93717213:A:T
93717314	chr12:93717314:C:T
93717442	chr12:93717442:A:C
93717808	chr12:93717808:G:A
93718060	chr12:93718060:C:T
93718132	chr12:93718132:T:C
93718248	chr12:93718248:G:A
93718302	chr12:93718302:C:T
93718431	chr12:93718431:A:G
93719392	chr12:93719392:A:C
93719533	chr12:93719533:C:T
93719534	chr12:93719534:T:G
93719801	chr12:93719801:T:C
93719909	chr12:93719909:T:C
93720448	chr12:93720448:T:C
93720506	chr12:93720506:G:A
93720916	chr12:93720916:G:A
93720962	chr12:93720962:T:C
93721413	chr12:93721413:G:A
93721444	chr12:93721444:T:C
93721691	chr12:93721691:T:G
93722634	chr12:93722634:C:T
93722694	chr12:93722694:A:G
93722766	chr12:93722766:A:G
93723322	chr12:93723322:A:G
93723743	chr12:93723743:A:G
93724456	chr12:93724456:G:A
93724555	chr12:93724555:C:T
93725010	chr12:93725010:G:A
93725107	chr12:93725107:G:A
93725272	chr12:93725272:A:G
93725323	chr12:93725323:A:G
93726406	chr12:93726406:T:C
93726486	chr12:93726486:T:A
93726822	chr12:93726822:C:CT
93726956	chr12:93726956:G:A
93726961	chr12:93726961:C:G
93727219	chr12:93727219:G:A
93727499	chr12:93727499:T:C
93727538	chr12:93727538:T:C
93727678	chr12:93727678:G:A
93727847	chr12:93727847:TCTGGATGTGC:T
93728121	chr12:93728121:T:C
93728278	chr12:93728278:A:G
93728443	chr12:93728443:C:T
93728539	chr12:93728539:C:T
93729005	chr12:93729005:A:G
93729515	chr12:93729515:G:A
93729700	chr12:93729700:G:T
93730205	chr12:93730205:T:C
93730784	chr12:93730784:C:T
93730996	chr12:93730996:G:T
93731013	chr12:93731013:C:T
93731398	chr12:93731398:T:C
93731684	chr12:93731684:T:C
93731844	chr12:93731844:C:G
93731907	chr12:93731907:C:T
93732076	chr12:93732076:C:T
93732209	chr12:93732209:T:C
93732286	chr12:93732286:TTCAGTG:T
93732322	chr12:93732322:G:A
93732401	chr12:93732401:G:C
93732929	chr12:93732929:T:A
93733079	chr12:93733079:G:A
93733149	chr12:93733149:T:G
93733226	chr12:93733226:G:A
93733466	chr12:93733466:C:T
93733529	chr12:93733529:C:T
93733713	chr12:93733713:GATTC:G
93733943	chr12:93733943:C:T
93734005	chr12:93734005:C:T
93734041	chr12:93734041:A:G
93735090	chr12:93735090:G:A
93735377	chr12:93735377:T:C
93735796	chr12:93735796:TAG:T
93735863	chr12:93735863:G:T
93736037	chr12:93736037:A:G
93736493	chr12:93736493:T:G
93736558	chr12:93736558:G:T
93736937	chr12:93736937:T:G
93736952	chr12:93736952:T:G
93737348	chr12:93737348:G:T
93737483	chr12:93737483:A:G
93737535	chr12:93737535:T:G
93737633	chr12:93737633:T:C
93738037	chr12:93738037:G:A
93738281	chr12:93738281:G:T
93738284	chr12:93738284:T:C
93738410	chr12:93738410:T:A
93738514	chr12:93738514:A:G
93738576	chr12:93738576:A:G
93738842	chr12:93738842:A:C
93738937	chr12:93738937:T:C
93739407	chr12:93739407:A:T
93739508	chr12:93739508:A:G
93739697	chr12:93739697:A:G
93740488	chr12:93740488:G:A
93740638	chr12:93740638:A:G
93740774	chr12:93740774:A:G
93740838	chr12:93740838:T:A
93741493	chr12:93741493:C:T
93741572	chr12:93741572:C:T
93741592	chr12:93741592:C:T
93741758	chr12:93741758:G:C
93741909	chr12:93741909:T:A
93741976	chr12:93741976:G:T
93742233	chr12:93742233:G:C
93742573	chr12:93742573:T:C
93742630	chr12:93742630:A:G
93742760	chr12:93742760:C:T
93743230	chr12:93743230:G:T
93743310	chr12:93743310:C:T
93743729	chr12:93743729:G:A
93743896	chr12:93743896:C:G
93744622	chr12:93744622:C:A
93744656	chr12:93744656:T:C
93745009	chr12:93745009:A:G
93745626	chr12:93745626:A:G
93746916	chr12:93746916:C:T
93747212	chr12:93747212:G:A
93747281	chr12:93747281:C:G
93747393	chr12:93747393:T:G
93747483	chr12:93747483:T:C
93747680	chr12:93747680:C:T
93747724	chr12:93747724:C:T
93747760	chr12:93747760:C:T
93747995	chr12:93747995:AT:A
93747996	chr12:93747996:T:A
93747998	chr12:93747998:T:A
93748287	chr12:93748287:G:A
93748410	chr12:93748410:A:AT
93748662	chr12:93748662:C:CAA
93748703	chr12:93748703:T:C
93748769	chr12:93748769:G:A
93748810	chr12:93748810:T:G
93749116	chr12:93749116:G:A
93749202	chr12:93749202:G:A
93749708	chr12:93749708:C:A
93749845	chr12:93749845:A:G
93750227	chr12:93750227:CA:C
93750241	chr12:93750241:G:A
93750399	chr12:93750399:A:G
93750404	chr12:93750404:A:G
93750627	chr12:93750627:T:C
93751344	chr12:93751344:G:A
93751460	chr12:93751460:A:G
93751496	chr12:93751496:T:C
93752228	chr12:93752228:G:A
93752683	chr12:93752683:T:G
93752890	chr12:93752890:G:A
93752926	chr12:93752926:A:T
93753059	chr12:93753059:CAT:C
93753159	chr12:93753159:G:A
93753435	chr12:93753435:G:A
93753531	chr12:93753531:A:G
93753767	chr12:93753767:C:T
93753814	chr12:93753814:C:T
93754295	chr12:93754295:C:T
93754768	chr12:93754768:C:T
93755615	chr12:93755615:G:A
93756679	chr12:93756679:A:G
93756763	chr12:93756763:T:C
93757597	chr12:93757597:T:C
93758068	chr12:93758068:C:T
93758594	chr12:93758594:T:G
93758700	chr12:93758700:T:C
93758857	chr12:93758857:A:G
93759028	chr12:93759028:T:C
93759078	chr12:93759078:T:C
93759486	chr12:93759486:G:A
93759530	chr12:93759530:A:C
93759883	chr12:93759883:T:C
93760049	chr12:93760049:A:G
93760349	chr12:93760349:T:C
93760757	chr12:93760757:GGGT:G
93761508	chr12:93761508:G:C
93762374	chr12:93762374:C:T
93762935	chr12:93762935:A:T
93762986	chr12:93762986:G:C
93763190	chr12:93763190:C:T
93763199	chr12:93763199:G:C
93763463	chr12:93763463:TC:T
93763705	chr12:93763705:T:C
93763900	chr12:93763900:C:T
93763956	chr12:93763956:G:A
93764247	chr12:93764247:G:A
93764507	chr12:93764507:T:C
93764711	chr12:93764711:G:A
93764891	chr12:93764891:G:T
93765135	chr12:93765135:A:G
93765439	chr12:93765439:A:G
93765812	chr12:93765812:A:G
93765893	chr12:93765893:T:A
93766194	chr12:93766194:A:C
93766383	chr12:93766383:T:G
93766770	chr12:93766770:G:T
93767175	chr12:93767175:A:G
93767219	chr12:93767219:G:A
93767943	chr12:93767943:C:T
93768673	chr12:93768673:G:A
93768780	chr12:93768780:T:C
93769534	chr12:93769534:G:C
93769665	chr12:93769665:G:A
93769687	chr12:93769687:C:G
93770134	chr12:93770134:G:C
93770143	chr12:93770143:G:T
93770264	chr12:93770264:T:A
93770455	chr12:93770455:A:C
93771215	chr12:93771215:T:G
93773142	chr12:93773142:G:A
93773146	chr12:93773146:A:G
93773516	chr12:93773516:T:G
93773567	chr12:93773567:T:C
93774594	chr12:93774594:T:A
93775013	chr12:93775013:T:C
93775150	chr12:93775150:G:A
93775363	chr12:93775363:GAC:G
93775373	chr12:93775373:C:T
93775576	chr12:93775576:A:AG
93775787	chr12:93775787:T:A
93775861	chr12:93775861:G:A
93775876	chr12:93775876:A:G
93776742	chr12:93776742:G:A
93776953	chr12:93776953:T:C
93777175	chr12:93777175:G:C
93777241	chr12:93777241:C:A
93777492	chr12:93777492:G:A
93778258	chr12:93778258:T:G
93778855	chr12:93778855:A:G
93779906	chr12:93779906:T:A
93780252	chr12:93780252:A:G
93780390	chr12:93780390:G:A
93780489	chr12:93780489:G:A
93780498	chr12:93780498:T:C
93780622	chr12:93780622:G:A
93780661	chr12:93780661:G:A
93780830	chr12:93780830:T:C
93780877	chr12:93780877:G:A
93781061	chr12:93781061:G:T
93781212	chr12:93781212:A:G
93781273	chr12:93781273:G:A
93781338	chr12:93781338:G:A
93781417	chr12:93781417:G:A
93781500	chr12:93781500:A:G
93781646	chr12:93781646:A:G
93782098	chr12:93782098:A:G
93782198	chr12:93782198:T:C
93782214	chr12:93782214:CCAGCATTCT:C
93782494	chr12:93782494:A:T
93782587	chr12:93782587:G:A
93783002	chr12:93783002:A:G
93783393	chr12:93783393:T:A
93783805	chr12:93783805:A:G
93784251	chr12:93784251:G:A
93784722	chr12:93784722:A:G
93785181	chr12:93785181:A:G
93785674	chr12:93785674:G:A
93786022	chr12:93786022:G:A
93786138	chr12:93786138:T:C
93786186	chr12:93786186:C:A
93786262	chr12:93786262:C:T
93786320	chr12:93786320:C:T
93786509	chr12:93786509:T:A
93786794	chr12:93786794:A:G
93786840	chr12:93786840:A:T
93786851	chr12:93786851:A:G
93786872	chr12:93786872:A:G
93786916	chr12:93786916:G:A
93786926	chr12:93786926:A:G
93786975	chr12:93786975:A:G
93787309	chr12:93787309:T:G
93787403	chr12:93787403:C:T
93787485	chr12:93787485:C:T
93787694	chr12:93787694:G:A
93787710	chr12:93787710:C:T
93787789	chr12:93787789:C:T
93788274	chr12:93788274:G:T
93789683	chr12:93789683:TCATGGTTGGATACATGTGTGAAAGCATATCAAATTG:T
93789794	chr12:93789794:T:C
93790224	chr12:93790224:A:G
93790306	chr12:93790306:C:T
93790311	chr12:93790311:A:G
93790729	chr12:93790729:A:C
93790770	chr12:93790770:G:A
93790777	chr12:93790777:T:C
93791139	chr12:93791139:A:G
93791467	chr12:93791467:A:G
93791614	chr12:93791614:C:T
93791628	chr12:93791628:A:G
93791878	chr12:93791878:G:A
93792155	chr12:93792155:C:T
93792183	chr12:93792183:G:A
93792187	chr12:93792187:G:C
93792621	chr12:93792621:G:T
93792799	chr12:93792799:C:T
93792815	chr12:93792815:C:A
93792923	chr12:93792923:T:C
93793127	chr12:93793127:A:G
93793142	chr12:93793142:C:T
93793313	chr12:93793313:C:T
93793575	chr12:93793575:A:T
93794249	chr12:93794249:T:C
93794535	chr12:93794535:C:G
93794711	chr12:93794711:C:T
93794721	chr12:93794721:A:G
93795005	chr12:93795005:T:G
93795392	chr12:93795392:C:T
93795409	chr12:93795409:T:C
93796147	chr12:93796147:G:A
93796334	chr12:93796334:A:C
93796387	chr12:93796387:T:C
93796479	chr12:93796479:C:G
93796554	chr12:93796554:G:A
93796567	chr12:93796567:T:C
93796727	chr12:93796727:T:C
93796775	chr12:93796775:G:C
93797402	chr12:93797402:C:T
93797688	chr12:93797688:T:A
93797799	chr12:93797799:G:A
93798028	chr12:93798028:A:G
93798105	chr12:93798105:A:G
93798144	chr12:93798144:T:G
93798476	chr12:93798476:A:G
93798868	chr12:93798868:C:T
93799137	chr12:93799137:A:G
93799194	chr12:93799194:G:C
93799263	chr12:93799263:G:C
93799347	chr12:93799347:A:G
93799378	chr12:93799378:C:G
93800111	chr12:93800111:G:A
93800114	chr12:93800114:T:C
93800394	chr12:93800394:T:C
93800421	chr12:93800421:G:A
93800502	chr12:93800502:C:T
93801114	chr12:93801114:A:G
93801146	chr12:93801146:C:T
93801228	chr12:93801228:T:C
93801707	chr12:93801707:A:C
93801847	chr12:93801847:C:T
93801905	chr12:93801905:C:T
93801940	chr12:93801940:A:G
93802069	chr12:93802069:C:T
93802102	chr12:93802102:C:T
93802280	chr12:93802280:T:C
93802495	chr12:93802495:TGGGCCAG:T
93802997	chr12:93802997:A:G
93803946	chr12:93803946:A:G
93804165	chr12:93804165:A:C
93804421	chr12:93804421:A:AG
93804836	chr12:93804836:A:G
93804885	chr12:93804885:T:C
93805290	chr12:93805290:T:G
93805737	chr12:93805737:T:C
93805771	chr12:93805771:G:A
93805901	chr12:93805901:A:G
93806250	chr12:93806250:G:A
93806537	chr12:93806537:C:G
93806779	chr12:93806779:G:A
93806781	chr12:93806781:A:G
93807503	chr12:93807503:A:G
93807788	chr12:93807788:A:G
93808168	chr12:93808168:C:T
93808293	chr12:93808293:A:G
93808706	chr12:93808706:A:G
93809088	chr12:93809088:ATTTTTAATGGAAACAGAGT:A
93809265	chr12:93809265:G:A
93809502	chr12:93809502:G:T
93809969	chr12:93809969:A:C
93810087	chr12:93810087:T:C
93810225	chr12:93810225:AG:A
93810338	chr12:93810338:C:T
93811430	chr12:93811430:G:A
93812081	chr12:93812081:G:T
93812115	chr12:93812115:A:G
93812290	chr12:93812290:G:A
93812393	chr12:93812393:A:C
93812432	chr12:93812432:T:C
93812450	chr12:93812450:G:A
93812804	chr12:93812804:T:A
93812878	chr12:93812878:G:C
93813418	chr12:93813418:A:G
93813518	chr12:93813518:A:G
93813953	chr12:93813953:G:A
93814004	chr12:93814004:G:C
93814026	chr12:93814026:G:A
93814537	chr12:93814537:G:A
93814620	chr12:93814620:A:C
93814896	chr12:93814896:A:C
93814980	chr12:93814980:C:T
93815149	chr12:93815149:G:A
93815462	chr12:93815462:T:C
93815463	chr12:93815463:G:T
93815577	chr12:93815577:A:G
93815873	chr12:93815873:A:G
93815880	chr12:93815880:C:T
93816167	chr12:93816167:A:G
93816341	chr12:93816341:C:G
93816648	chr12:93816648:G:A
93816899	chr12:93816899:C:T
93817193	chr12:93817193:A:G
93817689	chr12:93817689:C:G
93817719	chr12:93817719:T:C
93818314	chr12:93818314:G:T
93818569	chr12:93818569:G:A
93818706	chr12:93818706:G:A
93818856	chr12:93818856:C:G
93819142	chr12:93819142:C:T
93819357	chr12:93819357:G:A
93819616	chr12:93819616:T:G
93819867	chr12:93819867:C:T
93820089	chr12:93820089:G:A
93820193	chr12:93820193:C:G
93820287	chr12:93820287:C:A
93820336	chr12:93820336:T:C
93820450	chr12:93820450:G:A
93820521	chr12:93820521:G:C
93820576	chr12:93820576:G:A
93820819	chr12:93820819:C:T
93821394	chr12:93821394:T:G
93822729	chr12:93822729:G:A
93822908	chr12:93822908:A:G
93823169	chr12:93823169:G:A
93823206	chr12:93823206:C:T
93823439	chr12:93823439:C:G
93823753	chr12:93823753:G:A
93825084	chr12:93825084:G:T
93825124	chr12:93825124:G:A
93825667	chr12:93825667:T:C
93826521	chr12:93826521:A:G
93827207	chr12:93827207:C:T
93827212	chr12:93827212:A:G
93827318	chr12:93827318:A:G
93827509	chr12:93827509:C:T
93828227	chr12:93828227:T:C
93828846	chr12:93828846:G:T
93829880	chr12:93829880:A:G
93830032	chr12:93830032:A:C
93830117	chr12:93830117:C:G
93830861	chr12:93830861:T:C
93831761	chr12:93831761:A:C
93831817	chr12:93831817:G:T
93831838	chr12:93831838:A:G
93831974	chr12:93831974:G:A
93832043	chr12:93832043:G:C
93832179	chr12:93832179:C:T
93832325	chr12:93832325:T:G
93832541	chr12:93832541:TTCTC:T
93832552	chr12:93832552:CTT:C
93832555	chr12:93832555:T:C
93832572	chr12:93832572:C:A
93832772	chr12:93832772:G:A
93832795	chr12:93832795:T:C
93833225	chr12:93833225:A:G
93833405	chr12:93833405:C:T
93834041	chr12:93834041:G:T
93834444	chr12:93834444:A:G
93834598	chr12:93834598:C:T
93834697	chr12:93834697:A:G
93835208	chr12:93835208:T:C
93835543	chr12:93835543:C:G
93836047	chr12:93836047:G:A
93836379	chr12:93836379:G:T
93836895	chr12:93836895:C:T
93837563	chr12:93837563:G:GTT
93837629	chr12:93837629:G:A
93837682	chr12:93837682:T:C
93837981	chr12:93837981:A:G
93838201	chr12:93838201:T:C
93838442	chr12:93838442:G:A
93838563	chr12:93838563:TC:T
93838599	chr12:93838599:T:C
93838665	chr12:93838665:C:T
93838858	chr12:93838858:A:G
93839329	chr12:93839329:T:C
93839385	chr12:93839385:G:A
93839474	chr12:93839474:G:A
93839625	chr12:93839625:A:G
93839977	chr12:93839977:C:T
93840210	chr12:93840210:G:T
93840273	chr12:93840273:G:A
93840283	chr12:93840283:T:C
93840588	chr12:93840588:T:C
93840749	chr12:93840749:G:A
93840758	chr12:93840758:G:A
93841389	chr12:93841389:A:G
93841701	chr12:93841701:A:G
93841724	chr12:93841724:CA:C
93841839	chr12:93841839:T:C
93841877	chr12:93841877:A:G
93842009	chr12:93842009:C:T
93842070	chr12:93842070:G:A
93842126	chr12:93842126:C:CT
93842679	chr12:93842679:A:G
93842716	chr12:93842716:G:A
93842769	chr12:93842769:C:T
93842953	chr12:93842953:G:A
93843017	chr12:93843017:A:G
93843319	chr12:93843319:T:C
93843364	chr12:93843364:T:A
93843466	chr12:93843466:G:A
93843780	chr12:93843780:A:G
93843793	chr12:93843793:T:C
93843813	chr12:93843813:C:T
93843989	chr12:93843989:T:C
93844238	chr12:93844238:G:A
93844583	chr12:93844583:A:C
93845012	chr12:93845012:G:A
93845028	chr12:93845028:T:C
93845188	chr12:93845188:G:A
93845362	chr12:93845362:T:C
93845380	chr12:93845380:G:A
93845577	chr12:93845577:TA:T
93845997	chr12:93845997:G:A
93846227	chr12:93846227:G:A
93846384	chr12:93846384:T:C
93846416	chr12:93846416:A:G
93846855	chr12:93846855:C:T
93846953	chr12:93846953:A:T
93846997	chr12:93846997:G:A
93847322	chr12:93847322:A:G
93847370	chr12:93847370:A:C
93847605	chr12:93847605:ACAACAG:A
93847770	chr12:93847770:G:A
93848454	chr12:93848454:A:G
93849024	chr12:93849024:T:C
93849120	chr12:93849120:C:T
93849246	chr12:93849246:T:G
93849255	chr12:93849255:A:G
93849386	chr12:93849386:G:T
93849895	chr12:93849895:C:T
93850077	chr12:93850077:C:T
93850225	chr12:93850225:G:A
93850721	chr12:93850721:G:A
93850941	chr12:93850941:A:G
93851802	chr12:93851802:G:A
93851818	chr12:93851818:G:A
93851938	chr12:93851938:A:G
93851952	chr12:93851952:A:G
93852361	chr12:93852361:C:T
93852428	chr12:93852428:C:T
93852439	chr12:93852439:A:G
93852450	chr12:93852450:C:T
93852675	chr12:93852675:T:C
93852787	chr12:93852787:A:G
93853610	chr12:93853610:T:C
93853991	chr12:93853991:A:G
93854017	chr12:93854017:G:C
93854137	chr12:93854137:A:G
93854283	chr12:93854283:T:C
93854571	chr12:93854571:G:A
93854729	chr12:93854729:T:G
93854762	chr12:93854762:T:C
93854829	chr12:93854829:C:T
93855347	chr12:93855347:C:T
93855515	chr12:93855515:G:A
93855610	chr12:93855610:A:G
93855676	chr12:93855676:A:G
93855841	chr12:93855841:C:T
93855920	chr12:93855920:C:T
93855943	chr12:93855943:G:A
93855994	chr12:93855994:G:T
93856011	chr12:93856011:C:T
93856076	chr12:93856076:G:A
93856202	chr12:93856202:A:G
93858254	chr12:93858254:C:T
93858336	chr12:93858336:G:A
93858478	chr12:93858478:A:C
93858642	chr12:93858642:C:T
93859213	chr12:93859213:AAG:A
93859257	chr12:93859257:T:A
93859317	chr12:93859317:A:G
93859696	chr12:93859696:A:C
93859794	chr12:93859794:G:A
93859950	chr12:93859950:G:A
93860383	chr12:93860383:A:G
93860557	chr12:93860557:G:T
93860860	chr12:93860860:C:G
93861001	chr12:93861001:A:G
93861042	chr12:93861042:C:A
93861235	chr12:93861235:A:T
93861657	chr12:93861657:T:G
93861675	chr12:93861675:G:A
93861756	chr12:93861756:C:T
93861914	chr12:93861914:G:A
93862069	chr12:93862069:G:A
93862497	chr12:93862497:C:A
93862613	chr12:93862613:G:A
93863230	chr12:93863230:GAC:G
93863273	chr12:93863273:G:A
93863324	chr12:93863324:G:A
93863564	chr12:93863564:A:G
93863565	chr12:93863565:C:T
93863766	chr12:93863766:A:G
93864075	chr12:93864075:G:T
93864344	chr12:93864344:G:A
93864420	chr12:93864420:T:C
93864453	chr12:93864453:C:T
93864506	chr12:93864506:G:A
93864688	chr12:93864688:C:T
93864756	chr12:93864756:C:T
93865076	chr12:93865076:G:A
93865154	chr12:93865154:G:A
93865245	chr12:93865245:C:A
93865267	chr12:93865267:T:A
93865312	chr12:93865312:G:A
93865375	chr12:93865375:A:G
93865390	chr12:93865390:G:A
93865996	chr12:93865996:T:C
93865998	chr12:93865998:T:C
93866402	chr12:93866402:T:C
93866560	chr12:93866560:T:A
93866564	chr12:93866564:C:G
93866638	chr12:93866638:T:C
93866990	chr12:93866990:G:A
93867013	chr12:93867013:A:G
93867487	chr12:93867487:A:C
93867584	chr12:93867584:A:G
93867935	chr12:93867935:G:A
93868010	chr12:93868010:T:G
93868292	chr12:93868292:A:G
93869005	chr12:93869005:C:T
93869075	chr12:93869075:A:C
93869322	chr12:93869322:T:C
93869685	chr12:93869685:A:T
93870338	chr12:93870338:T:C
93870744	chr12:93870744:C:A
93870922	chr12:93870922:C:T
93871424	chr12:93871424:TTTAAG:T
93871526	chr12:93871526:T:C
93871555	chr12:93871555:C:T
93871588	chr12:93871588:A:G
93871821	chr12:93871821:A:G
93871829	chr12:93871829:T:G
93872447	chr12:93872447:G:A
93872556	chr12:93872556:T:C
93873089	chr12:93873089:A:G
93873091	chr12:93873091:T:C
93873296	chr12:93873296:A:G
93873401	chr12:93873401:C:A
93873551	chr12:93873551:A:G
93873642	chr12:93873642:T:C
93873835	chr12:93873835:G:T
93874864	chr12:93874864:A:G
93875042	chr12:93875042:A:G
93875230	chr12:93875230:T:C
93875362	chr12:93875362:G:A
93875431	chr12:93875431:T:C
93875886	chr12:93875886:C:T
93876001	chr12:93876001:T:G
93876198	chr12:93876198:C:T
93876565	chr12:93876565:A:C
93877041	chr12:93877041:AGTAACACT:A
93877150	chr12:93877150:G:A
93877499	chr12:93877499:T:C
93877572	chr12:93877572:C:T
93877615	chr12:93877615:A:G
93877815	chr12:93877815:C:T
93877823	chr12:93877823:G:A
93878613	chr12:93878613:AAC:A
93878675	chr12:93878675:T:C
93878771	chr12:93878771:A:G
93878804	chr12:93878804:A:G
93878914	chr12:93878914:G:A
93878947	chr12:93878947:G:A
93879143	chr12:93879143:C:T
93879598	chr12:93879598:C:A
93879677	chr12:93879677:T:A
93879716	chr12:93879716:T:G
93880119	chr12:93880119:T:C
93880186	chr12:93880186:T:C
93880274	chr12:93880274:C:T
93880673	chr12:93880673:A:AAAG
93880929	chr12:93880929:A:G
93880941	chr12:93880941:T:A
93881176	chr12:93881176:A:G
93881242	chr12:93881242:T:A
93881251	chr12:93881251:T:C
93881614	chr12:93881614:A:T
93881832	chr12:93881832:T:G
93881909	chr12:93881909:T:C
93882195	chr12:93882195:G:A
93882246	chr12:93882246:C:G
93882322	chr12:93882322:G:A
93882352	chr12:93882352:C:T
93882528	chr12:93882528:G:C
93883188	chr12:93883188:C:A
93883477	chr12:93883477:AT:A
93883781	chr12:93883781:T:G
93884106	chr12:93884106:A:G
93884157	chr12:93884157:A:C
93884368	chr12:93884368:T:A
93884447	chr12:93884447:G:A
93885203	chr12:93885203:A:G
93885296	chr12:93885296:G:T
93885384	chr12:93885384:T:C
93885909	chr12:93885909:C:T
93886261	chr12:93886261:C:A
93886386	chr12:93886386:CTT:C
93886562	chr12:93886562:G:A
93886796	chr12:93886796:A:G
93886930	chr12:93886930:G:A
93887288	chr12:93887288:G:A
93887371	chr12:93887371:G:A
93888125	chr12:93888125:G:A
93888151	chr12:93888151:C:T
93888357	chr12:93888357:G:A
93888373	chr12:93888373:C:T
93888537	chr12:93888537:T:G
93888655	chr12:93888655:G:A
93888689	chr12:93888689:G:A
93888907	chr12:93888907:A:G
93888965	chr12:93888965:A:C
93889754	chr12:93889754:G:A
93890568	chr12:93890568:C:CA
93891344	chr12:93891344:G:A
93891481	chr12:93891481:C:T
93891814	chr12:93891814:C:T
93892176	chr12:93892176:A:G
93892193	chr12:93892193:CAA:C
93892223	chr12:93892223:C:T
93892363	chr12:93892363:C:T
93892406	chr12:93892406:G:A
93892446	chr12:93892446:C:T
93892724	chr12:93892724:T:C
93892792	chr12:93892792:T:G
93893009	chr12:93893009:T:G
93893018	chr12:93893018:A:G
93893490	chr12:93893490:A:C
93893492	chr12:93893492:G:A
93893766	chr12:93893766:C:T
93894969	chr12:93894969:G:C
93894987	chr12:93894987:A:G
93895061	chr12:93895061:C:T
93895313	chr12:93895313:C:T
93895416	chr12:93895416:A:G
93895485	chr12:93895485:T:C
93895742	chr12:93895742:T:C
93895871	chr12:93895871:C:T
93895947	chr12:93895947:C:G
93896677	chr12:93896677:A:G
93896755	chr12:93896755:A:T
93896843	chr12:93896843:C:T
93896880	chr12:93896880:C:T
93896907	chr12:93896907:A:G
93897062	chr12:93897062:G:A
93897492	chr12:93897492:A:G
93897703	chr12:93897703:G:A
93897916	chr12:93897916:A:C
93898014	chr12:93898014:G:A
93898427	chr12:93898427:C:T
93898439	chr12:93898439:CCTGTAAT:C
93898450	chr12:93898450:T:A
93898452	chr12:93898452:CA:C
93898655	chr12:93898655:C:T
93898665	chr12:93898665:G:A
93899793	chr12:93899793:G:A
93899995	chr12:93899995:A:G
93900212	chr12:93900212:C:T
93900459	chr12:93900459:G:A
93900913	chr12:93900913:C:A
93901178	chr12:93901178:T:G
93901228	chr12:93901228:T:A
93901347	chr12:93901347:G:A
93901437	chr12:93901437:T:C
93901906	chr12:93901906:GT:G
93901925	chr12:93901925:G:C
93901988	chr12:93901988:T:TA
93902018	chr12:93902018:C:T
93902035	chr12:93902035:A:G
93902141	chr12:93902141:G:A
93902220	chr12:93902220:G:A
93902353	chr12:93902353:G:A
93902488	chr12:93902488:C:T
93902665	chr12:93902665:T:C
93902731	chr12:93902731:G:A
93903526	chr12:93903526:G:A
93903555	chr12:93903555:A:G
93903754	chr12:93903754:C:A
93903866	chr12:93903866:G:A
93903872	chr12:93903872:C:T
93904117	chr12:93904117:C:G
93904194	chr12:93904194:G:A
93904233	chr12:93904233:A:G
93904593	chr12:93904593:C:T
93905066	chr12:93905066:G:A
93905431	chr12:93905431:T:C
93905528	chr12:93905528:A:G
93905721	chr12:93905721:A:C
93905785	chr12:93905785:G:A
93906115	chr12:93906115:C:T
93906258	chr12:93906258:G:A
93906753	chr12:93906753:C:T
93906884	chr12:93906884:G:A
93906972	chr12:93906972:T:A
93907393	chr12:93907393:C:T
93907561	chr12:93907561:G:A
93907865	chr12:93907865:G:A
93907892	chr12:93907892:G:A
93908178	chr12:93908178:A:C
93908270	chr12:93908270:A:G
93908983	chr12:93908983:C:T
93908987	chr12:93908987:C:G
93909020	chr12:93909020:G:A
93909078	chr12:93909078:G:A
93909261	chr12:93909261:G:A
93909349	chr12:93909349:G:A
93909524	chr12:93909524:A:G
93909867	chr12:93909867:T:C
93909922	chr12:93909922:G:A
93910057	chr12:93910057:G:A
93910067	chr12:93910067:G:C
93910073	chr12:93910073:G:A
93910203	chr12:93910203:T:C
93910240	chr12:93910240:A:G
93910377	chr12:93910377:G:A
93910410	chr12:93910410:G:C
93910590	chr12:93910590:T:C
93910615	chr12:93910615:A:G
93910886	chr12:93910886:G:A
93911041	chr12:93911041:A:G
93911053	chr12:93911053:C:T
93911054	chr12:93911054:G:A
93911069	chr12:93911069:C:T
93911077	chr12:93911077:C:T
93911265	chr12:93911265:GT:G
93911598	chr12:93911598:C:A
93911981	chr12:93911981:T:C
93912215	chr12:93912215:G:A
93912354	chr12:93912354:C:T
93912841	chr12:93912841:A:G
93912934	chr12:93912934:G:A
93913003	chr12:93913003:C:G
93913190	chr12:93913190:A:G
93913473	chr12:93913473:T:C
93913506	chr12:93913506:C:T
93913587	chr12:93913587:C:T
93914285	chr12:93914285:T:C
93914314	chr12:93914314:C:G
93914321	chr12:93914321:G:A
93914334	chr12:93914334:G:A
93914493	chr12:93914493:C:T
93914495	chr12:93914495:T:A
93915147	chr12:93915147:G:T
93915286	chr12:93915286:G:A
93915340	chr12:93915340:T:C
93915369	chr12:93915369:C:T
93915436	chr12:93915436:A:G
93915680	chr12:93915680:C:G
93915879	chr12:93915879:T:C
93916044	chr12:93916044:C:T
93916297	chr12:93916297:T:C
93916322	chr12:93916322:T:A
93916350	chr12:93916350:A:G
93916473	chr12:93916473:G:A
93916567	chr12:93916567:C:T
93916615	chr12:93916615:G:A
93916734	chr12:93916734:C:CA
93916977	chr12:93916977:G:A
93917089	chr12:93917089:A:AAG
93917108	chr12:93917108:C:T
93917111	chr12:93917111:A:G
93917240	chr12:93917240:G:A
93917386	chr12:93917386:G:A
93917482	chr12:93917482:C:CA
93917503	chr12:93917503:G:A
93918158	chr12:93918158:C:G
93918315	chr12:93918315:C:T
93918420	chr12:93918420:G:A
93918510	chr12:93918510:T:C
93918759	chr12:93918759:A:G
93918903	chr12:93918903:A:G
93919149	chr12:93919149:AACTC:A
93919365	chr12:93919365:G:A
93919460	chr12:93919460:T:G
93919599	chr12:93919599:A:G
93919654	chr12:93919654:T:C
93919684	chr12:93919684:A:G
93919690	chr12:93919690:G:A
93919978	chr12:93919978:C:T
93920095	chr12:93920095:G:A
93920203	chr12:93920203:A:G
93920235	chr12:93920235:A:G
93920257	chr12:93920257:C:G
93920493	chr12:93920493:C:G
93920711	chr12:93920711:T:G
93920769	chr12:93920769:G:A
93921180	chr12:93921180:C:T
93921337	chr12:93921337:G:A
93921895	chr12:93921895:T:TTGGG
93921990	chr12:93921990:T:G
93922102	chr12:93922102:C:T
93922280	chr12:93922280:C:T
93922541	chr12:93922541:G:T
93922544	chr12:93922544:A:G
93922949	chr12:93922949:C:T
93922990	chr12:93922990:T:C
93923026	chr12:93923026:G:A
93923505	chr12:93923505:CAT:C
93923687	chr12:93923687:C:T
93924000	chr12:93924000:C:T
93924077	chr12:93924077:C:T
93924203	chr12:93924203:C:T
93924454	chr12:93924454:A:G
93924701	chr12:93924701:T:C
93924810	chr12:93924810:G:A
93924833	chr12:93924833:G:A
93924886	chr12:93924886:A:G
93925376	chr12:93925376:C:T
93925452	chr12:93925452:G:A
93925613	chr12:93925613:C:T
93925679	chr12:93925679:G:A
93926979	chr12:93926979:A:C
93927341	chr12:93927341:A:G
93927426	chr12:93927426:A:G
93927708	chr12:93927708:C:T
93927827	chr12:93927827:C:T
93928082	chr12:93928082:G:C
93928404	chr12:93928404:T:A
93928698	chr12:93928698:C:G
93929175	chr12:93929175:C:A
93929462	chr12:93929462:C:T
93929597	chr12:93929597:T:C
93929736	chr12:93929736:G:A
93929776	chr12:93929776:G:A
93930075	chr12:93930075:C:T
93930102	chr12:93930102:A:G
93930211	chr12:93930211:T:C
93930217	chr12:93930217:C:G
93930409	chr12:93930409:C:T
93930487	chr12:93930487:G:A
93930635	chr12:93930635:A:G
93930687	chr12:93930687:T:C
93930707	chr12:93930707:C:T
93930839	chr12:93930839:A:G
93930906	chr12:93930906:A:C
93931106	chr12:93931106:C:T
93931425	chr12:93931425:C:T
93931723	chr12:93931723:A:T
93931870	chr12:93931870:AAAAG:A
93932622	chr12:93932622:G:A
93932865	chr12:93932865:T:C
93933334	chr12:93933334:T:C
93933685	chr12:93933685:A:G
93934008	chr12:93934008:A:C
93934448	chr12:93934448:A:G
93934484	chr12:93934484:TC:T
93934793	chr12:93934793:A:C
93934883	chr12:93934883:G:A
93934937	chr12:93934937:G:A
93935313	chr12:93935313:CT:C
93935401	chr12:93935401:C:T
93935430	chr12:93935430:G:A
93936750	chr12:93936750:A:T
93936959	chr12:93936959:A:C
93937231	chr12:93937231:G:A
93937801	chr12:93937801:C:T
93937922	chr12:93937922:G:A
93937925	chr12:93937925:C:T
93938126	chr12:93938126:G:A
93938154	chr12:93938154:C:A
93938338	chr12:93938338:G:A
93938373	chr12:93938373:C:T
93938684	chr12:93938684:AG:A
93939313	chr12:93939313:C:G
93939315	chr12:93939315:C:T
93939595	chr12:93939595:A:T
93939661	chr12:93939661:A:C
93939918	chr12:93939918:T:C
93939960	chr12:93939960:G:A
93940059	chr12:93940059:G:A
93940169	chr12:93940169:G:A
93940340	chr12:93940340:A:G
93940391	chr12:93940391:T:C
93941125	chr12:93941125:C:T
93941293	chr12:93941293:C:A
93941948	chr12:93941948:A:C
93941993	chr12:93941993:T:G
93942675	chr12:93942675:T:C
93942741	chr12:93942741:C:T
93943104	chr12:93943104:G:A
93943244	chr12:93943244:C:T
93943643	chr12:93943643:G:A
93943652	chr12:93943652:C:A
93943921	chr12:93943921:C:T
93944135	chr12:93944135:G:T
93944298	chr12:93944298:G:A
93944466	chr12:93944466:C:A
93944549	chr12:93944549:C:T
93944577	chr12:93944577:G:A
93945032	chr12:93945032:T:C
93945188	chr12:93945188:T:G
93945255	chr12:93945255:C:A
93945971	chr12:93945971:A:G
93946458	chr12:93946458:T:A
93947024	chr12:93947024:C:T
93947204	chr12:93947204:A:T
93947290	chr12:93947290:T:A
93947429	chr12:93947429:A:G
93947949	chr12:93947949:G:A
93948344	chr12:93948344:G:C
93948390	chr12:93948390:A:C
93948554	chr12:93948554:C:T
93948847	chr12:93948847:C:T
93949227	chr12:93949227:G:A
93949499	chr12:93949499:A:G
93949517	chr12:93949517:A:G
93950258	chr12:93950258:A:G
93950403	chr12:93950403:C:T
93950552	chr12:93950552:T:G
93950553	chr12:93950553:T:C
93950764	chr12:93950764:C:G
93950857	chr12:93950857:G:T
93951044	chr12:93951044:T:C
93951498	chr12:93951498:G:A
93951554	chr12:93951554:C:G
93951569	chr12:93951569:G:A
93951658	chr12:93951658:C:T
93952823	chr12:93952823:C:G
93953226	chr12:93953226:A:G
93953366	chr12:93953366:G:A
93953930	chr12:93953930:T:C
93954447	chr12:93954447:A:G
93954688	chr12:93954688:A:G
93955040	chr12:93955040:C:A
93955160	chr12:93955160:A:T
93955396	chr12:93955396:G:A
93955536	chr12:93955536:G:A
93955586	chr12:93955586:C:T
93955829	chr12:93955829:ATACTT:A
93955938	chr12:93955938:T:C
93956004	chr12:93956004:G:T
93956163	chr12:93956163:ATGAAAGTT:A
93956268	chr12:93956268:C:T
93956275	chr12:93956275:A:G
93956642	chr12:93956642:A:G
93956919	chr12:93956919:G:A
93957032	chr12:93957032:A:G
93957047	chr12:93957047:C:T
93957181	chr12:93957181:T:A
93957354	chr12:93957354:T:C
93957586	chr12:93957586:T:C
93957922	chr12:93957922:C:T
93957975	chr12:93957975:A:G
93958071	chr12:93958071:G:A
93958333	chr12:93958333:C:G
93958614	chr12:93958614:C:T
93958667	chr12:93958667:T:A
93958820	chr12:93958820:G:A
93958873	chr12:93958873:A:G
93958933	chr12:93958933:A:G
93958990	chr12:93958990:A:T
93959005	chr12:93959005:A:C
93959160	chr12:93959160:C:T
93959301	chr12:93959301:G:A
93959412	chr12:93959412:C:T
93959456	chr12:93959456:T:C
93959682	chr12:93959682:C:T
93959755	chr12:93959755:A:T
93959762	chr12:93959762:A:C
93959916	chr12:93959916:G:A
93959989	chr12:93959989:A:G
93960090	chr12:93960090:G:A
93960209	chr12:93960209:A:G
93960233	chr12:93960233:C:A
93960239	chr12:93960239:C:A
93960536	chr12:93960536:G:C
93960585	chr12:93960585:T:C
93960640	chr12:93960640:C:T
93961041	chr12:93961041:C:T
93961440	chr12:93961440:T:C
93961458	chr12:93961458:G:A
93961511	chr12:93961511:C:T
93961528	chr12:93961528:G:C
93961612	chr12:93961612:G:A
93961661	chr12:93961661:A:G
93961799	chr12:93961799:T:A
93961936	chr12:93961936:A:G
93961982	chr12:93961982:A:T
93962131	chr12:93962131:A:G
93962645	chr12:93962645:G:A
93962819	chr12:93962819:C:A
93962858	chr12:93962858:C:T
93963572	chr12:93963572:A:G
93963726	chr12:93963726:T:C
93963775	chr12:93963775:C:G
93964024	chr12:93964024:G:C
93964184	chr12:93964184:C:G
93964351	chr12:93964351:C:T
93965139	chr12:93965139:G:A
93965264	chr12:93965264:T:C
93965489	chr12:93965489:CCAT:C
93965514	chr12:93965514:G:A
93965545	chr12:93965545:C:T
93966418	chr12:93966418:A:G
93966478	chr12:93966478:A:G
93967454	chr12:93967454:A:G
93967519	chr12:93967519:C:T
93967751	chr12:93967751:G:A
93967786	chr12:93967786:C:G
93967900	chr12:93967900:C:A
93968063	chr12:93968063:G:C
93968071	chr12:93968071:A:G
93968376	chr12:93968376:A:T
93968626	chr12:93968626:G:A
93969258	chr12:93969258:A:G
93969281	chr12:93969281:T:C
93969403	chr12:93969403:G:T
93969413	chr12:93969413:C:T
93970011	chr12:93970011:C:T
93970873	chr12:93970873:C:T
93971182	chr12:93971182:C:T
93971257	chr12:93971257:G:A
93971401	chr12:93971401:A:G
93971695	chr12:93971695:C:G
93971998	chr12:93971998:A:G
93972266	chr12:93972266:C:T
93972277	chr12:93972277:G:A
93972413	chr12:93972413:G:A
93973005	chr12:93973005:A:G
93973483	chr12:93973483:T:A
93973999	chr12:93973999:A:T
93974135	chr12:93974135:T:G
93974151	chr12:93974151:C:G
93974158	chr12:93974158:T:C
93974209	chr12:93974209:G:A
93974451	chr12:93974451:T:C
93974503	chr12:93974503:T:C
93974845	chr12:93974845:A:G
93975094	chr12:93975094:A:T
93975103	chr12:93975103:A:C
93975198	chr12:93975198:G:A
93975546	chr12:93975546:A:C
93976322	chr12:93976322:C:T
93976380	chr12:93976380:A:G
93976682	chr12:93976682:C:T
93976719	chr12:93976719:C:T
93976778	chr12:93976778:T:G
93976979	chr12:93976979:C:T
93977064	chr12:93977064:G:A
93977070	chr12:93977070:T:C
93977119	chr12:93977119:C:T
93977298	chr12:93977298:T:A
93977302	chr12:93977302:G:A
93977880	chr12:93977880:G:A
93978006	chr12:93978006:T:C
93978280	chr12:93978280:C:G
93978345	chr12:93978345:C:T
93978446	chr12:93978446:C:A
93978553	chr12:93978553:AAAGAG:A
93978616	chr12:93978616:T:C
93978618	chr12:93978618:C:T
93978666	chr12:93978666:A:T
93978836	chr12:93978836:C:T
93978894	chr12:93978894:C:T
93979035	chr12:93979035:A:C
93979081	chr12:93979081:A:G
93979560	chr12:93979560:T:G
93980250	chr12:93980250:T:C
93980274	chr12:93980274:G:A
93980431	chr12:93980431:C:T
93980667	chr12:93980667:A:G
93980815	chr12:93980815:G:A
93980907	chr12:93980907:A:G
93980970	chr12:93980970:A:C
93981355	chr12:93981355:G:A
93981625	chr12:93981625:T:C
93981988	chr12:93981988:C:T
93982049	chr12:93982049:C:T
93982117	chr12:93982117:A:G
93982184	chr12:93982184:TC:T
93982381	chr12:93982381:A:G
93982620	chr12:93982620:C:T
93982914	chr12:93982914:A:G
93983161	chr12:93983161:A:T
93983276	chr12:93983276:A:G
93983674	chr12:93983674:T:A
93983996	chr12:93983996:C:A
93984241	chr12:93984241:C:T
93984431	chr12:93984431:A:G
93984451	chr12:93984451:A:G
93984501	chr12:93984501:G:T
93984531	chr12:93984531:T:C
93984645	chr12:93984645:T:C
93984650	chr12:93984650:G:A
93984800	chr12:93984800:A:G
93984999	chr12:93984999:A:G
93985144	chr12:93985144:T:C
93985162	chr12:93985162:T:C
93985284	chr12:93985284:A:G
93985929	chr12:93985929:G:A
93985931	chr12:93985931:CTGTG:C
93986225	chr12:93986225:C:T
93986582	chr12:93986582:C:A
93986742	chr12:93986742:C:T
93986750	chr12:93986750:C:G
93987020	chr12:93987020:G:C
93987186	chr12:93987186:T:A
93987394	chr12:93987394:T:C
93987434	chr12:93987434:C:T
93987926	chr12:93987926:G:A
93988021	chr12:93988021:C:T
93988367	chr12:93988367:G:A
93988789	chr12:93988789:A:T
93988919	chr12:93988919:T:G
93989020	chr12:93989020:T:C
93989517	chr12:93989517:G:A
93989541	chr12:93989541:T:A
93989686	chr12:93989686:C:T
93989822	chr12:93989822:C:T
93990416	chr12:93990416:G:A
93990783	chr12:93990783:G:T
93990886	chr12:93990886:G:A
93991039	chr12:93991039:C:T
93991132	chr12:93991132:A:G
93991414	chr12:93991414:G:A
93991426	chr12:93991426:C:T
93991482	chr12:93991482:A:G
93991757	chr12:93991757:G:A
93991925	chr12:93991925:T:A
93991936	chr12:93991936:G:A
93992101	chr12:93992101:C:T
93992178	chr12:93992178:G:A
93992366	chr12:93992366:A:C
93992469	chr12:93992469:A:G
93992782	chr12:93992782:A:G
93992839	chr12:93992839:C:T
93992857	chr12:93992857:T:C
93992926	chr12:93992926:G:A
93992986	chr12:93992986:G:T
93993553	chr12:93993553:T:C
93993574	chr12:93993574:C:T
93994110	chr12:93994110:C:A
93994509	chr12:93994509:A:G
93994720	chr12:93994720:T:G
93994741	chr12:93994741:C:T
93994855	chr12:93994855:C:G
93995331	chr12:93995331:GC:G
93995465	chr12:93995465:C:T
93995482	chr12:93995482:G:C
93995539	chr12:93995539:A:G
93995554	chr12:93995554:G:A
93995827	chr12:93995827:G:A
93996116	chr12:93996116:G:A
93996370	chr12:93996370:G:C
93996425	chr12:93996425:A:G
93996583	chr12:93996583:T:C
93996709	chr12:93996709:G:A
93997025	chr12:93997025:A:G
93997130	chr12:93997130:C:T
93997571	chr12:93997571:C:T
93997638	chr12:93997638:G:A
93997660	chr12:93997660:G:A
93997781	chr12:93997781:C:T
93997884	chr12:93997884:A:T
93997910	chr12:93997910:T:C
93998317	chr12:93998317:T:C
93998457	chr12:93998457:G:A
93998462	chr12:93998462:A:G
93998609	chr12:93998609:A:G
93998716	chr12:93998716:C:A
93999073	chr12:93999073:T:C
93999132	chr12:93999132:C:T
93999201	chr12:93999201:C:T
93999322	chr12:93999322:AC:A
93999515	chr12:93999515:A:G
93999560	chr12:93999560:C:T
93999807	chr12:93999807:G:T
94000148	chr12:94000148:A:G
94000571	chr12:94000571:G:T
94001041	chr12:94001041:A:G
94001254	chr12:94001254:A:C
94002006	chr12:94002006:A:T
94002154	chr12:94002154:T:C
94002447	chr12:94002447:G:A
94002585	chr12:94002585:G:A
94003107	chr12:94003107:A:G
94003417	chr12:94003417:G:A
94003900	chr12:94003900:G:A
94004122	chr12:94004122:C:T
94004531	chr12:94004531:G:A
94004783	chr12:94004783:C:A
94004929	chr12:94004929:T:G
94004953	chr12:94004953:G:A
94005046	chr12:94005046:T:C
94005152	chr12:94005152:C:T
94005319	chr12:94005319:C:G
94005430	chr12:94005430:C:T
94005541	chr12:94005541:A:C
94005807	chr12:94005807:T:C
94005828	chr12:94005828:T:C
94005834	chr12:94005834:A:G
94006246	chr12:94006246:T:C
94006259	chr12:94006259:T:G
94006678	chr12:94006678:C:CTG
94006912	chr12:94006912:G:A
94007271	chr12:94007271:T:G
94007987	chr12:94007987:G:A
94008184	chr12:94008184:A:G
94008196	chr12:94008196:C:T
94008320	chr12:94008320:C:T
94008443	chr12:94008443:T:C
94008765	chr12:94008765:T:G
94008794	chr12:94008794:G:A
94009108	chr12:94009108:T:C
94009347	chr12:94009347:G:A
94009419	chr12:94009419:T:G
94009429	chr12:94009429:A:G
```
