## Supplementary material for "Characterization of shared and ancestry-specific signals driving complex traits using multi-ancestry fine-mapping": orig_s1_snps

```
rs73230151
rs17022386
rs116958152
rs1918309
rs1057977
rs17243215
rs3803071
rs11107502
rs8553
rs79986594
rs117382918
rs61927167
rs12427423
rs75297227
rs146528478
rs55726207
rs7966824
rs78809253
rs1973832
rs11107505
rs7978911
rs117154689
rs2365452
rs2365453
rs7979083
rs60986619
rs77271674
rs7134959
rs56750276
rs78799941
rs78277263
rs7979054
rs113918189
rs142762977
rs73230164
rs78877521
rs113987418
rs57041686
rs4761604
rs12579666
rs80168527
rs116998328
rs117333942
rs75958847
rs118151017
rs141350673
rs11107510
rs56215078
rs139046818
rs4761605
rs4761474
rs12425532
rs79522377
rs117847702
rs80340157
rs73370315
rs17022408
rs78941936
rs12425550
rs11107512
rs11107513
rs4491278
rs146350913
rs4761606
rs7973302
rs11837614
rs144567468
rs117341566
rs11107514
rs73230171
rs141073155
rs138514103
rs77229792
rs7967917
rs7138291
rs147542763
rs78177096
rs7311289
rs11615536
rs7297475
rs73214103
rs3952589
rs3908179
rs117618275
rs139219017
rs68011496
rs117732099
rs114375408
rs11107517
rs149961147
rs147076924
rs4761608
rs4761609
rs58906220
rs146232578
rs117088168
rs2365455
rs141577605
rs11532364
rs79558719
rs78487108
rs111450813
rs2366436
rs75723758
rs11107518
rs7303686
rs73214110
rs78583384
rs138192764
rs2176899
rs74338208
rs142865451
rs147438774
rs34306268
rs117714951
rs12426243
rs78522470
rs12231228
rs117829816
rs56288927
rs17022417
rs17302889
rs11107520
rs76837686
rs10777590
rs4761611
rs74340001
rs10507037
rs74506061
rs77520352
rs3847817
rs118143070
rs3847818
rs2271979
rs3847819
rs78026114
rs117319412
rs11107523
rs117449928
rs6538496
rs73218250
rs182936872
rs116852661
rs1961780
rs76974577
rs80096320
rs73218251
rs113091758
rs79997997
rs10777591
rs116982475
rs10745683
rs10128868
12:94783438_G_A
rs7957576
rs116998093
rs73218254
rs73218255
rs11107524
rs138139095
rs139931092
rs113612988
rs147923831
rs141789029
rs56339017
rs56178377
rs11107526
rs142704543
rs7308695
rs61143362
rs4761613
rs10859694
rs76748645
rs74564330
rs77684601
rs4761476
rs148769208
rs76932261
rs75112742
rs4761614
rs78963711
rs12425425
rs76838025
rs17303308
rs73370361
rs11107530
rs147018126
rs117456735
rs11107531
rs61927185
rs140450269
rs12368829
rs141372203
rs78518046
rs73370367
rs79115110
rs78473865
rs74757516
rs145694576
rs77878948
rs55643569
rs190644412
rs73218259
rs73370372
rs73218261
rs151004395
rs137892447
rs6538497
rs6538498
rs77261061
rs117399699
rs117831795
rs115861900
rs13377736
rs79360427
rs11831905
rs78428051
rs11833200
rs11107533
rs61927186
rs117868072
rs144068127
rs62621447
rs117359285
rs11107534
rs61759828
rs3751186
rs148842581
rs12578115
rs112063955
rs73218265
rs138161993
rs142614882
rs77933094
rs4761615
rs6538499
rs68122601
rs117499387
rs76368427
rs145054441
rs74428157
rs117052221
rs7980846
rs78606811
rs10450731
rs1520723
rs138170234
rs117939359
rs76557995
rs75775569
rs75840185
rs73218270
rs76983576
rs114386168
rs149723171
rs11107536
rs4604938
rs116905395
rs61430337
rs147064459
rs56940275
rs112536418
rs7974840
rs73218275
rs6538500
rs80218156
rs76709944
rs77626725
rs73218277
rs77447753
rs73372209
rs140276234
rs145965473
rs118139702
rs74755462
rs113165923
rs78958215
rs74563112
rs75197622
rs73372214
rs11107543
rs145043888
rs73372215
rs75305693
rs73372218
rs1915335
rs73372219
rs74559067
rs11107544
rs140496489
rs58157404
rs10859698
rs61679133
rs117569554
rs73372223
rs73372224
rs74668211
rs190850810
rs76979817
rs73218279
rs73372226
rs79461545
rs73218281
rs73218282
rs73372229
rs10859699
rs12829725
rs12229430
rs4761478
rs77755626
rs60781210
rs118016855
rs55716477
rs55717413
rs10859700
rs1520724
rs10859701
rs117279414
rs78466077
rs12372240
rs1607807
rs73218293
rs80250778
rs10777592
rs17303608
rs78429923
rs73218295
rs73218296
rs78954075
rs148872264
rs11832471
rs141159691
rs77246720
rs116405725
rs55667322
rs12579127
rs73218297
rs74996579
rs73218298
rs17022476
rs75442785
rs74630370
rs73218299
rs115526591
rs73218300
rs59967551
rs7137716
rs77238694
rs78411832
rs73218301
rs11107549
rs79085867
rs78227451
rs78188636
rs56076114
rs55734403
rs148488413
rs76817733
rs139236208
rs12311699
rs111835543
rs61927190
rs12424302
rs150776655
rs4502030
rs12315018
rs960529
rs60473094
rs960528
rs11107552
rs11107553
rs76785029
rs7968657
rs10859704
rs2128894
rs2366443
rs7972619
rs2366445
rs2366446
rs4274252
rs4761618
rs4761619
rs74688274
rs10859705
rs1905439
rs74705839
rs113621807
rs10859706
rs10777594
rs10777595
rs17022487
rs61927208
rs10777596
rs10777597
rs61927209
rs75970101
rs117849808
rs4761620
rs7968386
rs7968508
rs7958936
rs7972607
rs12368906
rs4761479
rs4761480
rs75232732
rs10745685
rs7975958
rs11613649
rs12830405
rs112707183
rs10859707
rs150035819
rs79493635
rs75979314
rs12814380
rs7959114
rs59567925
rs7959419
rs34620722
rs7959897
rs10859708
rs34585430
rs1905435
rs11107560
rs149842897
rs7306070
rs7306186
rs149160448
rs12582230
rs117648972
rs116915179
rs76174044
rs10859709
rs10777598
rs76428350
rs4761621
rs74623801
rs75490789
rs35568780
rs111929484
rs10859710
rs2170770
rs2128893
rs10777600
rs12578954
rs11835329
rs11835904
rs11831239
rs11831296
rs1905437
rs7136023
rs17022494
rs17022499
rs116967323
rs7305852
rs17022501
rs77989279
rs10859711
rs147972235
rs10859712
rs115810657
rs1994171
rs1994172
rs10507038
rs138364803
rs17022506
rs77954198
rs11107569
rs141456145
rs9668287
rs17022519
rs75500873
rs76987928
rs145818704
rs117659594
rs7300391
rs111923432
rs7966574
rs10859713
rs4761622
rs10735321
rs113392748
rs6538502
rs112554484
rs10859714
rs6538503
rs9668510
rs10859715
rs76312079
rs10859716
rs12580402
rs112722628
rs59432363
rs7965373
rs201153866
rs78694799
rs7959154
rs7973055
rs6538504
rs4761623
rs35682691
rs7980689
rs74857080
rs117171658
rs11107571
rs11107572
rs111479451
rs139439454
rs111314575
rs113359687
rs113027553
rs113540137
rs113933837
rs111388897
rs113627253
rs112087850
rs117074464
rs112177306
rs113720049
rs113162890
rs113237150
rs113932412
rs11107573
rs7314124
rs7298014
rs113420935
rs111655808
rs80262030
rs7298759
rs11107574
rs10777601
rs10777602
rs59283988
rs10859717
rs12817714
rs10859718
rs7962496
rs10859719
rs145601828
rs4761624
rs112735059
rs12815378
rs35054601
rs35748136
rs7135412
rs11107575
rs11107576
rs12831939
rs75887205
rs7301413
rs7301219
rs61927237
rs61927238
rs61927239
rs11107577
rs6538505
rs6538506
rs6538507
rs117621335
rs11107579
rs7961364
rs73220243
rs75795237
rs12424639
rs10859721
rs55745954
rs10859722
rs1317872
rs4761625
rs117916154
rs4492875
rs7973429
rs12581125
rs12581131
rs11107580
rs11107581
rs61927240
rs71458548
rs146115256
rs11107582
rs4761626
rs4761627
rs4761628
rs2170773
rs75752951
rs35350822
rs111657630
rs4592484
rs4502040
rs12317814
rs57852040
rs7957689
rs7971163
rs34182998
rs74625383
rs12822087
rs12822520
rs4761629
rs34211693
rs12370497
rs12320623
rs4761481
rs34269612
rs7308296
rs7139313
rs17022621
rs12371985
rs7973666
rs3827521
rs10859724
rs10777603
rs10859725
rs10777604
rs17022644
rs148374606
rs17022649
rs4761630
rs10507041
rs11107585
rs7303568
rs4761631
rs4761632
rs117037575
rs11107586
rs11107587
rs11107588
rs12817082
rs11107589
rs34660467
rs11107591
rs7294781
rs7294676
rs7294907
rs7295135
rs7295425
rs7311696
rs12580093
rs7311830
rs10859727
rs1872103
rs1872102
rs73222490
rs1872100
rs7299542
rs7299724
rs71458550
rs4491308
rs66660680
rs17022712
rs11107595
rs11107596
rs17022716
rs141814809
rs12824690
rs2170772
rs2170771
rs2366625
rs10777605
rs10859728
rs148632433
rs4761633
rs7955502
rs35677689
rs6538508
rs6538509
rs7959716
rs11107598
rs10859729
rs4598721
rs112250173
rs11107601
rs4761634
rs4761635
rs17022724
rs2128898
rs2128897
rs79409162
rs144793824
rs10859730
rs61929004
rs17022730
rs10859731
rs17022738
rs10859732
rs11107602
rs4761483
rs4394891
rs60793690
rs10859733
rs145546710
rs7296951
rs7297315
rs12314280
rs17022749
rs75258105
rs12307230
rs1316332
rs1811135
rs138315027
rs2366452
rs1316366
rs2625920
rs2128896
rs2128895
rs73224227
rs61929008
rs7306104
rs9630283
rs56316323
rs2651963
rs118165633
rs17022759
rs146586360
rs2651964
rs17305683
rs1290004
rs17022770
rs61440179
rs1290005
rs11107606
rs141407604
rs1290910
rs1299865
rs4436604
rs6538510
rs78945869
rs141186127
rs1274525
rs1274526
rs12426949
rs12823286
rs1274527
rs1274528
rs1274529
rs1274530
rs1274531
rs1274532
12:94970445_A_T
12:94970445_A_C
rs1274533
rs1296522
rs1299117
rs1290006
rs6538511
rs6538512
rs112133320
rs2270893
rs2036386
rs7342403
rs4761484
rs7977700
rs2366628
rs2366629
rs2128892
rs79928308
rs3747553
rs3747552
rs3747551
rs3747550
rs12313375
rs12828600
rs4761485
rs4761486
rs11615468
rs117988583
rs7311703
rs11615515
rs2651990
rs6538514
rs6538515
rs6538516
rs79895460
rs117675899
rs4019547
rs4019548
rs4019549
rs10777606
rs4019550
rs1905438
rs1807783
rs78759742
rs143069064
rs74879321
rs7963870
rs1973485
rs1973486
rs7302028
rs12426149
rs1553295
rs5026918
rs78138827
rs7133845
rs6538517
rs148021142
rs7306874
rs7137393
rs12426569
rs4761637
rs75421294
rs7975236
rs7975133
rs11107615
rs11835238
rs12824007
rs11837490
rs17022799
rs17022801
rs12830335
rs61082673
rs28722566
rs4761487
rs9668866
rs11838220
rs11836483
rs74238550
rs12582164
rs12580817
rs12580838
rs12580832
rs11107617
rs4761488
rs4761489
rs12309664
rs7132438
rs7301498
rs61936660
rs7967301
rs7305110
rs7305122
rs7970354
rs7970272
rs74656310
rs41347046
rs113939566
rs113538176
rs67970379
rs12372496
rs151016224
rs10219601
rs7954209
rs2625928
rs2449663
rs4761638
rs79134596
rs80169948
rs61936683
rs4373996
rs1274534
rs12578501
rs1274535
rs1274536
rs7309909
rs1274537
rs1290911
rs11836783
rs1298698
rs1296523
rs58514908
rs73375852
rs4761639
rs2134131
rs7299637
rs117703714
rs148217759
rs4761490
rs2651959
rs2651960
rs2651961
rs12426342
rs2625932
rs12582099
rs4761641
rs2625933
rs2651962
rs12582418
rs79406032
rs75154270
rs12426730
rs7312281
rs2455149
rs193010073
rs7963788
rs6538520
rs7313238
rs6538521
rs2625934
rs2625935
rs2651974
rs2651973
rs12228576
rs75723325
rs11107620
rs138404875
rs11107621
rs73375873
rs76521177
rs12823314
rs10466949
rs2202103
rs2292008
rs2292007
rs117590715
rs2625923
rs2651972
rs60320610
rs2651971
rs2651970
rs2651969
rs150553146
rs55934166
rs61427548
rs2651979
12:95012447_T_G
rs10859737
rs17022939
rs145976947
rs77281774
rs77385210
rs10777607
rs12811432
rs36036911
rs61936686
rs1872099
rs10859739
rs2651968
rs2625939
rs10859740
rs11107626
rs2625938
rs12823052
rs2625937
rs73375890
rs7978996
rs113675949
rs61936687
rs11107627
rs34582414
rs79169843
rs1274522
rs117266882
rs17022950
rs58012536
rs17022955
rs11107628
rs2625936
rs78266336
rs59639218
rs1290908
rs1290003
rs1296197
rs71458554
rs7965137
rs75737713
rs12308339
rs79652370
rs79846605
rs76317787
rs141975479
rs1274521
rs115440401
rs1274520
rs7132857
rs17022972
rs2036383
rs7304910
rs60644862
rs12426392
rs1290907
rs60428357
rs12424720
rs1274519
rs17308703
rs6538523
rs6538524
rs2651975
rs2651976
rs2651977
rs2651978
rs12314849
rs67411117
rs76505477
rs73377717
rs2128899
rs2086779
rs2101236
rs2651988
rs2651987
rs140659047
rs58378297
rs2651986
rs2651985
rs17022998
rs117836437
rs12813077
rs12317571
rs60271166
rs74921041
rs12818810
rs12320127
rs10466991
rs117145009
rs17023008
rs7979149
rs138092853
rs1317613
rs10466992
rs112828368
rs116851918
rs7975526
rs2279793
rs1274523
rs1274524
rs2625931
rs2625930
rs2625929
rs73228532
rs1573991
rs2651982
rs143945419
rs2651981
rs55799224
rs1290909
rs117275722
rs2625921
rs78395541
rs117999987
rs2651980
rs17023015
rs73228537
rs12368288
rs76550740
rs4590941
rs76596567
rs144777714
rs77134245
rs4761645
rs78189808
rs4237890
rs117642015
rs149774400
rs61677927
rs12367728
rs113050410
rs113910656
rs11107642
rs67123774
rs139270737
rs17023034
rs10507042
rs11107643
rs74850022
rs61419968
rs11107644
rs57804636
rs12422222
rs146921612
rs149398995
rs7968215
rs12425173
rs184424927
rs118182238
rs10777609
rs199531954
rs17250245
rs10735322
rs4761646
rs7304470
rs17250336
rs4761491
rs7139075
rs7973210
rs2134129
rs17250392
rs68142021
rs7959596
rs79697831
rs76797087
rs11107649
rs73228549
rs6538525
rs17309820
rs75934753
rs2366631
rs2366632
rs9805024
rs4761647
rs58005684
rs2366633
rs74636957
rs2134130
rs77998858
rs145976242
rs117891654
rs117304368
rs11107654
rs73228554
rs116069906
rs78201539
rs17023094
rs139810339
rs7960211
rs111951598
rs12301052
rs77519674
rs73228560
rs117824989
rs117119188
rs58040018
rs61936700
rs61936701
rs150351291
rs7138248
rs12825768
rs2134132
rs7966146
rs7966378
rs7966485
rs7966506
rs7956663
rs2366630
rs11834379
rs7136516
rs76544642
rs117462934
rs12822021
rs12228863
rs118185132
rs58970186
rs191060109
rs78487471
rs4761648
rs117706468
rs12813131
rs73228567
rs114502505
rs7300498
rs74746559
rs73377777
rs12319069
rs60948139
rs4761649
rs57228640
rs4761650
rs57638858
rs57233805
rs77145136
rs77746971
rs79563814
rs56001411
rs56169624
rs6538526
rs7312912
rs77760910
rs61936703
rs61936704
rs61936705
rs74998937
rs4761492
rs117684544
rs36020761
rs59976945
rs150550544
rs56163375
rs60266654
rs58115071
rs56137754
rs28580156
rs56023681
rs56219640
rs61936712
rs61936713
rs61936714
rs57409224
rs56240845
rs56956092
rs56074051
rs56113059
rs55676976
rs78048394
rs12426912
rs56265971
rs56333551
rs55982643
rs56219038
rs56108207
rs55796850
rs59098137
rs61936737
rs11838140
rs73228580
rs61936738
rs7955191
rs7968270
rs7968407
rs7968639
rs61936739
rs61936740
rs60914337
rs7955692
rs61936741
rs73228589
rs12813371
rs59384462
rs59385754
rs4131535
rs61170661
rs12425070
rs76897130
rs57449404
rs11107658
rs56100796
rs12821212
rs12581529
rs12314764
rs73228598
rs4761651
rs117871274
rs73228601
rs4237891
rs7967373
rs148618746
rs61936743
rs5800170
rs3952720
rs4620786
rs58505173
rs4761652
rs79490905
rs61936745
rs33939285
rs4761493
rs4761494
rs7134514
rs7134543
rs142501562
rs145965436
rs7135391
rs142390218
rs151328003
rs35035860
rs11613747
rs11107661
rs11107662
rs74876168
rs17023123
rs117657535
rs61936746
rs12296551
rs75087093
rs145697862
rs6538527
rs9971661
rs6538528
rs17023133
rs11107663
rs76036902
rs7313013
rs61936748
rs17023137
rs11107665
rs12315905
rs11831314
rs117306240
rs2164064
rs7970146
rs56009205
rs7136640
rs144296199
rs140056888
rs143689346
rs7136691
rs7306269
rs61936749
rs7306286
rs10507043
rs116978584
rs11107669
rs892494
rs755280
rs78070410
rs11833941
rs61936750
rs80124027
rs12367601
rs78235933
rs7302717
rs10745686
rs145613406
rs74880233
rs77128443
rs76051407
rs1104719
rs139016933
rs1316566
rs79222994
rs145889739
rs10777610
rs12582110
rs7135805
rs7304978
rs73230438
rs75380646
rs138828630
rs4761495
rs12372417
rs7350629
rs73230442
rs143264849
rs10777611
rs60100736
rs113169867
rs112721608
rs11107680
rs77131208
rs115350566
rs4761655
rs6538530
rs4761496
rs147060618
rs12228298
rs12305035
rs112934338
rs75044616
rs79670651
rs10859742
rs73230449
rs11107682
rs2033552
rs10777612
rs61936751
rs10777613
rs17251396
rs78287998
rs2036382
rs2036381
rs12320082
rs7963487
rs7963894
rs7298772
rs7967492
rs7954607
rs7968079
rs7303065
rs7303465
rs7306517
rs10859745
rs4237892
rs1434246
rs116228509
rs10777614
rs4761656
rs4761497
rs7297137
rs148711675
rs4761657
rs1434247
rs1836224
rs1434248
rs10745688
rs10735323
rs10745689
rs148208480
rs4356295
rs4592485
rs7306514
rs7306542
rs7309932
rs7310200
rs7310502
rs11107686
rs7978303
rs79507597
rs79005295
rs11107687
rs56232119
rs7299767
rs10859746
rs10859747
rs73230485
rs4761498
rs4091266
rs3910284
rs1019980
rs7296947
rs7296742
rs180934766
rs4761658
rs3810784
rs3810783
rs3810782
rs11837201
rs75408148
rs79646195
rs12822392
rs11107689
rs11107690
rs10745690
rs141109754
rs147581422
rs79303545
rs10859748
rs55669558
rs11107691
rs6538532
rs6538533
rs73230497
rs11107692
rs11609420
rs7961375
rs11107693
rs1897788
rs7964677
rs11107694
rs77032716
rs12302077
rs12309087
rs4761660
rs12315423
rs4761661
rs4761662
rs10745691
rs6538534
rs7959581
rs7973126
rs73232007
rs1836223
rs7294730
rs77906846
rs12369518
rs7953189
rs117788490
rs117197737
rs144974238
rs7964298
rs149904856
rs73232010
rs1962869
rs55967752
rs56008583
rs2008023
rs7972350
rs4761663
rs4761500
rs143590253
rs75566720
rs11107701
rs10745692
rs11107702
rs10859749
rs112294526
rs73232021
rs12369392
rs142169079
rs2366796
rs11107704
rs17023222
rs10777615
rs7134586
rs117605927
rs7135241
rs137924425
rs7138595
rs1991930
rs71458556
rs12299572
rs12321706
rs75564107
rs6538535
rs6538536
rs7307463
rs7138088
rs77931306
rs7959196
rs1434240
rs6538537
rs1434241
rs6538538
rs1549996
rs7138195
rs17023235
rs11107705
rs11107706
rs11107707
rs61244926
rs35598766
rs1995355
rs11107708
rs4451785
rs2117322
rs73232031
rs34448331
rs12815541
rs3747555
rs11107710
rs7961443
rs191776292
rs10735324
rs10859750
rs892495
rs9668170
rs117137872
rs138701781
rs10859751
rs10777617
rs4761664
rs4761665
rs10745693
rs75066974
rs74389828
rs79004436
rs10859752
rs147255199
rs9669686
rs9668373
rs9667991
rs9668488
rs12810032
rs11107711
rs11107712
rs11107713
rs11107714
rs11107715
rs12816437
rs10745694
rs11107716
rs11107717
rs7960871
rs7976003
rs10777619
rs7961090
rs11107718
rs34290735
rs11107719
rs11107720
rs11107721
rs61167614
rs77333253
rs71458557
rs4761666
rs71458558
rs4761667
rs4761668
rs11107722
rs12819911
rs12821091
rs12370405
rs12371927
rs12368674
rs144932316
rs61938895
rs111204810
rs61040708
rs78884483
rs60515860
rs73362662
rs11107723
rs139477536
rs10745695
rs919948
rs12309402
rs7316798
rs4761669
rs34992739
rs71458559
rs7314827
rs12828097
rs117117997
rs117511519
rs7302511
rs11107724
rs10444520
rs10444521
rs74625990
rs7968177
rs190435832
rs4264209
rs4296095
rs4296094
rs79301335
rs59611034
rs57573866
rs4269983
rs4486690
rs7311367
rs7311279
rs7311211
rs7975852
rs10444522
rs1434243
rs34903466
rs1434244
rs892496
rs892497
rs10745696
rs80285189
rs10859753
rs7315925
rs7316179
rs10859754
rs79414404
rs10859755
rs73214403
rs73214404
rs7305691
rs7134873
rs141342392
rs10745697
rs10777621
rs12422807
rs7310296
rs7139136
rs7294369
rs7139372
rs138110916
rs61938910
rs4761501
rs4761502
rs10777622
rs11835454
rs6538539
rs61938911
rs11835590
rs74416636
rs17252137
rs11107726
rs11107727
rs113398075
rs113954563
rs12812097
rs11107728
rs112754485
rs17023308
rs12099898
rs10777624
rs4761503
rs7308671
rs4761504
rs4761670
rs4761505
rs4761671
rs4761506
rs4761672
rs10859756
rs11107729
rs881805
rs881807
rs2117324
rs7961115
rs12579933
rs11107730
rs11107731
rs10745698
rs1434245
rs10777625
rs10777626
rs60492107
rs118127544
rs10745699
rs61935371
rs7136948
rs75751720
rs73214490
rs35068827
rs61935372
rs10745700
rs4761673
rs79846977
rs34561468
rs1594839
rs1347317
rs1347316
rs11107732
rs1347315
rs11107733
rs6538540
rs12369043
rs75421256
rs77603272
rs7313022
rs4761507
rs4761674
rs7313650
rs35845774
rs7967519
rs7980851
rs7132721
rs112786038
rs12810449
rs4601850
rs12366722
rs10777627
rs11107734
rs12830304
rs10777628
rs118093904
rs10777629
rs7304222
rs7304347
rs142488416
rs7304610
rs73214501
rs10777630
rs7307966
rs11107735
rs12368595
rs4761508
rs61935401
rs4761677
rs4761678
rs34295440
rs142073126
rs113446660
rs2366801
rs2366802
rs10859758
rs12580507
rs2366803
rs12580537
rs4469958
rs6538541
rs7131864
rs7131876
rs6538544
rs6538545
rs145152919
rs10777631
rs7972102
rs7971816
rs6538547
rs6538548
rs117798848
rs187314223
rs4761684
rs9738358
rs4761685
rs9706044
rs2117321
rs11107739
rs7294480
rs147167631
rs4761509
rs4761687
rs4761510
rs7963886
rs57998041
rs9634213
rs9634214
rs9634215
rs4761688
rs4761511
rs56984602
rs10777634
rs11107741
rs12811296
rs61521253
rs12817099
rs6538552
rs6538553
rs7962769
rs12099816
rs77639545
rs11107743
rs58517159
rs118101646
rs11107744
rs6538554
rs10745704
rs2289031
rs2289030
rs2289029
rs7301407
rs7966861
rs77558286
rs4584645
rs10777635
rs111431925
rs9634181
rs11107746
rs111803447
rs919947
rs919946
rs12830170
rs61935419
rs11833379
rs74946134
rs11107747
rs36048098
rs34479474
rs4761689
rs12818151
rs6538555
rs7958994
rs7963489
rs7301485
rs76449685
rs61935421
rs10777636
rs7967093
rs7953958
rs35551196
rs2117320
rs118153362
rs7305918
rs7136771
rs4562890
rs4644691
rs6538556
rs6538557
rs35869727
rs6538558
rs34697807
rs6538559
rs11107749
rs7307348
rs7136581
rs75529224
rs12816740
rs6538560
rs6538561
rs7137067
rs149381280
rs7958027
rs35897721
rs12582610
rs7961801
rs11107750
rs4761690
rs112585562
rs1972796
rs34146498
rs73216050
rs10859769
rs1025546
rs67460164
rs71458561
rs7974176
rs150271830
rs7131818
rs116779059
rs12578185
rs12578440
rs10745705
rs12368474
rs11107754
rs7294961
rs28647200
rs28664187
rs59773107
rs7312282
rs4761691
rs12318898
rs10859770
rs10745706
rs7487905
rs147139584
rs11107755
rs2886765
rs117041355
rs2366797
rs11107756
rs12427002
rs10859771
rs7312229
rs61935443
rs17318977
rs10507044
rs10777637
rs10777638
rs17023366
rs6538562
rs6538563
rs6538564
rs10859772
rs11107758
rs11107759
rs10859773
rs10777639
rs10507045
rs10735325
rs111938565
rs10777640
rs35506734
rs10777641
rs10507046
rs143709527
rs145806097
rs2117323
rs11107761
rs3943776
rs10859774
rs10859775
rs1434242
rs1122167
rs1000703
rs1000702
rs10777642
rs10777643
rs10777644
rs4761692
rs60295477
rs77680576
rs4761693
rs57987670
rs10859776
rs59701840
rs75684198
rs10859777
rs1991929
rs1036321
rs79546991
rs4761512
rs892491
rs61935444
rs1434237
rs1434238
rs1036322
rs892492
rs75609807
rs78441838
rs12320027
rs61935445
rs116326461
rs113231175
rs61935446
rs117377116
rs2366798
rs61605666
rs4761694
rs11107764
rs61935447
rs10735326
rs12314217
rs61935448
rs1549991
rs1549992
rs2196169
rs78096831
rs11107765
rs10859778
rs2366799
rs71458562
rs11107766
rs12313402
rs7311571
rs7295463
rs34495878
rs12829789
rs1968472
rs1549993
rs1036323
rs1036324
rs79753955
rs7308085
rs7308359
rs7309211
rs12321052
rs11107768
rs11107769
rs74810229
rs141103741
rs11107770
rs1549994
rs1549995
rs11107771
rs9668255
rs7961204
rs4761697
rs4761698
rs10859779
rs2366800
rs143355523
rs12372328
rs10777647
rs12367920
rs11107772
rs71458563
rs9668990
rs9668088
rs11107773
rs10859780
rs148478976
rs12827892
rs12828112
rs892493
rs113060532
rs10777648
rs10745707
rs117044493
rs10745708
rs10859781
rs10859782
rs11107774
rs12817184
rs10859783
rs11610936
rs34127959
rs1019981
rs76703011
rs71458564
rs145607043
rs10745709
rs116941605
rs7963173
rs12308015
rs10859784
rs1972795
rs1434239
rs61937468
rs10745710
rs56067379
rs12306204
rs10777649
rs10777650
rs79436282
rs35493346
rs78342786
rs35090008
rs7304048
rs7304310
rs67659855
rs11608510
rs11608541
rs11612585
rs11107776
rs11107777
rs150525372
rs11107778
rs58230136
rs10859785
rs10735327
rs74680217
rs10777651
rs10859786
rs34120337
rs7489315
rs10859787
rs7484322
rs7301569
rs76812851
rs6538566
rs34570092
rs61937472
rs7970128
rs7302574
rs12833864
rs11107779
rs7484378
rs7132542
rs10777652
rs10859788
rs6538567
rs11107780
rs2114335
rs12367145
rs1896102
rs1896101
rs1896100
rs1896099
rs11107781
rs73366777
rs7965624
rs7303879
rs34711963
rs71458566
rs2114334
rs11107782
rs12426722
rs76055485
rs9308299
rs74852906
rs2052741
rs149115498
rs78744742
rs12372422
rs7964408
rs12372471
rs11107783
rs11107784
rs2162328
rs11610378
rs11107785
rs6538568
rs144814850
rs6538569
rs6538570
rs71458567
rs7956744
rs7956747
rs140851175
12:95306328_G_T
rs7307539
rs7136464
rs4761513
rs75307801
rs117979751
rs80089786
rs10859793
rs7961470
rs6538573
rs7306940
rs7307359
rs7307394
rs149747141
rs7307791
rs79958695
rs11611498
rs11615519
rs117848143
rs7976328
rs4761700
rs6538574
rs7980428
rs7315994
rs6538575
rs11107786
rs59475764
rs10777653
rs11107787
rs78297294
rs9634216
rs4761514
rs11107789
rs61935662
rs4761515
rs7298446
rs67076948
rs11609833
rs75088877
rs73218073
rs12581946
rs61935663
rs74987749
rs12817605
rs60082290
rs77875802
rs35366311
rs11107791
rs7486054
rs6538576
rs57140437
rs1863554
rs80072514
12:95316857_T_A
12:95316857_T_C
rs11107792
rs10859794
rs11107793
rs11107794
rs2162327
rs7489169
rs11614728
rs11107795
rs10859795
rs61935664
rs11107797
rs10777654
rs77206617
rs138034127
rs11107798
rs11107799
rs2081595
rs2081596
rs2081597
rs11107800
rs11107802
rs76022528
rs61935665
rs11107803
rs7315328
rs17023454
rs117847885
rs7133343
rs7969404
rs7954614
rs12366484
rs7969753
rs111812206
rs73368737
rs2033092
rs12820450
rs10859798
rs249149
rs11609632
rs12227661
rs56983667
rs11107806
rs11107807
rs249150
rs146775906
rs249151
rs9705593
rs145666784
rs249152
rs73368744
rs12809276
rs249153
rs249154
rs249155
rs249156
rs74883734
rs249157
rs12371643
rs249158
rs249159
rs7974531
rs249160
rs249161
rs61935688
rs249162
rs183675004
rs35249403
rs249163
rs249164
rs144196185
rs249165
rs61935689
rs249166
rs6538577
rs12302104
rs143444049
rs73218097
rs80033262
rs61935690
rs73368751
rs66498225
rs249167
rs249168
rs142255674
rs10128879
rs10128881
rs58755632
rs79396123
rs10777656
rs11611738
rs148747370
rs2436635
rs7299400
rs12370040
rs1648430
rs1654940
rs61935692
rs1630234
rs1648429
rs56202526
rs7398096
rs12322505
rs11831109
rs11829572
rs75292902
rs116867473
rs12368216
rs117916697
rs113283783
rs7980525
rs61935694
rs2886830
rs78952296
rs7135808
rs835049
rs249183
rs249184
rs78581352
rs249185
rs249186
rs58752391
rs249187
rs2114336
rs79694598
rs249188
rs1648438
rs1648439
rs146653996
rs75358012
rs249189
rs75898016
rs116889122
rs11107811
rs67920940
rs10859799
rs59945497
rs77002297
rs11107812
rs11107813
rs78166072
rs249190
rs249191
rs139630312
rs10859800
rs11107814
12:95347966_C_T
rs192477335
rs7306256
rs139052689
rs835056
rs7306386
rs835057
rs78170936
rs835058
rs112793560
rs151297994
rs4923679
rs117638794
rs4923680
rs7975025
rs1834611
rs2555047
rs117447975
rs11107815
rs1654932
rs7315078
rs1654933
rs74512707
rs6538578
rs7133607
rs2011285
rs4923681
rs1865150
rs11107816
rs7397516
rs61935697
rs10777657
rs10859801
rs4923664
rs4923665
rs4923652
rs933900
rs78223670
rs933901
rs2011722
12:95353979_A_G
12:95353979_A_T
rs10859803
rs11107817
rs9788213
rs10777658
rs933904
rs933905
rs933906
rs933907
rs1368559
rs1821316
rs1814320
rs558910480
rs1961384
rs11107818
rs7306455
rs4923667
rs78229863
rs7309595
rs7309598
rs7309827
rs11107819
rs7295644
rs11107820
rs7310355
rs10777659
rs10859804
rs10777660
rs4923668
rs4923669
rs76509040
rs4923670
rs4923671
rs4923672
rs143654691
rs17321133
rs17268117
rs2366999
rs6538579
rs11107822
rs6538580
rs6538581
rs6538582
rs6538583
rs11107823
rs7316496
rs7316609
rs7300310
rs150156754
rs12581768
rs77911227
rs12814712
rs7308472
rs7308376
rs7308787
rs10859805
rs10859806
rs10777661
rs7974156
rs145031112
rs10859807
rs10777662
rs11107824
rs11107825
rs111707006
rs11107826
rs10859808
rs11107827
rs112724820
rs10859809
rs61935715
rs17023515
rs4923673
rs11837672
rs11107828
rs11107829
rs11107830
rs10859810
rs7304912
rs61935718
rs80326576
rs4923678
rs7316274
rs11833562
rs11107831
rs4923654
rs11836742
rs11107832
rs11107833
rs57377071
rs76718979
rs77601348
rs7960234
rs77633554
rs61935733
rs12821816
rs12581271
rs7310973
rs7298241
rs4923677
rs7298437
rs7298902
rs4923653
rs7307138
rs10859811
rs10745711
rs61935734
rs7311541
rs7297214
rs76835653
rs11107835
rs10859812
rs6538584
rs1426469
rs11107836
rs111809657
rs1426468
rs1433323
rs11833532
rs1433322
rs1433321
rs74572258
rs1433320
rs17023531
rs7134496
rs7305503
rs1814319
rs933898
rs933897
rs933896
rs4923659
rs2367000
rs2860598
rs10859813
rs4923648
rs7310432
rs7294376
rs7294747
rs10859814
rs12371666
rs12368364
rs10859815
rs10777663
rs10777664
rs11107842
rs10745713
rs111956618
rs249182
rs1834614
rs11615445
rs1834613
rs140466332
rs1834612
rs10859816
rs7314625
rs7300251
rs10777665
rs113409044
rs34008534
rs55990903
rs7134159
rs10777666
rs7133992
rs12298900
rs11107844
rs10777667
rs10859817
rs12299025
rs12368716
rs12369057
rs77091870
rs55638253
rs1365352
rs7300945
rs11107845
rs78903768
rs10859818
rs7397433
rs4923674
rs75342638
rs140279427
rs78365237
rs11107846
rs11107847
rs4923660
rs61688935
rs10859819
rs59732187
rs17023557
rs11107851
rs11107852
rs74891099
rs74574529
rs11107854
rs61935749
rs147654736
rs7973115
rs7973250
rs11107856
rs61935750
rs10745714
rs10745715
rs4923649
rs4923661
rs2367080
rs7309242
rs10859820
rs7312863
rs1820461
rs113089445
rs6538585
rs4923651
rs112465059
rs4923663
rs10745716
rs11612831
rs11107858
rs11107859
rs35448769
rs11829773
rs7957645
rs7295799
rs12367625
rs6538588
rs10859822
rs61935751
rs17321986
rs835044
rs17023565
rs835045
rs56029035
rs7316005
rs835047
rs835048
rs11107860
rs111463574
rs144250024
rs56307685
rs1102069
rs1612479
rs1628439
rs11107861
rs1616855
rs79640257
rs2436634
rs79284315
rs249181
rs17023567
rs56127812
rs171597
rs149935582
rs249180
rs249179
rs249178
rs11107862
rs249177
rs249176
rs17269086
rs249175
rs138868138
rs249174
rs249173
rs74805541
rs17023570
rs249172
rs12423738
rs12422350
rs1654942
rs1654941
rs148219480
rs1648428
rs12300942
rs1648431
rs74950485
rs113562654
rs77259832
rs61935755
rs75200697
rs11107865
rs35584
rs43202
rs41146
rs61935757
rs12827634
rs146452125
rs80106847
rs35583
rs76828837
rs12816964
rs57571944
rs35582
rs34656650
rs149733659
rs56317922
rs75967756
rs249169
rs59886655
rs249170
rs11107868
rs77052646
rs249171
rs78833763
rs58769104
rs2569989
rs10859824
rs117805783
rs146412024
rs61935759
rs835043
rs80161427
rs76626609
rs139085080
rs79193785
rs76000631
rs17023583
rs17269631
rs249141
rs11107870
rs249142
rs193789
rs249143
rs11107872
rs77352263
rs74783438
rs74514608
rs17023599
rs112976005
rs117821582
rs11107874
rs117624293
rs113220345
rs17023608
rs17023612
rs77856298
rs17023614
rs78734647
rs11107875
rs76447046
rs12579299
rs166066
rs112698272
rs11107876
rs183656
rs249145
rs4923658
rs7971079
rs2033089
rs2033088
rs10859825
rs56731093
rs75135781
rs61938161
rs933899
rs249144
rs11107877
rs138729200
rs55633464
rs148794921
rs141966653
rs146288898
rs149929727
rs139246190
rs2252559
rs61938162
rs2252556
rs142620547
rs703692
rs876116
rs11107880
rs80007301
rs77028818
rs844333
rs864450
rs58419790
rs76517830
rs61938164
rs7135351
rs249146
rs75386214
rs249147
rs7298631
rs57863571
rs139724149
rs11107881
rs34704705
rs117623495
rs116887098
rs117264318
rs1005687
rs1005688
rs835060
rs141404127
rs73221768
rs56293535
rs79241850
rs77346728
rs73221771
rs60745517
rs117795207
rs190217045
rs10859826
rs117183946
rs117518201
rs7397218
rs17270596
rs2043366
rs77381836
rs138800682
rs17023636
rs11107883
rs117378701
rs35846483
rs7297570
rs76053767
rs75229952
rs12316136
rs7970670
rs77046066
rs117242154
rs7399211
rs117207609
rs77533931
rs7397212
rs140364418
rs71458574
rs113228061
rs11834548
rs2043367
rs882583
rs1865151
rs11107889
rs117928478
rs144000553
rs2043368
rs112437521
rs12424500
rs186510892
rs7299457
rs144109246
rs138015148
rs11107891
rs10128863
rs117814184
rs10128782
rs11107892
rs73221778
rs3794256
rs3794257
rs2241724
rs7312457
rs2367082
rs61938190
rs2060304
rs7977311
rs12307747
rs7358643
rs141032270
rs12303256
rs12310399
rs7137731
rs61938192
rs113017965
rs10859829
rs11107893
rs57938738
rs12320381
rs115386684
rs4762311
rs80100960
rs4762172
rs4762184
rs7135194
rs61995686
rs62621234
rs4762452
rs7135574
rs4762459
rs117037561
rs4762479
rs7139135
rs7139441
rs61938195
rs7310753
rs7294613
rs7297710
rs7298738
rs76651634
rs79892458
rs7298841
rs6538589
rs4762621
rs73223645
rs112684645
rs111915453
rs10859830
rs551580825
rs61938198
rs7138545
rs80190035
rs6538590
rs118127083
rs55931865
rs11107896
rs6538591
rs75124489
rs6538592
rs61938200
rs7305944
rs7306164
rs7306300
rs12319710
rs116848449
rs11107897
rs12372093
rs11107898
rs4132527
rs11107900
rs74687215
rs6538593
rs55984078
rs4762153
rs6538594
rs6538595
rs79379362
rs73223652
rs10859831
rs7304036
rs11107902
rs11107903
rs11836398
rs7484972
rs55880537
rs6538596
rs7977624
rs7977572
rs6419371
rs7484333
rs61938202
rs12578168
rs146706812
rs7956762
rs149457459
rs9919687
rs10777668
rs12817989
rs6538597
rs7961466
rs117516378
rs12830164
rs10735328
rs34539435
rs10735329
rs11107904
rs7308047
rs6538598
rs4762391
rs11107905
rs150075564
rs11107906
rs11107907
rs7954260
rs77210229
rs80278983
rs6538599
rs7306996
rs117163302
rs61734229
rs12372152
rs10859835
rs10859836
rs7300443
rs6538600
rs139348286
rs11107908
rs11107909
rs10859837
rs7134554
rs10859838
rs5800183
rs7959849
rs7960157
rs7974889
rs6538601
rs59417306
rs6538602
rs7970810
rs7971114
rs9804833
rs7971041
rs35551524
rs61937891
rs12817128
rs142767140
rs79455801
rs61937892
rs7975727
rs61937893
rs7957829
rs7957936
rs149386893
rs11609550
rs76727196
rs11613607
rs35498210
rs6538603
rs6538604
rs56713157
rs4762214
rs11829776
rs117097245
rs78776477
rs112992451
rs10459184
rs112659891
rs6538605
rs113321785
rs11107912
rs7485088
rs80026193
rs75700482
rs78753969
rs77475611
rs143629755
rs74380362
rs77529723
rs7965447
rs10745718
rs58613228
rs60129850
rs11107914
rs61937896
rs112817027
rs149250769
rs117821327
rs7484919
rs10859839
rs55703445
rs6538607
rs76545735
rs7298498
rs190703370
rs6538608
rs142343935
rs61937899
rs7138903
rs79730620
rs7308406
rs12372256
rs117359442
rs4077235
rs74609880
rs138087502
rs142353920
rs6538609
rs11107915
rs78827885
rs139382333
rs12228622
rs10859841
rs10777669
rs7310835
rs7488417
rs117700552
rs7979489
rs7134064
rs76112485
rs61937919
rs12312350
rs4762241
rs61937920
rs77860947
rs149973408
rs4762607
rs113745635
rs35875434
rs11107916
rs79504509
rs111600451
rs7308154
rs6419372
rs112006394
rs11615095
rs7487993
rs75977568
rs61937921
rs10859842
rs80247146
rs117236872
rs10859843
rs4762624
rs4762625
rs11832540
rs7978118
rs7977816
rs7132399
rs7132714
rs7136244
rs7136350
rs117455401
rs7957893
rs7973048
rs61937922
rs7973285
rs7961230
rs73223692
rs11107921
rs11107922
rs6419373
rs55851053
rs7488543
rs61695955
rs35322478
rs140487333
rs11107925
rs7956452
rs7956554
rs11608868
rs7307378
rs7310428
rs6538611
rs7975658
rs79212830
rs11609860
rs9788192
rs6538612
rs10859844
rs10859845
rs77107812
rs67905848
rs10777670
rs11107928
rs10777671
rs74347715
rs116096597
rs7136056
rs7135847
rs4128507
rs78682716
rs4128508
rs61937925
rs73225604
rs7971582
rs139257479
rs113838384
rs145324478
rs12830425
rs61937926
rs139922036
rs78387383
rs191046229
rs11613113
rs11107930
rs4762660
rs57456549
rs10777672
rs56030284
rs6538613
rs67066162
rs77230786
rs6538614
rs12368369
rs76098499
rs10745719
rs183585415
rs11107931
rs6538615
rs77600002
rs79980336
rs76414395
rs150079978
rs34732232
rs34603068
rs10859846
rs68062797
rs7956604
rs75363763
rs10859847
rs7956997
rs60955350
rs60931712
rs6538616
rs58434296
rs75048526
rs7309080
rs12820518
rs7309426
rs112357674
rs75730941
rs77571575
rs10859848
rs114461900
rs77970880
rs2171576
rs73225627
rs4762279
rs10859849
rs10859850
rs61937946
rs10777673
rs10777674
rs10777675
rs17271191
rs11107934
rs2306884
rs766404
rs117209224
rs17023760
rs10507047
rs4762288
rs4762289
rs61937947
rs7976767
rs75963908
rs75601809
rs4762292
rs145151658
rs60649734
rs66551640
rs10777676
rs67304054
rs1488642
rs60755216
rs7310833
rs6538617
rs79350049
rs6538618
rs74792623
rs4762296
rs75740384
rs76634946
rs10859852
rs141005232
rs61937949
rs10859853
rs11107940
rs138055333
rs35670929
rs56130152
rs1488643
rs1873051
rs923371
rs2886934
rs148397550
rs10507048
rs10777677
rs61937950
rs75762038
rs12302691
rs61937951
rs61937952
rs147890173
rs11613931
rs78282576
rs73374246
rs10859854
rs78138205
rs6538620
rs7308542
rs113655146
rs57309969
rs7961515
rs11107943
rs10859855
rs6538621
rs184851501
rs57611631
rs4762302
rs12426451
rs11107945
rs73225646
rs6538622
rs6538623
rs12422591
rs10777678
rs7965391
rs10161366
rs61937954
rs7980356
rs12830009
rs61541373
rs116312579
rs10859856
rs10859857
rs75611952
rs12319095
rs74345953
rs4762152
rs12369055
rs11107948
rs12309090
rs11107952
rs145325641
rs12815210
rs79218774
rs148734777
rs11107953
rs75391073
rs77545174
rs76229941
rs61937956
rs76574241
rs1873052
rs76201435
rs1873053
rs55797522
rs76073346
rs56152405
rs113138510
rs79929197
rs7979908
rs10859858
rs61937958
rs12299283
rs75258865
rs10859859
rs68187856
rs78552001
rs10161330
rs117043937
rs80117583
rs7967229
rs73227412
rs1964592
rs113633577
rs12320196
rs56075446
rs56392034
rs12315763
rs112314686
rs7954978
rs74364198
rs17023834
rs10859860
rs11107954
rs78652962
rs78085246
rs4762308
rs10859861
rs143673357
rs76017910
rs12368315
rs12368359
rs74238577
rs112254009
rs113241658
rs11107955
rs3751271
rs3751272
rs75590237
rs6538624
rs12311718
rs12818477
rs151185804
rs6538625
rs77744812
rs7296348
rs71458584
rs34695888
rs11107956
rs117552215
rs2306885
rs12305760
rs7974044
rs17023855
rs10777679
rs7957257
rs17271913
rs1038652
rs10859862
rs77535747
rs17023860
rs1038653
rs17855933
rs17272011
rs78666950
rs17023862
rs76187104
rs10859863
rs10859864
rs56114057
rs118006310
rs77252010
rs17023867
rs80206371
rs75164477
rs7135879
rs117481266
rs2886933
rs112281197
rs4762321
rs2367305
rs4762161
rs10859865
rs17023875
rs12367540
rs146131771
rs4471514
rs56357400
rs73376205
rs4414302
rs73376208
rs3816838
rs4762326
rs7959433
rs4762327
rs77547742
rs10777681
rs10745720
rs7963391
rs11107959
rs11107960
rs12809118
rs7967299
rs17344377
rs79701430
rs4762166
rs77192800
rs17278674
rs10859866
rs77681247
rs12371088
rs75508588
rs12423799
rs12423852
rs7305909
rs12424123
rs56324965
rs56347544
rs143491710
rs12826627
rs79212333
rs77673564
rs12424550
rs10507051
rs58559529
rs10777682
rs76374932
rs11107962
rs193142607
rs56113117
rs11107965
rs7137252
rs56098417
rs80023003
rs75915634
rs76988650
rs146676736
rs10859867
rs117230064
rs149196231
rs112197343
rs4762337
rs7309226
rs7309251
rs7309252
rs76344193
rs55666888
rs3764046
rs4762340
rs3794321
rs148408161
rs11609344
12:95689736_A_G
rs11107968
rs12315334
rs75013503
rs4762342
rs17041180
rs2367083
rs117022849
rs4417384
rs10859868
rs112226196
rs11107969
rs7976638
rs73227441
rs17344738
rs17855934
rs14121
rs1046007
rs4468424
rs55753317
rs3185701
```
