## Supplementary material for "Characterization of shared and ancestry-specific signals driving complex traits using multi-ancestry fine-mapping": orig_s2_snps

```
rs73230151
rs141560812
rs192210319
rs139250566
rs17022386
rs149844759
rs1918309
rs1057977
rs17243215
rs3803071
rs191489124
rs143964312
rs11107502
rs147656439
rs8553
rs140727142
rs149081493
rs61927167
rs141645637
rs12427423
rs77595758
rs117421332
rs138555570
rs80068879
rs145537758
rs55726207
rs143053093
rs148195241
rs146960883
rs116914770
rs7966824
rs138454389
rs117483675
rs144656973
rs1973832
rs117275701
rs11107505
rs7978911
rs117154689
rs2365452
rs142527316
rs369675457
rs117757553
rs2365453
rs118063530
rs148351677
rs117942111
rs7979083
rs118155615
rs60986619
rs77271674
rs151228933
rs116963565
rs117110359
rs118067734
rs116904155
rs56750276
rs7973744
rs78799941
rs78277263
rs145888573
rs7979054
rs113918189
rs148178349
rs146046772
rs73230164
rs139556691
rs117101674
rs183524037
rs117321371
rs151178734
rs150469192
rs113987418
rs138799197
rs57041686
rs4761604
rs148124792
rs184123893
rs117722226
rs139674021
rs117004338
rs12579666
rs80168527
rs11107507
rs186772386
rs117333942
rs188331587
rs146889147
rs77306945
rs11107510
rs4761605
rs12425532
rs79522377
rs73370311
rs148995226
rs116911616
rs151027473
rs73370315
rs140951759
rs117757030
rs183799121
rs17022408
rs139181975
rs12425550
rs149314252
rs144629501
rs11107513
rs4491278
rs145426070
rs149135820
rs147877250
rs78100584
rs141604981
rs147065810
rs4761606
rs7973302
rs11837614
rs144567468
rs141599904
rs148555868
rs11107514
rs73230171
rs150985094
rs141073155
rs7967917
rs117120193
rs138006302
rs116882504
rs75430031
rs7138291
rs78177096
rs186407333
rs7311289
rs7297475
rs116931335
rs140233164
rs143420452
rs73214103
rs3952589
rs74694332
rs3908179
rs79671686
rs150858823
rs117732099
rs114375408
rs11107517
rs149961147
12:94749424_C_A
rs190147954
rs147076924
rs4761608
rs4761609
rs58906220
rs146232578
rs117088168
rs2365455
rs11532364
rs79558719
rs185072897
rs2366436
rs75723758
rs11107518
rs7303686
rs73214110
rs78583384
rs117752005
rs117042974
rs2176899
rs139578450
rs34306268
rs12426243
rs78522470
rs12231228
rs143723276
rs56288927
rs17022417
rs17302889
rs11107520
rs10777590
rs4761611
rs10507037
rs117672206
rs3847817
rs118181957
rs3847818
rs140847791
rs149324362
rs2271979
rs3847819
rs11107523
rs140740146
rs117973814
rs6538496
rs149084317
rs73218250
rs144667831
rs148144675
rs1961780
rs139283841
rs76974577
rs145552151
rs148196486
rs80096320
rs150330758
rs73218251
rs10777591
rs10745683
rs10128868
rs7957576
rs73218254
rs73218255
rs11107524
rs138139095
rs139931092
rs113612988
rs149865949
rs147923831
rs141789029
rs143814640
rs148180210
rs56339017
rs56178377
rs11107526
rs142704543
rs112821675
rs7308695
rs141750002
rs61143362
rs4761613
rs140288265
rs10859694
rs76748645
rs143886508
rs4761476
rs148029515
rs147343407
rs139051806
rs76932261
rs75112742
rs4761614
rs12425425
rs145913206
rs73370361
rs11107530
rs147018126
rs117456735
rs11107531
rs61927185
rs73370367
rs78473865
rs74757516
rs77878948
rs55643569
rs73218259
rs73370372
rs73218261
rs141565624
rs6538497
rs6538498
rs13377736
rs11831905
rs117278884
rs183215703
rs192455307
rs11833200
rs11107533
rs149042725
rs61927186
rs143075823
rs117868072
rs144068127
rs62621447
rs11107534
rs3751186
rs145467361
rs182304873
rs12578115
rs73218265
rs138161993
rs4761615
rs139056277
rs145119446
rs6538499
rs68122601
rs138843388
rs139448126
rs7980846
rs10450731
rs1520723
rs73218270
rs148559271
rs11107536
rs4604938
rs116905395
rs145221816
rs138652638
rs141175365
rs61430337
rs56940275
rs139072292
rs7974840
rs73218275
rs12581922
rs146153581
rs6538500
rs117061200
rs80218156
rs76709944
rs77626725
rs145980845
rs142093423
rs73218277
rs117838326
rs77447753
rs141653580
rs73372209
rs149626904
rs148366632
rs117482233
rs77102695
rs74755462
rs113165923
rs74563112
rs73372214
rs11107543
rs143296135
rs73372215
rs75305693
rs73372218
rs1915335
rs73372219
rs11107544
rs79981373
rs146344656
rs141695447
rs58157404
rs10859698
rs61679133
rs73372223
rs73372224
rs74668211
rs182615130
rs76979817
rs141235493
rs145514271
rs117045432
rs73218279
rs73372226
rs73218281
rs73218282
rs73372229
rs10859699
rs118172528
rs146553703
rs148032230
rs12229430
rs142382163
rs4761478
rs77755626
rs60781210
rs55716477
rs116952884
rs55717413
rs10859700
rs148958304
rs1520724
rs10859701
rs117279414
rs78466077
rs12372240
rs1607807
rs73218293
rs10777592
rs17303608
rs78429923
rs73218295
rs73218296
rs148872264
rs11832471
rs141159691
rs77246720
rs116405725
rs55667322
rs12579127
rs73218297
rs74996579
rs73218298
rs17022476
rs75442785
rs74630370
rs73218299
rs115526591
rs73218300
rs59967551
rs7137716
rs77238694
rs78411832
rs73218301
rs11107549
rs79085867
rs78227451
rs78188636
rs56076114
rs55734403
rs552105590
rs148488413
rs76817733
rs139236208
rs12311699
rs111835543
rs61927190
rs12424302
rs150776655
rs4502030
rs12315018
rs960529
rs60473094
rs960528
rs11107552
rs11107553
rs76785029
rs7968657
rs10859704
rs2128894
rs2366443
rs11107554
rs7972619
rs2366445
rs2366446
rs4274252
rs4761618
rs12579878
rs73372254
rs4761619
rs74688274
rs10859705
rs59972832
rs3761675
rs1905439
rs74705839
rs117970678
rs10859706
rs10777594
rs10777595
rs17022487
rs61927208
rs10777596
rs10777597
rs61927209
rs75970101
rs117849808
rs4761620
rs7968386
rs7968508
rs144576407
rs7958936
rs11107557
rs7972607
rs12368906
rs4761479
rs4761480
rs75232732
rs10745685
rs7975958
rs11613649
rs11107559
rs112707183
rs10859707
rs150035819
rs79493635
rs76933931
rs7959114
rs59567925
rs7959419
rs7959897
rs10859708
rs34585430
rs1905435
rs11107560
rs149842897
rs7306070
rs7306186
rs149160448
rs12582230
rs76097926
rs117648972
rs116915179
rs76174044
rs11107561
rs10859709
rs10777598
rs4761621
rs74623801
rs35568780
rs10859710
rs2170770
rs2128893
rs10777600
rs12578954
rs11835329
rs11835904
rs11831239
rs11831296
rs1905437
rs7136023
rs17022494
rs17022499
rs7305852
rs17022501
rs77989279
rs10859711
rs10859712
rs115810657
rs1994171
rs1994172
rs117215849
rs10507038
rs17022506
rs11107568
rs77954198
rs11107569
rs9668287
rs17022519
rs75500873
rs76987928
rs145818704
rs117659594
rs7300391
rs7966574
rs12579305
rs10859713
rs4761622
rs10735321
rs6538502
rs112554484
rs10859714
rs9668510
rs10859715
rs74609774
rs76312079
rs10859716
rs12580402
rs12579128
rs59432363
rs7965373
rs7959154
rs7973055
rs6538504
rs4761623
rs35682691
rs7980689
rs74857080
rs78448159
rs11107571
rs11107572
rs7314124
rs12579033
rs7298014
rs111655808
rs80262030
rs7298759
rs11107574
rs112345152
rs75202994
rs10777601
rs76427966
rs76126578
rs10777602
rs59283988
rs10859717
rs74343177
rs57389732
rs12817714
rs10859718
rs7962496
rs10859719
rs145601828
rs4761624
rs112735059
rs12815378
rs150051734
rs35054601
rs35748136
rs7135412
rs11107575
rs11107576
rs12831939
rs75887205
rs117620859
rs7301413
rs7301219
rs114942813
rs76310286
rs61927237
rs61927238
rs61927239
rs6538505
rs6538506
rs6538507
rs11107579
rs7961364
rs73220243
rs75795237
rs12424639
rs10859721
rs55745954
rs10859722
rs1317872
rs4761625
rs4492875
rs7973429
rs12581125
rs12581131
rs11107580
rs11107581
rs61927240
rs71458548
rs11107582
rs4761626
rs4761627
rs4761628
rs2170773
rs35350822
rs111657630
rs4592484
rs12317814
rs57852040
rs7957689
rs7971163
rs34182998
rs12822087
rs12822520
rs4761629
rs77336498
rs34211693
rs12320623
rs4761481
rs78018530
rs34269612
rs79753076
rs7308296
rs7139313
rs17022621
rs7973666
rs3827521
rs10859724
rs10777603
rs10859725
rs10777604
rs17022644
rs17022649
rs4761630
rs10507041
rs7303568
rs4761631
rs4761632
rs117037575
rs11107586
rs11107587
rs11107588
rs12817082
rs11107589
rs34660467
rs11107591
rs7294781
rs7294676
rs7294907
rs7295135
rs118023420
rs7295425
rs7311696
rs12580093
rs7311830
rs10859727
rs1872103
rs1872102
rs73222490
rs1872100
rs7299542
rs7299724
rs71458550
rs4491308
rs66660680
rs11107595
rs11107596
rs17022716
rs12824690
rs2170772
rs2170771
rs2366625
rs10777605
rs11107597
rs10859728
rs4761633
rs7955502
rs35677689
rs77847735
rs6538508
rs6538509
rs7959716
rs11107598
rs10859729
rs4598721
rs112250173
rs147745013
rs11107601
rs4761634
rs4761635
rs17022724
rs2128898
rs2128897
rs144793824
rs10859730
rs61929004
rs17022730
rs10859731
rs17022738
rs17022742
rs10859732
rs11107602
rs4761483
rs4394891
rs116933049
rs60793690
rs113383515
rs10859733
rs7296951
rs7297315
rs12314280
rs17022749
rs75258105
rs12307230
rs1316332
rs1811135
rs138315027
rs2366452
rs17022756
rs1316366
rs2625920
rs2128896
rs2128895
rs73224227
rs61929008
rs79855743
rs116441079
rs57756755
rs7306104
rs9630283
rs2651963
rs111284817
rs118165633
rs74600498
rs17022759
rs113157511
rs78710185
rs2651964
rs113806639
rs76843685
rs3747554
rs1290004
rs17022770
rs61440179
rs114666999
rs115034847
rs114187034
rs1290005
rs11107606
rs141407604
rs1290910
rs1299865
rs78497497
rs4436604
rs12298130
rs6538510
rs545857320
rs78945869
rs75835851
rs75241467
rs12319966
rs76397114
rs1274525
rs144662194
rs1274526
rs142848469
rs12426949
rs12823286
rs1274527
rs1274528
rs1274529
rs1274530
rs1274531
rs1274532
12:94970445_A_T
12:94970445_A_C
rs1274533
rs1296522
rs1299117
rs1290006
rs6538511
rs6538512
rs2270893
rs2036386
rs7342403
rs4761484
rs7977700
rs2366628
rs2366629
rs2128892
rs3747553
rs3747552
rs3747551
rs3747550
rs12313375
rs12300182
rs4761485
rs4761486
rs11615468
rs7311703
rs2651990
rs6538514
rs79085035
rs6538515
rs6538516
rs79895460
rs117675899
rs4019547
rs4019548
rs4019549
rs76302032
rs10777606
rs17022783
rs4019550
rs1905438
rs1807783
rs78759742
rs79965402
rs78315117
rs74879321
rs7963870
rs1973485
rs1973486
rs12580383
rs7302028
rs12426149
rs1553295
rs5026918
rs78138827
rs7133845
rs2170769
rs6538517
rs148021142
rs7306874
rs7137393
rs12426569
rs4761637
rs17022795
rs75421294
rs57533303
rs7975236
rs7975133
rs11107615
rs11835238
rs12824007
rs11837490
rs17022799
rs17022801
rs12830335
rs61082673
rs28722566
rs4761487
rs9668866
rs11838220
rs11836483
rs144446923
rs74238550
rs12582164
rs12580817
rs12580838
rs12580832
rs11107617
rs4761488
rs4761489
rs12309664
rs7132438
rs7301498
rs61936660
rs7967301
rs7305110
rs7305122
rs7970354
rs7970272
rs74656310
rs141939544
rs41347046
rs113939566
rs117048512
rs67970379
rs12372496
rs151016224
rs10219601
rs77313218
rs117822929
rs75111483
rs7954209
rs2625928
rs2449663
rs4761638
rs79134596
rs80169948
rs61936683
rs4373996
rs1274534
rs12578501
rs1274535
rs117249447
rs1274536
rs7309909
rs1274537
rs1290911
rs11836783
rs1298698
rs1296523
rs58514908
rs73375852
rs4761639
rs2134131
rs7299637
rs117703714
rs148217759
rs4761490
rs2651959
rs145768336
rs2651960
rs2651961
rs12426342
rs12582099
rs4761641
rs2625933
rs12582418
rs79406032
rs75154270
rs12426730
rs7312281
rs2455149
rs7963788
rs6538520
rs7313238
rs6538521
rs2625934
rs2625935
rs2651973
rs12228576
rs75723325
rs11107620
rs138404875
rs11107621
rs73375873
rs76521177
rs144068241
rs12823314
rs10466949
rs2202103
rs2292008
rs2292007
rs77552533
rs2651972
rs60320610
rs55934166
rs61427548
rs2651979
12:95012447_T_G
rs10859737
rs139134517
rs17022939
rs77385210
rs10777607
rs12811432
rs61936686
rs138105567
rs1872099
rs10859739
rs2651968
rs2625939
rs10859740
rs11107626
rs2625938
rs12823052
rs2625937
rs73375890
rs7978996
rs113675949
rs11107627
rs79169843
rs1274522
rs117266882
rs17022950
rs58012536
rs17022955
rs11107628
rs2625936
rs78266336
rs59639218
rs1290908
rs1290003
rs1296197
rs7965137
rs75737713
rs12308339
rs79652370
rs79846605
rs76317787
rs141975479
rs1274521
rs115440401
rs1274520
rs7132857
rs17022972
rs2036383
rs7304910
rs60644862
rs12426392
rs1290907
rs60428357
rs12424720
rs76401182
rs1274519
rs6538523
rs6538524
rs2651975
rs2651976
rs2651977
rs2651978
rs12314849
rs147181299
rs2128899
rs2086779
rs2101236
rs2651988
rs2651987
rs2651986
rs2651985
rs117254846
rs12317571
rs74921041
rs77952871
rs117339474
rs17023008
rs7979149
rs1317613
rs112828368
rs7975526
rs2279793
rs1274524
rs2625931
rs2625930
rs2625929
rs1573991
rs2651982
rs2651981
rs55799224
rs1290909
rs2625921
rs117766740
rs117999987
rs2651980
rs17023015
rs76550740
rs4590941
rs76596567
rs77134245
rs4761645
rs4237890
rs61677927
rs12367728
rs79727006
rs11107642
rs67123774
rs17023034
rs10507042
rs11107643
rs61419968
rs11107644
rs57804636
rs146921612
rs149398995
rs7968215
rs138461844
rs10777609
rs143096302
rs10735322
rs4761646
rs7304470
rs4761491
rs7139075
rs7973210
rs2134129
rs68142021
rs7959596
rs79697831
rs76797087
rs11107649
rs73228549
rs6538525
rs17309820
rs2366631
rs2366632
rs9805024
rs4761647
rs117260072
rs58005684
rs2366633
rs2134130
rs117304368
rs11107654
rs17023094
rs139810339
rs7960211
rs12301052
rs77519674
rs73228560
rs117824989
rs150750195
rs58040018
rs61936700
rs61936701
rs7138248
rs12825768
rs2134132
rs7966146
rs7966378
rs7966485
rs7966506
rs7956663
rs2366630
rs7136516
rs76544642
rs12822021
rs12228863
rs58970186
rs4761648
rs117001694
rs12813131
rs73228567
rs114502505
rs74746559
rs12319069
rs60948139
rs4761649
rs57228640
rs4761650
rs57638858
rs57233805
rs77145136
rs77746971
rs79563814
rs56001411
rs56169624
rs6538526
rs7312912
rs77760910
rs61936703
rs61936704
rs61936705
rs74998937
rs4761492
rs117684544
rs59976945
rs150550544
rs56163375
rs60266654
rs58115071
rs56137754
rs28580156
rs56023681
rs56219640
rs61936712
rs61936713
rs61936714
rs57409224
rs56240845
rs56956092
rs56074051
rs56113059
rs55676976
rs78048394
rs12426912
rs56265971
rs56333551
rs55982643
rs56219038
rs56108207
rs55796850
rs59098137
rs61936737
rs73228580
rs61936738
rs7955191
rs7968270
rs7968407
rs7968639
rs61936739
rs61936740
rs7955692
rs61936741
rs73228589
rs59384462
rs59385754
rs4131535
rs61170661
rs12425070
rs76897130
rs57449404
rs11107658
rs56100796
rs12821212
rs12581529
rs73228598
rs4761651
rs117871274
rs73228601
rs4237891
rs7967373
rs5800170
rs3952720
rs4620786
rs58505173
rs4761652
rs79490905
rs61936745
rs4761493
rs4761494
rs7134514
rs7134543
rs142501562
rs145965436
rs7135391
rs35035860
rs11613747
rs78423059
rs74876168
rs17023123
rs141386922
rs117657535
rs61936746
rs75087093
rs6538527
rs6538528
rs17023133
rs4761653
rs4761654
rs76036902
rs7313013
rs61936748
rs17023137
rs11831314
rs117306240
rs2164064
rs7970146
rs117403009
rs75257243
rs56009205
rs7136640
rs7136691
rs7306269
rs61936749
rs7306286
rs10507043
rs116978584
rs11107669
rs149398334
rs141846372
rs12230588
rs11107671
rs892494
rs11107672
rs755280
rs11107673
rs11107674
rs184008662
rs11833941
rs147573187
rs141946676
rs145897250
rs140559934
rs150445907
rs138330858
rs7973624
rs117840935
rs117166234
rs11107675
rs12367601
rs11107676
rs7302717
rs148838967
rs10745686
rs77063345
rs74880233
rs77128443
rs76051407
rs1104719
rs1316566
rs79222994
rs145889739
rs10777610
rs12582110
rs7135805
rs7304978
rs73230438
rs75380646
rs138828630
rs4761495
rs12372417
rs7350629
rs73230442
rs10777611
rs60100736
rs113169867
rs112721608
rs11107680
rs115350566
rs145392601
rs4761655
rs6538530
rs4761496
rs147060618
rs143907224
rs12228298
rs12305035
rs75044616
rs79670651
rs10859742
rs73230449
rs147683960
rs11107682
rs118015901
rs2033552
rs148033079
rs10777612
rs185987513
rs61936751
rs115591246
rs10777613
rs17251396
rs78287998
rs17023195
rs2036382
rs2036381
rs12320082
rs7963487
rs79966904
rs7963894
rs190290420
rs7298772
rs7967492
rs7954607
rs7968079
rs7303065
rs7303465
rs7306517
rs10859745
rs4237892
rs1434246
rs10777614
rs4761656
rs4761497
rs7297137
rs4761657
rs1434247
rs1836224
rs1434248
rs77761210
rs10745688
rs10735323
rs10745689
rs4356295
rs11107684
rs4592485
rs7306514
rs7306542
rs7309932
rs7310502
rs11107685
rs11107686
rs7978303
rs79507597
rs11107687
rs56232119
rs7299767
rs11107688
rs10859746
rs75680104
rs10859747
rs4761498
rs4091266
rs3910284
rs1019980
rs7296947
rs7296742
rs4761658
rs3810784
rs3810783
rs3810782
rs11837201
rs75408148
rs79646195
rs12822392
rs11107689
rs11107690
rs10745690
rs79303545
rs10859748
rs55669558
rs11107691
rs150575373
rs6538532
rs6538533
rs11609420
rs7961375
rs11107693
rs1897788
rs7964677
rs11107694
rs142106657
rs12302077
rs4761660
rs12315423
rs4761661
rs4761662
rs10745691
rs6538534
rs7959581
rs7973126
rs73232007
rs74954461
rs1836223
rs7294730
rs12228797
rs77906846
rs12369518
rs7953189
rs117788490
rs77180820
rs144974238
rs7964298
rs73232010
rs1962869
rs2008023
rs146504556
rs7972350
rs4761663
rs4761500
rs10745692
rs11107702
rs10859749
rs112294526
rs2366796
rs12229501
rs11107704
rs10777615
rs7134586
rs1991930
rs71458556
rs74430697
rs6538535
rs77931306
rs7959196
rs1434240
rs6538537
rs1434241
rs6538538
rs1549996
rs17023235
rs61244926
rs75087269
rs1995355
rs4451785
rs76059154
rs2117322
rs73232031
rs139237948
rs3747555
rs7961443
rs10735324
rs10859750
rs892495
rs9668170
rs10859751
rs10777617
rs4761664
rs4761665
rs10745693
rs75066974
rs74389828
rs10859752
rs147255199
rs9669686
rs9668373
rs9667991
rs9668488
rs138274699
rs10745694
rs10777619
rs11107720
rs4761666
rs4761667
rs4761668
rs78476080
rs61938895
rs111204810
rs60515860
rs73362662
rs10745695
rs919948
rs7316798
rs4761669
rs7314827
rs117117997
rs7302511
rs74625990
rs7968177
rs190435832
rs4264209
rs4296095
rs4296094
rs79301335
rs59611034
rs57573866
rs4269983
rs4486690
rs7311367
rs7311279
rs7311211
rs7975852
rs1434243
rs34903466
rs1434244
rs892496
rs892497
rs10745696
rs80285189
rs10859753
rs7315925
rs7316179
rs10859754
rs10859755
rs73214403
rs73214404
rs7305691
rs7134873
rs10745697
rs10777621
rs7310296
rs7139136
rs7294369
rs7139372
rs4761501
rs4761502
rs10777622
rs11835454
rs6538539
rs11835590
rs74416636
rs17252137
rs11107726
rs11107727
rs113398075
rs113954563
rs12812097
rs112754485
rs17023308
rs12099898
rs10777624
rs4761503
rs7308671
rs4761504
rs4761670
rs117510587
rs4761505
rs4761671
rs4761506
rs4761672
rs10859756
rs11107729
rs881805
rs881807
rs2117324
rs139059475
rs7961115
rs12579933
rs10745698
rs10777625
rs10777626
rs60492107
rs118127544
rs10745699
rs7136948
rs75751720
rs77993547
rs10745700
rs4761673
rs79846977
rs34561468
rs1594839
rs1347317
rs1347316
rs1347315
rs116974762
rs6538540
rs75421256
rs192224674
rs7313022
rs4761507
rs4761674
rs7313650
rs7967519
rs7980851
rs7132721
rs4601850
rs10777627
rs142035355
rs10777628
rs10777629
rs7304222
rs7304347
rs142488416
rs7304610
rs73214501
rs10777630
rs7307966
rs12368595
rs4761508
rs4761677
rs4761678
rs2366801
rs2366802
rs12580507
rs2366803
rs12580537
rs4469958
rs6538541
rs7131864
rs7131876
rs6538544
rs6538545
rs10777631
rs7972102
rs7971816
rs6538547
rs6538548
rs117798848
rs4761684
rs9738358
rs4761685
rs9706044
rs2117321
rs7294480
rs147167631
rs4761509
rs4761687
rs4761510
rs7963886
rs9634213
rs9634214
rs9634215
rs4761688
rs4761511
rs10777634
rs11107741
rs61521253
rs6538552
rs6538553
rs7962769
rs118101646
rs11107744
rs6538554
rs10745704
rs2289031
rs2289030
rs2289029
rs7966861
rs77558286
rs4584645
rs10777635
rs111431925
rs9634181
rs137961047
rs919947
rs919946
rs74946134
rs4761689
rs6538555
rs7958994
rs7963489
rs7301485
rs76449685
rs10777636
rs7953958
rs2117320
rs118153362
rs7305918
rs7136771
rs4562890
rs4644691
rs6538556
rs6538557
rs6538558
rs6538559
rs138583999
rs11107749
rs7307348
rs7136581
rs75529224
rs138705889
rs6538560
rs6538561
rs7137067
rs7958027
rs12582610
rs7961801
rs4761690
rs112585562
rs1972796
rs148304572
rs1025546
rs7974176
rs7131818
rs12578185
rs12578440
rs10745705
rs11107754
rs7294961
rs28647200
rs28664187
rs59773107
rs7312282
rs4761691
rs12318898
rs10859770
rs10745706
rs7487905
rs2886765
rs2366797
rs11107756
rs12427002
rs10859771
rs7312229
rs61935443
rs10507044
rs10777637
rs10777638
rs17023366
rs6538562
rs6538563
rs6538564
rs10859772
rs11107759
rs10859773
rs10777639
rs10507045
rs10735325
rs111938565
rs187787943
rs10777640
rs10777641
rs10507046
rs76077190
rs2117323
rs10859774
rs10859775
rs1434242
rs1122167
rs1000703
rs1000702
rs10777642
rs10777643
rs10777644
rs4761692
rs60295477
rs77680576
rs4761693
rs57987670
rs10859776
rs59701840
rs75684198
rs10859777
rs1991929
rs1036321
rs79546991
rs4761512
rs892491
rs61935444
rs1434237
rs1434238
rs1036322
rs12581014
rs892492
rs12320027
rs61935445
rs113231175
rs61935446
rs117377116
rs2366798
rs4761694
rs11107764
rs147473240
rs61935447
rs10735326
rs12314217
rs116988257
rs61935448
rs1549991
rs1549992
rs2196169
rs78096831
rs11107765
rs540575648
rs10859778
rs2366799
rs12313402
rs7311571
rs7295463
rs117975679
rs1968472
rs1549993
rs1036323
rs1036324
rs79753955
rs7308085
rs7308359
rs7309211
rs12321052
rs11107768
rs11107770
rs1549994
rs1549995
rs11107771
rs9668255
rs7961204
rs4761697
rs148457542
rs4761698
rs10859779
rs2366800
rs10777647
rs12367920
rs11107772
rs9668990
rs9668088
rs11107773
rs10859780
rs892493
rs113060532
rs10777648
rs10745707
rs10745708
rs149217842
rs10859781
rs10859782
rs11107774
rs10859783
rs11610936
rs1019981
rs76703011
rs76542670
rs145607043
rs10745709
rs7963173
rs12308015
rs10859784
rs1972795
rs1434239
rs61937468
rs10745710
rs56067379
rs12306204
rs10777649
rs10777650
rs79436282
rs78342786
rs35090008
rs67659855
rs11608510
rs11608541
rs11612585
rs11107776
rs11107777
rs150525372
rs11107778
rs58230136
rs10859785
rs10735327
rs74680217
rs10777651
rs10859786
rs34120337
rs7489315
rs10859787
rs7484322
rs76812851
rs6538566
rs61937472
rs7970128
rs117871560
rs7302574
rs11107779
rs7132542
rs10777652
rs10859788
rs6538567
rs11107780
rs2114335
rs12367145
rs1896102
rs1896101
rs1896100
rs140870847
rs1896099
rs11107781
rs117314610
rs73366777
rs7965624
rs7303879
rs2114334
rs11107782
rs12426722
rs76055485
rs9308299
rs74852906
rs2052741
rs149115498
rs7964408
rs11107783
rs11107784
rs2162328
rs11610378
rs11107785
rs6538568
rs144814850
rs6538569
rs6538570
rs7956744
rs7956747
12:95306328_G_T
rs7307539
rs7136464
rs4761513
rs75307801
rs117979751
rs116885672
rs10859793
rs7961470
rs6538573
rs7306940
rs7307359
rs7307394
rs7307791
rs79958695
rs11611498
rs11615519
rs7976328
rs4761699
rs4761700
rs6538574
rs7980428
rs7315994
rs6538575
rs59003487
rs59475764
rs10777653
rs11107787
rs9634216
rs4761514
rs61935662
rs4761515
rs7298446
rs73218073
rs12581946
rs144557149
rs61935663
rs74987749
rs12817605
rs77875802
rs35366311
rs11107791
rs7486054
rs6538576
rs57140437
rs1863554
rs80072514
12:95316857_T_A
12:95316857_T_C
rs11107792
rs10859794
rs2162327
rs7489169
rs11614728
rs74846057
rs10859795
rs61935664
rs11107796
rs10777654
rs77206617
rs117185003
rs2081595
rs2081596
rs2081597
rs11107802
rs61935665
rs11107803
rs17023454
rs7133343
rs7969404
rs7954614
rs7969753
rs111812206
rs73368737
rs2033092
rs10859798
rs249149
rs12227661
rs56983667
rs249150
rs189690486
rs249151
rs9705593
rs249152
rs73368744
rs117980556
rs249153
rs249154
rs249155
rs249156
rs249157
rs249158
rs249159
rs7974531
rs249160
rs249161
rs61935688
rs249162
rs249163
rs249164
rs249165
rs249166
rs6538577
rs73218097
rs80033262
rs73368751
rs66498225
rs249167
rs117329000
rs249168
rs10128879
rs10128881
rs79396123
rs10777656
rs11611738
rs2436635
rs7299400
rs1648430
rs1654940
rs57609553
rs1630234
rs1648429
rs7398096
rs12322505
rs11829572
rs75292902
rs12368216
rs113283783
rs7980525
rs2886830
rs835049
rs249183
rs249184
rs78581352
rs249185
rs249186
rs58752391
rs249187
rs2114336
rs249188
rs142077974
rs1648438
rs1648439
rs75358012
rs249189
rs11107811
rs10859799
rs11107812
rs11107813
rs249190
rs249191
rs10859800
rs11107814
12:95347966_C_T
rs7306256
rs835056
rs7306386
rs835057
rs835058
rs4923679
rs4923680
rs7975025
rs1834611
rs2555047
rs11107815
rs1654932
rs7315078
rs1654933
rs74512707
rs6538578
rs7133607
rs2011285
rs4923681
rs1865150
rs11107816
rs189189253
rs7397516
rs118007087
rs10777657
rs10859801
rs4923664
rs4923665
rs4923652
rs933900
rs78223670
rs933901
rs2011722
12:95353979_A_G
12:95353979_A_T
rs10859803
rs11107817
rs9788213
rs10777658
rs933904
rs933905
rs933906
rs933907
rs1368559
rs1821316
rs1814320
rs1961384
rs11107818
rs7306455
rs4923667
rs7309595
rs7309598
rs7309827
rs11107819
rs7295644
rs11107820
rs7310355
rs10777659
rs10859804
rs10777660
rs4923668
rs4923669
rs4923670
rs4923671
rs4923672
rs17321133
rs2366999
rs6538579
rs11107822
rs6538580
rs6538581
rs6538582
rs6538583
rs11107823
rs7316496
rs7316609
rs7300310
rs12581768
rs12814712
rs7308472
rs7308376
rs7308787
rs10859805
rs10859806
rs10777661
rs7974156
rs145031112
rs149096793
rs10859807
rs10777662
rs11107824
rs11107825
rs111707006
rs10859808
rs11107827
rs112724820
rs10859809
rs17023515
rs4923673
rs370796533
rs11837672
rs11107828
rs11107829
rs11107830
rs10859810
rs7304912
rs4923678
rs7316274
rs11833562
rs11107831
rs4923654
rs11107832
rs11107833
rs57377071
rs7960234
rs77633554
rs12821816
rs12581271
rs7310973
rs7298241
rs4923677
rs7298437
rs7298902
rs4923653
rs7307138
rs10859811
rs11107834
rs10745711
rs7311541
rs7297214
rs76835653
rs11107835
rs10859812
rs6538584
rs1426469
rs11107836
rs111809657
rs1426468
rs1433323
rs1433322
rs1433321
rs74572258
rs1433320
rs17023531
rs7134496
rs7305503
rs1814319
rs933898
rs933897
rs933896
rs4923659
rs2367000
rs2860598
rs10859813
rs4923648
rs7310432
rs7294376
rs7294747
rs10859814
rs117316308
rs12371666
rs12368364
rs10859815
rs10777663
rs10777664
rs11107842
rs138915901
rs10745713
rs111956618
rs1834614
rs11615445
rs1834613
rs1834612
rs10859816
rs7314625
rs7300251
rs10777665
rs113409044
rs34008534
rs55990903
rs7134159
rs10777666
rs7133992
rs12298900
rs11107844
rs10777667
rs149209376
rs10859817
rs12299025
rs12368716
rs12369057
rs77091870
rs55638253
rs1365352
rs7300945
rs11107845
rs78903768
rs10859818
rs150768041
rs7397433
rs4923674
rs78365237
rs11107846
rs11107847
rs4923660
rs61688935
rs10859819
rs59732187
rs139960287
rs11107851
rs77616640
rs11107852
rs74891099
rs11107853
rs147965267
rs11107854
rs61935749
rs7973115
rs7973250
rs11107856
rs10745714
rs10745715
rs4923649
rs4923661
rs2367080
rs7309242
rs10859820
rs7312863
rs1820461
rs113089445
rs6538585
rs4923651
rs4923663
rs10745716
rs11612831
rs11107858
rs11107859
rs35448769
rs7957645
rs7295799
rs12367625
rs6538588
rs10859822
rs17321986
rs835044
rs835045
rs835047
rs835048
rs142738157
rs139967891
rs11107860
rs111463574
rs1102069
rs1612479
rs1628439
rs185849215
rs11107861
rs79640257
rs2436634
rs79284315
rs144028913
rs249181
rs171597
rs149935582
rs249180
rs249179
rs249178
rs11107862
rs249177
rs249176
rs117452578
rs249175
rs1654943
rs249174
rs249173
rs74805541
rs249172
rs12423738
rs12422350
rs1654942
rs1654941
rs143100713
rs148219480
rs1648428
rs12300942
rs1648431
rs188745509
rs148529660
rs113562654
rs35584
rs43202
rs41146
rs12827634
rs146452125
rs35583
rs76828837
rs35582
rs34656650
rs149733659
rs75967756
rs249169
rs59886655
rs249170
rs11107868
rs190187011
rs249171
rs139866389
rs2569989
rs10859824
rs146412024
rs835043
rs145941901
rs75214063
rs76626609
rs11107869
rs139085080
rs184073248
rs79193785
rs76000631
rs117928270
rs76308033
rs17269631
rs249141
rs11107870
rs75716446
rs249142
rs193789
rs249143
rs11107872
rs11107873
rs77352263
rs74783438
rs74514608
rs17023599
rs112976005
rs11107874
rs113220345
rs2162330
rs17023612
rs77856298
rs17023614
rs78734647
rs11107875
rs76447046
rs12579299
rs117562109
rs166066
rs11107876
rs183656
rs249145
rs4923658
rs7971079
rs2033089
rs2033088
rs10859825
rs56731093
rs75135781
rs74345467
rs933899
rs249144
rs11107877
rs76809022
rs55633464
rs139246190
rs2252559
rs2252556
rs703692
rs11107880
rs147844949
rs80007301
rs77028818
rs844333
rs864450
rs58419790
rs249146
rs142804191
rs249147
rs138805411
rs7298631
rs57863571
rs11107881
rs77471524
rs34704705
rs76815898
rs116887098
rs1005687
rs1005688
rs835060
rs148618761
rs77346728
rs10859826
rs576851060
rs117183946
rs7397218
rs2043366
rs138800682
rs17023636
rs11107883
rs35846483
rs7297570
rs75229952
rs12316136
rs7970670
rs77046066
rs12231424
rs77727695
rs7399211
rs117207609
rs7397212
rs71458574
rs11834548
rs2043367
rs882583
rs138408854
rs3794255
rs144000553
rs2043368
rs12424500
rs7299457
rs11107891
rs10128863
rs117814184
rs10128782
rs11107892
rs75726015
rs73221778
rs3794256
rs3794257
rs2241724
rs2367082
rs7977311
rs12307747
rs144161429
rs7358643
rs141032270
rs117734756
rs12303256
rs12310399
rs7137731
rs10859829
rs11107893
rs12320381
rs4762311
rs4762172
rs4762184
rs7135194
rs4762452
rs7135574
rs117037561
rs4762479
rs7139135
rs7139441
rs7310753
rs7294613
rs7297710
rs7298738
rs76651634
rs7298841
rs80079910
rs76046022
rs6538589
rs4762621
rs10859830
rs61938198
rs7138545
rs79337151
rs76894166
rs6538590
rs11107896
rs6538591
rs6538592
rs7306164
rs7306300
rs74454205
rs12319710
rs116848449
rs11107897
rs12372093
rs11107898
rs4132527
rs11107900
rs6538593
rs141586722
rs4762153
rs6538594
rs6538595
rs79379362
rs10859831
rs7304036
rs11107902
rs11107903
rs11836398
rs76615807
rs7484972
rs6538596
rs7977624
rs7977572
rs6419371
rs7484333
rs77716177
rs61938202
rs12578168
rs78935191
rs146706812
rs137938056
rs9919687
rs10777668
rs183385092
rs12817989
rs6538597
rs7961466
rs12830164
rs149768627
rs117560759
rs10735328
rs34539435
rs10735329
rs143397724
rs11107904
rs7308047
rs6538598
rs4762391
rs11107905
rs11107906
rs11107907
rs7954260
rs80278983
rs6538599
rs7306996
rs141415255
rs12372152
rs10859835
rs10859836
rs7300443
rs6538600
rs11107908
rs11107909
rs74966018
rs10859837
rs7134554
rs10859838
rs5800183
rs7959849
rs7960157
rs7974889
rs6538601
rs141166337
rs6538602
rs7970810
rs7971114
rs9804833
rs7971041
rs35551524
rs12817128
rs138880813
rs79455801
rs7975727
rs7957829
rs7957936
rs7485352
rs11613607
rs35498210
rs6538603
rs6538604
rs56713157
rs4762214
rs11829776
rs78776477
rs112992451
rs10459184
rs6538605
rs113321785
rs11107912
rs7485088
rs80026193
rs75700482
rs78753969
rs77475611
rs143629755
rs77529723
rs7965447
rs10745718
rs76064010
rs58613228
rs60129850
rs11107914
rs183017667
rs184317189
rs7484919
rs143756163
rs10859839
rs55703445
rs6538607
rs7298498
rs186253605
rs6538608
rs142343935
rs7138903
rs144766757
rs7308406
rs12372256
rs117359442
rs4077235
rs74609880
rs187095585
rs6538609
rs116936039
rs11107915
rs78827885
rs12228622
rs10859841
rs10777669
rs7310835
rs7488417
rs7979489
rs7134064
rs76112485
rs12312350
rs4762241
rs77860947
rs149973408
rs4762607
rs113745635
rs35875434
rs11107916
rs79504509
rs6419372
rs139940820
rs11615095
rs7487993
rs142674547
rs10859842
rs145904630
rs117811327
rs117236872
rs10859843
rs371175717
rs4762624
rs4762625
rs11832540
rs7978118
rs7977816
rs7132399
rs7132714
rs117245199
rs7136244
rs116895901
rs7136350
rs7957893
rs72484685
rs7973285
rs7961230
rs11107921
rs6419373
rs140735902
rs35322478
rs11107925
rs7956452
rs7956554
rs7307378
rs7310428
rs6538611
rs7975658
rs79212830
rs11609860
rs9788192
rs6538612
rs10859844
rs10859845
rs11107927
rs10777670
rs11107928
rs141081408
rs10777671
rs74347715
rs117062552
rs116096597
rs7136056
rs7135847
rs4128507
rs73372389
rs4128508
rs7971582
rs139257479
rs74537767
rs113838384
rs12830425
rs61937926
rs148261070
rs11613113
rs74765077
rs11107930
rs4762660
rs10777672
rs376308341
rs117855820
rs6538613
rs77230786
rs145539743
rs6538614
rs143083204
rs12368369
rs76098499
rs10745719
rs11107931
rs6538615
rs117420531
rs77600002
rs79980336
rs76414395
rs34732232
rs34603068
rs10859846
rs180986320
rs7956604
rs10859847
rs7956997
rs60931712
rs6538616
rs75048526
rs7309080
rs12820518
rs7309426
rs112357674
rs77571575
rs146523222
rs10859848
rs2171576
rs4762279
rs10859849
rs10859850
rs145851556
rs10777673
rs10777674
rs10777675
rs17271191
rs11107934
rs2306884
rs17023760
rs77466370
rs10507047
rs4762288
rs4762289
rs7976767
rs75963908
rs75601809
rs4762292
rs10777676
rs1488642
rs7310833
rs6538617
rs6538618
rs74792623
rs4762296
rs75740384
rs10859852
rs141005232
rs10859853
rs11107940
rs35670929
rs117962032
rs1488643
rs1873051
rs76338011
rs923371
rs2886934
rs10507048
rs10777677
rs12302691
rs75189323
rs11613931
rs113890685
rs73374246
rs10859854
rs78138205
rs6538620
rs7308542
rs7961515
rs11107943
rs10859855
rs6538621
rs57611631
rs4762302
rs12426451
rs11107945
rs73225646
rs6538622
rs78707397
rs6538623
rs12422591
rs10777678
rs528733397
rs553220658
rs7965391
rs10161366
rs7980356
rs12830009
rs116312579
rs183337000
rs10859856
rs10859857
rs75611952
rs12319095
rs74345953
rs4762152
rs12369055
rs11107948
rs12309090
rs11107952
rs145325641
rs12815210
rs79218774
rs11107953
rs75391073
rs77545174
rs76229941
rs1873052
rs1873053
rs76073346
rs113138510
rs7979908
rs10859858
rs78015070
rs12299283
rs10859859
rs78552001
rs10161330
rs117043937
rs7967229
rs1964592
rs12320196
rs56392034
rs12315763
rs112314686
rs7954978
rs17023834
rs10859860
rs11107954
rs78652962
rs4762308
rs10859861
rs143673357
rs76017910
rs12368315
rs12368359
rs74238577
rs112254009
rs113241658
rs11107955
rs139604876
rs3751271
rs3751272
rs6538624
rs12311718
rs151185804
rs6538625
rs77744812
rs7296348
rs11107956
rs2306885
rs12305760
rs7974044
rs10777679
rs7957257
rs17271913
rs1038652
rs10859862
rs77535747
rs77697899
rs1038653
rs17272011
rs17023862
rs10859863
rs10859864
rs56114057
rs118006310
rs77252010
rs77380154
rs17023867
rs75164477
rs7135879
rs117481266
rs2886933
rs4762321
rs2367305
rs4762161
rs10859865
rs12367540
rs4471514
rs73376205
rs4414302
rs73376208
rs3816838
rs4762326
rs4762327
rs10777681
rs10745720
rs7963391
rs11107958
rs11107959
rs11107960
rs148594487
rs12809118
rs7967299
rs118010267
rs17344377
rs79701430
rs4762166
rs77192800
rs17278674
rs10859866
rs77681247
rs74775543
rs12371088
rs12423799
rs12423852
rs7305909
rs12424123
rs56347544
rs143491710
rs12826627
rs79212333
rs12424550
rs10507051
rs10777682
rs11107962
rs11107965
rs7137252
rs80023003
rs10859867
rs76964528
rs149196231
rs4762337
rs7309226
rs7309251
rs7309252
rs76344193
rs55666888
rs3764046
rs4762340
rs3794321
rs79782214
rs11609344
12:95689736_A_G
rs116847304
rs11107968
rs12315334
rs4762342
rs2367083
rs4417384
rs10859868
rs11107969
rs7976638
rs17344738
rs14121
rs1046007
rs4468424
rs74763330
rs3185701
```
