## Supplementary material for "Characterization of shared and ancestry-specific signals driving complex traits using multi-ancestry fine-mapping": s1.afreq

```
#CHROM	ID	REF	ALT	ALT_FREQS	OBS_CT
12	rs73230151	A	G	0.157058	1006
12	rs17022386	T	G	0.121272	1006
12	rs116958152	T	A	0.00994036	1006
12	rs1918309	A	C	0.666004	1006
12	rs17243215	T	G	0.152087	1006
12	rs3803071	C	T	0.547714	1006
12	rs11107502	A	G	0.027833	1006
12	rs8553	C	T	0.232604	1006
12	rs79986594	A	T	0.0666004	1006
12	rs117382918	A	T	0.0656064	1006
12	rs61927167	A	T	0.084493	1006
12	rs12427423	G	A	0.12326	1006
12	rs75297227	A	T	0.0666004	1006
12	rs146528478	A	T	0.0188867	1006
12	rs55726207	T	C	0.284294	1006
12	rs7966824	T	C	0.12326	1006
12	rs78809253	C	A	0.0656064	1006
12	rs1973832	T	C	0.582505	1006
12	rs11107505	T	C	0.124254	1006
12	rs7978911	T	G	0.0924453	1006
12	rs117154689	C	A	0.0357853	1006
12	rs2365452	A	C	0.347913	1006
12	rs2365453	G	A	0.292247	1006
12	rs7979083	A	T	0.122266	1006
12	rs60986619	C	T	0.115308	1006
12	rs77271674	G	A	0.0526839	1006
12	rs7134959	G	A	0.0218688	1006
12	rs56750276	G	A	0.0198807	1006
12	rs78799941	G	A	0.0526839	1006
12	rs78277263	C	T	0.0914513	1006
12	rs7979054	A	G	0.582505	1006
12	rs113918189	C	T	0.0745527	1006
12	rs142762977	G	A	0.0139165	1006
12	rs73230164	T	C	0.125249	1006
12	rs78877521	T	C	0.0139165	1006
12	rs113987418	T	C	0.0656064	1006
12	rs57041686	A	G	0.157058	1006
12	rs4761604	C	G	0.12326	1006
12	rs12579666	G	A	0.114314	1006
12	rs80168527	T	C	0.0795229	1006
12	rs116998328	A	C	0.0666004	1006
12	rs117333942	T	C	0.026839	1006
12	rs75958847	G	A	0.0656064	1006
12	rs118151017	C	T	0.0656064	1006
12	rs141350673	T	C	0.0119284	1006
12	rs11107510	T	A	0.33996	1006
12	rs56215078	A	T	0.0656064	1006
12	rs139046818	G	A	0.0139165	1006
12	rs4761605	C	T	0.121272	1006
12	rs4761474	A	G	0.991054	1006
12	rs12425532	T	C	0.122266	1006
12	rs79522377	C	T	0.0536779	1006
12	rs117847702	C	T	0.0198807	1006
12	rs80340157	T	C	0.0447316	1006
12	rs73370315	A	T	0.054672	1006
12	rs17022408	A	G	0.0924453	1006
12	rs78941936	C	T	0.0656064	1006
12	rs12425550	G	A	0.11332	1006
12	rs11107512	T	G	0.0139165	1006
12	rs11107513	A	C	0.348907	1006
12	rs4491278	A	G	0.0994036	1006
12	rs146350913	A	G	0.0248509	1006
12	rs4761606	G	A	0.582505	1006
12	rs7973302	G	A	0.122266	1006
12	rs11837614	C	T	0.575547	1006
12	rs144567468	T	C	0.0159046	1006
12	rs117341566	G	T	0.0656064	1006
12	rs11107514	A	G	0.026839	1006
12	rs73230171	G	A	0.119284	1006
12	rs141073155	G	T	0.0656064	1006
12	rs138514103	C	T	0.0119284	1006
12	rs77229792	T	C	0.0666004	1006
12	rs7967917	A	G	0.582505	1006
12	rs7138291	T	C	0.117296	1006
12	rs147542763	A	G	0.0457256	1006
12	rs78177096	C	T	0.0526839	1006
12	rs7311289	C	T	0.112326	1006
12	rs11615536	G	A	0.0258449	1006
12	rs7297475	T	C	0.0924453	1006
12	rs73214103	A	T	0.0904573	1006
12	rs3952589	C	T	0.574553	1006
12	rs3908179	C	G	0.666998	1006
12	rs117618275	G	C	0.0666004	1006
12	rs139219017	A	G	0.0188867	1006
12	rs68011496	G	A	0.0308151	1006
12	rs117732099	C	T	0.0198807	1006
12	rs114375408	C	G	0.111332	1006
12	rs11107517	T	C	0.583499	1006
12	rs149961147	G	A	0.112326	1006
12	rs147076924	A	G	0.0904573	1006
12	rs4761608	C	T	0.2833	1006
12	rs4761609	A	G	0.282306	1006
12	rs58906220	A	G	0.0904573	1006
12	rs146232578	G	A	0.112326	1006
12	rs117088168	C	G	0.117296	1006
12	rs2365455	A	G	0.345924	1006
12	rs141577605	T	C	0.00994036	1006
12	rs11532364	T	A	0.342942	1006
12	rs79558719	C	T	0.0526839	1006
12	rs78487108	G	A	0.0188867	1006
12	rs111450813	G	C	0.0149105	1006
12	rs2366436	G	A	0.575547	1006
12	rs75723758	T	C	0.11829	1006
12	rs11107518	A	G	0.22167	1006
12	rs7303686	C	T	0.575547	1006
12	rs73214110	T	G	0.125249	1006
12	rs78583384	A	T	0.120278	1006
12	rs138192764	T	A	0.0328032	1006
12	rs2176899	A	T	0.33996	1006
12	rs74338208	T	A	0.0139165	1006
12	rs142865451	C	T	0.0168986	1006
12	rs147438774	A	T	0.0139165	1006
12	rs34306268	G	C	0.112326	1006
12	rs117714951	G	A	0.0666004	1006
12	rs12426243	T	C	0.11829	1006
12	rs78522470	C	A	0.0536779	1006
12	rs12231228	T	C	0.026839	1006
12	rs117829816	C	T	0.0656064	1006
12	rs56288927	G	A	0.121272	1006
12	rs17022417	A	G	0.159046	1006
12	rs17302889	T	C	0.0924453	1006
12	rs11107520	T	C	0.341948	1006
12	rs76837686	C	G	0.0159046	1006
12	rs10777590	G	A	0.573559	1006
12	rs4761611	A	G	0.666998	1006
12	rs74340001	G	A	0.0666004	1006
12	rs10507037	A	G	0.170974	1006
12	rs74506061	C	T	0.0427435	1006
12	rs77520352	C	A	0.0457256	1006
12	rs3847817	A	G	0.297217	1006
12	rs118143070	C	G	0.0666004	1006
12	rs3847818	A	G	0.297217	1006
12	rs2271979	C	T	0.0745527	1006
12	rs3847819	G	A	0.286282	1006
12	rs78026114	G	A	0.0666004	1006
12	rs117319412	T	C	0.0188867	1006
12	rs11107523	G	A	0.0745527	1006
12	rs117449928	T	C	0.0666004	1006
12	rs6538496	T	C	0.0914513	1006
12	rs73218250	G	C	0.170974	1006
12	rs182936872	T	C	0.00795229	1006
12	rs116852661	T	C	0.0666004	1006
12	rs1961780	C	G	0.083499	1006
12	rs76974577	C	T	0.0526839	1006
12	rs80096320	T	C	0.0228628	1006
12	rs73218251	A	G	0.170974	1006
12	rs113091758	G	T	0.0208748	1006
12	rs79997997	T	C	0.0666004	1006
12	rs10777591	C	T	0.574553	1006
12	rs116982475	C	T	0.0656064	1006
12	rs10745683	A	G	0.666004	1006
12	rs10128868	C	T	0.27833	1006
12	rs7957576	T	C	0.575547	1006
12	rs116998093	C	G	0.0656064	1006
12	rs73218254	A	G	0.172962	1006
12	rs73218255	G	C	0.172962	1006
12	rs11107524	C	T	0.0198807	1006
12	rs138139095	G	A	0.120278	1006
12	rs139931092	T	C	0.104374	1006
12	rs113612988	A	G	0.297217	1006
12	rs147923831	A	C	0.125249	1006
12	rs141789029	A	C	0.106362	1006
12	rs56339017	C	A	0.121272	1006
12	rs56178377	T	G	0.0516899	1006
12	rs11107526	T	C	0.667992	1006
12	rs142704543	G	C	0.0228628	1006
12	rs7308695	G	T	0.582505	1006
12	rs61143362	C	A	0.284294	1006
12	rs4761613	T	C	0.350895	1006
12	rs10859694	T	C	0.343936	1006
12	rs76748645	G	A	0.0666004	1006
12	rs74564330	C	T	0.0656064	1006
12	rs77684601	C	G	0.0666004	1006
12	rs4761476	G	C	0.319085	1006
12	rs148769208	A	G	0.00994036	1006
12	rs76932261	T	C	0.119284	1006
12	rs75112742	G	C	0.0526839	1006
12	rs4761614	G	T	0.580517	1006
12	rs78963711	G	C	0.0149105	1006
12	rs12425425	G	A	0.11332	1006
12	rs76838025	A	C	0.0646123	1006
12	rs17303308	C	T	0.0188867	1006
12	rs73370361	T	G	0.119284	1006
12	rs11107530	T	C	0.34493	1006
12	rs147018126	T	C	0.0636183	1006
12	rs117456735	G	A	0.0636183	1006
12	rs11107531	C	T	0.245527	1006
12	rs61927185	A	G	0.0944334	1006
12	rs140450269	G	A	0.0666004	1006
12	rs12368829	A	G	0.0258449	1006
12	rs141372203	A	T	0.00994036	1006
12	rs78518046	T	C	0.0666004	1006
12	rs73370367	T	G	0.10338	1006
12	rs79115110	C	T	0.0656064	1006
12	rs78473865	C	T	0.101392	1006
12	rs74757516	C	T	0.0357853	1006
12	rs145694576	G	A	0.0228628	1006
12	rs77878948	T	C	0.101392	1006
12	rs55643569	A	T	0.10338	1006
12	rs190644412	C	A	0.0139165	1006
12	rs73218259	A	C	0.119284	1006
12	rs73370372	T	C	0.133201	1006
12	rs73218261	T	C	0.107356	1006
12	rs151004395	C	T	0.0656064	1006
12	rs137892447	G	A	0.0367793	1006
12	rs6538497	T	C	0.170974	1006
12	rs6538498	T	C	0.570577	1006
12	rs77261061	G	A	0.0417495	1006
12	rs117399699	G	A	0.0318091	1006
12	rs117831795	T	C	0.0526839	1006
12	rs115861900	G	A	0.0656064	1006
12	rs79360427	C	T	0.0656064	1006
12	rs11831905	C	T	0.131213	1006
12	rs78428051	C	T	0.0656064	1006
12	rs11833200	C	T	0.168986	1006
12	rs11107533	G	A	0.280318	1006
12	rs61927186	C	A	0.250497	1006
12	rs117868072	G	A	0.11829	1006
12	rs144068127	G	T	0.102386	1006
12	rs62621447	G	A	0.102386	1006
12	rs117359285	C	T	0.0188867	1006
12	rs11107534	G	A	0.250497	1006
12	rs61759828	G	A	0.0666004	1006
12	rs3751186	G	A	0.280318	1006
12	rs148842581	T	C	0.0228628	1006
12	rs12578115	G	A	0.115308	1006
12	rs112063955	T	C	0.0149105	1006
12	rs73218265	G	A	0.101392	1006
12	rs138161993	G	A	0.101392	1006
12	rs142614882	T	C	0.00994036	1006
12	rs77933094	T	C	0.0159046	1006
12	rs4761615	T	C	0.568588	1006
12	rs6538499	C	T	0.569583	1006
12	rs68122601	G	T	0.184891	1006
12	rs117499387	G	A	0.00994036	1006
12	rs76368427	T	C	0.0666004	1006
12	rs145054441	T	C	0.0188867	1006
12	rs74428157	A	G	0.0129225	1006
12	rs117052221	C	A	0.0347913	1006
12	rs7980846	A	G	0.578529	1006
12	rs78606811	A	T	0.0666004	1006
12	rs10450731	A	T	0.191849	1006
12	rs1520723	G	A	0.577535	1006
12	rs138170234	G	A	0.0119284	1006
12	rs117939359	A	T	0.0119284	1006
12	rs76557995	T	A	0.0666004	1006
12	rs75775569	G	T	0.0198807	1006
12	rs75840185	A	G	0.0666004	1006
12	rs73218270	C	G	0.0944334	1006
12	rs76983576	T	C	0.0656064	1006
12	rs114386168	A	G	0.0666004	1006
12	rs149723171	C	T	0.0666004	1006
12	rs11107536	G	A	0.2833	1006
12	rs4604938	G	A	0.570577	1006
12	rs116905395	C	A	0.0178926	1006
12	rs61430337	A	C	0.119284	1006
12	rs147064459	G	A	0.0218688	1006
12	rs56940275	G	C	0.10338	1006
12	rs112536418	T	C	0.0218688	1006
12	rs7974840	T	A	0.388668	1006
12	rs73218275	A	G	0.101392	1006
12	rs6538500	G	A	0.568588	1006
12	rs80218156	T	C	0.0974155	1006
12	rs76709944	T	G	0.0616302	1006
12	rs77626725	C	A	0.0616302	1006
12	rs73218277	C	T	0.0904573	1006
12	rs77447753	G	T	0.0636183	1006
12	rs73372209	T	C	0.0675944	1006
12	rs140276234	G	C	0.0666004	1006
12	rs145965473	C	T	0.0666004	1006
12	rs118139702	T	C	0.00894632	1006
12	rs74755462	A	G	0.0298211	1006
12	rs113165923	T	C	0.259443	1006
12	rs78958215	C	T	0.0666004	1006
12	rs74563112	A	C	0.0308151	1006
12	rs75197622	C	T	0.0198807	1006
12	rs73372214	G	A	0.0675944	1006
12	rs11107543	C	T	0.0228628	1006
12	rs145043888	G	T	0.0666004	1006
12	rs73372215	C	T	0.0675944	1006
12	rs75305693	A	T	0.0715706	1006
12	rs73372218	T	A	0.0675944	1006
12	rs1915335	C	T	0.374751	1006
12	rs73372219	A	T	0.164016	1006
12	rs74559067	A	G	0.0347913	1006
12	rs11107544	T	C	0.186879	1006
12	rs140496489	G	A	0.0656064	1006
12	rs58157404	C	T	0.0596421	1006
12	rs10859698	G	A	0.0994036	1006
12	rs61679133	C	T	0.127237	1006
12	rs117569554	C	A	0.0218688	1006
12	rs73372223	G	A	0.0675944	1006
12	rs73372224	G	A	0.0675944	1006
12	rs74668211	G	A	0.0914513	1006
12	rs190850810	G	C	0.0109344	1006
12	rs76979817	C	T	0.055666	1006
12	rs73218279	C	T	0.0924453	1006
12	rs73372226	C	T	0.0775348	1006
12	rs79461545	G	A	0.0139165	1006
12	rs73218281	T	C	0.0944334	1006
12	rs73218282	A	C	0.0924453	1006
12	rs73372229	T	A	0.0715706	1006
12	rs10859699	A	G	0.667992	1006
12	rs12829725	A	G	0.0198807	1006
12	rs12229430	G	C	0.105368	1006
12	rs4761478	T	A	0.439364	1006
12	rs77755626	C	A	0.055666	1006
12	rs60781210	G	T	0.661034	1006
12	rs118016855	T	C	0.0198807	1006
12	rs55716477	G	A	0.0964215	1006
12	rs55717413	C	A	0.055666	1006
12	rs10859700	T	A	0.0994036	1006
12	rs1520724	C	T	0.562624	1006
12	rs10859701	T	C	0.501988	1006
12	rs117279414	T	C	0.0467197	1006
12	rs78466077	G	A	0.0715706	1006
12	rs12372240	C	A	0.0467197	1006
12	rs1607807	A	C	0.10835	1006
12	rs73218293	A	G	0.0447316	1006
12	rs80250778	T	C	0.0238569	1006
12	rs10777592	C	T	0.536779	1006
12	rs17303608	C	T	0.0188867	1006
12	rs78429923	T	C	0.0715706	1006
12	rs73218295	G	T	0.0218688	1006
12	rs73218296	G	A	0.0218688	1006
12	rs78954075	A	T	0.0238569	1006
12	rs148872264	T	C	0.0715706	1006
12	rs11832471	A	G	0.119284	1006
12	rs141159691	A	G	0.0715706	1006
12	rs77246720	C	T	0.0715706	1006
12	rs116405725	C	T	0.0715706	1006
12	rs55667322	G	T	0.0715706	1006
12	rs12579127	T	C	0.0457256	1006
12	rs73218297	G	A	0.102386	1006
12	rs74996579	G	A	0.0715706	1006
12	rs73218298	A	G	0.0447316	1006
12	rs17022476	T	G	0.0457256	1006
12	rs75442785	C	T	0.0715706	1006
12	rs74630370	C	T	0.0715706	1006
12	rs73218299	G	A	0.0984095	1006
12	rs115526591	C	T	0.0725646	1006
12	rs73218300	T	C	0.0208748	1006
12	rs59967551	G	A	0.0944334	1006
12	rs7137716	G	T	0.280318	1006
12	rs77238694	T	C	0.0715706	1006
12	rs78411832	T	C	0.0715706	1006
12	rs73218301	T	C	0.202783	1006
12	rs11107549	T	C	0.498012	1006
12	rs79085867	G	T	0.0715706	1006
12	rs78227451	G	C	0.0715706	1006
12	rs78188636	A	G	0.0715706	1006
12	rs56076114	C	T	0.0715706	1006
12	rs55734403	C	T	0.0715706	1006
12	rs148488413	C	G	0.0715706	1006
12	rs76817733	A	T	0.0715706	1006
12	rs139236208	G	A	0.084493	1006
12	rs12311699	A	C	0.543738	1006
12	rs111835543	A	G	0.0715706	1006
12	rs61927190	G	C	0.648111	1006
12	rs12424302	T	C	0.168986	1006
12	rs150776655	G	A	0.0447316	1006
12	rs4502030	T	C	0.67992	1006
12	rs12315018	A	G	0.217694	1006
12	rs960529	C	T	0.370775	1006
12	rs60473094	C	G	0.0785288	1006
12	rs960528	C	T	0.184891	1006
12	rs11107552	A	G	0.374751	1006
12	rs11107553	G	A	0.370775	1006
12	rs76785029	C	T	0.0705765	1006
12	rs7968657	C	T	0.692843	1006
12	rs10859704	G	C	0.230616	1006
12	rs2128894	T	C	0.634195	1006
12	rs2366443	G	A	0.432406	1006
12	rs7972619	C	G	0.471173	1006
12	rs2366445	G	A	0.454274	1006
12	rs2366446	G	A	0.454274	1006
12	rs4274252	C	T	0.45328	1006
12	rs4761618	G	A	0.422465	1006
12	rs4761619	C	T	0.418489	1006
12	rs74688274	C	A	0.0675944	1006
12	rs10859705	G	A	0.419483	1006
12	rs1905439	C	A	0.277336	1006
12	rs74705839	A	G	0.101392	1006
12	rs113621807	T	A	0.0606362	1006
12	rs10859706	G	A	0.643141	1006
12	rs10777594	G	A	0.281312	1006
12	rs10777595	G	A	0.670974	1006
12	rs17022487	T	C	0.208748	1006
12	rs61927208	G	A	0.209742	1006
12	rs10777596	C	T	0.462227	1006
12	rs10777597	T	A	0.461233	1006
12	rs61927209	T	C	0.290258	1006
12	rs75970101	G	C	0.0924453	1006
12	rs117849808	C	A	0.0447316	1006
12	rs4761620	G	A	0.026839	1006
12	rs7968386	G	A	0.452286	1006
12	rs7968508	G	A	0.452286	1006
12	rs7958936	T	C	0.485089	1006
12	rs7972607	G	T	0.281312	1006
12	rs12368906	G	A	0.168986	1006
12	rs4761479	C	T	0.924453	1006
12	rs4761480	C	T	0.463221	1006
12	rs75232732	C	T	0.111332	1006
12	rs10745685	A	G	0.302187	1006
12	rs7975958	G	A	0.180915	1006
12	rs11613649	T	G	0.437376	1006
12	rs12830405	C	A	0.149105	1006
12	rs112707183	T	C	0.027833	1006
12	rs10859707	G	C	0.380716	1006
12	rs150035819	G	A	0.0218688	1006
12	rs79493635	A	C	0.0576541	1006
12	rs75979314	C	T	0.0447316	1006
12	rs12814380	A	G	0.142147	1006
12	rs7959114	C	G	0.454274	1006
12	rs59567925	G	A	0.305169	1006
12	rs7959419	G	T	0.440358	1006
12	rs34620722	C	T	0.142147	1006
12	rs7959897	G	A	0.43837	1006
12	rs10859708	T	C	0.441352	1006
12	rs34585430	T	C	0.0417495	1006
12	rs1905435	G	A	0.427435	1006
12	rs11107560	T	C	0.0526839	1006
12	rs149842897	C	T	0.0218688	1006
12	rs7306070	A	G	0.0417495	1006
12	rs7306186	A	G	0.487078	1006
12	rs149160448	A	T	0.0765408	1006
12	rs12582230	C	T	0.293241	1006
12	rs117648972	C	T	0.0805169	1006
12	rs116915179	G	A	0.0805169	1006
12	rs76174044	A	G	0.0805169	1006
12	rs10859709	C	T	0.591451	1006
12	rs10777598	C	G	0.586481	1006
12	rs76428350	G	A	0.0129225	1006
12	rs4761621	T	C	0.0417495	1006
12	rs74623801	T	C	0.196819	1006
12	rs75490789	A	G	0.0218688	1006
12	rs35568780	G	A	0.591451	1006
12	rs111929484	C	T	0.0129225	1006
12	rs10859710	G	T	0.921471	1006
12	rs2170770	A	G	0.570577	1006
12	rs2128893	C	A	0.427435	1006
12	rs10777600	T	A	0.843936	1006
12	rs12578954	A	T	0.195825	1006
12	rs11835329	C	T	0.569583	1006
12	rs11835904	G	A	0.569583	1006
12	rs11831239	A	G	0.569583	1006
12	rs11831296	A	T	0.569583	1006
12	rs1905437	G	A	0.573559	1006
12	rs7136023	T	C	0.573559	1006
12	rs17022494	T	A	0.0417495	1006
12	rs17022499	T	A	0.197813	1006
12	rs116967323	G	A	0.0119284	1006
12	rs7305852	A	G	0.0218688	1006
12	rs17022501	A	G	0.196819	1006
12	rs77989279	C	T	0.0765408	1006
12	rs10859711	A	T	0.428429	1006
12	rs147972235	T	C	0.0218688	1006
12	rs10859712	A	C	0.922465	1006
12	rs115810657	T	G	0.0725646	1006
12	rs1994171	T	C	0.923459	1006
12	rs1994172	G	T	0.923459	1006
12	rs10507038	G	C	0.574553	1006
12	rs138364803	G	T	0.0109344	1006
12	rs17022506	T	C	0.196819	1006
12	rs77954198	A	G	0.0725646	1006
12	rs11107569	T	G	0.0248509	1006
12	rs141456145	T	C	0.0178926	1006
12	rs9668287	C	T	0.885686	1006
12	rs17022519	A	G	0.196819	1006
12	rs75500873	A	T	0.195825	1006
12	rs76987928	G	T	0.0715706	1006
12	rs145818704	T	G	0.0228628	1006
12	rs117659594	T	C	0.0228628	1006
12	rs7300391	G	A	0.0715706	1006
12	rs111923432	A	G	0.0129225	1006
12	rs10859713	C	T	0.434394	1006
12	rs4761622	A	G	0.892644	1006
12	rs10735321	T	C	0.905567	1006
12	rs113392748	C	T	0.0178926	1006
12	rs6538502	A	G	0.892644	1006
12	rs112554484	G	T	0.0725646	1006
12	rs10859714	C	T	0.417495	1006
12	rs6538503	C	T	0.142147	1006
12	rs9668510	T	C	0.905567	1006
12	rs10859715	C	G	0.439364	1006
12	rs76312079	A	G	0.0715706	1006
12	rs10859716	G	A	0.436382	1006
12	rs12580402	T	C	0.196819	1006
12	rs112722628	T	C	0.0248509	1006
12	rs59432363	G	A	0.0228628	1006
12	rs7965373	A	G	0.144135	1006
12	rs78694799	G	A	0.0198807	1006
12	rs7959154	T	C	0.0725646	1006
12	rs7973055	G	T	0.0715706	1006
12	rs6538504	G	A	0.889662	1006
12	rs4761623	C	G	0.904573	1006
12	rs35682691	T	C	0.131213	1006
12	rs7980689	G	A	0.840954	1006
12	rs74857080	G	A	0.206759	1006
12	rs117171658	T	C	0.0367793	1006
12	rs11107571	C	G	0.439364	1006
12	rs11107572	A	G	0.462227	1006
12	rs111479451	C	A	0.026839	1006
12	rs139439454	G	A	0.026839	1006
12	rs111314575	C	T	0.026839	1006
12	rs113359687	T	C	0.026839	1006
12	rs113027553	C	T	0.026839	1006
12	rs113540137	A	G	0.026839	1006
12	rs113933837	C	T	0.026839	1006
12	rs111388897	T	G	0.026839	1006
12	rs113627253	A	C	0.026839	1006
12	rs112087850	T	C	0.026839	1006
12	rs117074464	A	G	0.026839	1006
12	rs112177306	G	A	0.026839	1006
12	rs113720049	T	C	0.026839	1006
12	rs113162890	A	G	0.026839	1006
12	rs113237150	C	T	0.026839	1006
12	rs113932412	G	C	0.026839	1006
12	rs11107573	C	T	0.0188867	1006
12	rs7314124	T	C	0.0228628	1006
12	rs7298014	A	C	0.833002	1006
12	rs113420935	G	A	0.0188867	1006
12	rs111655808	A	C	0.0188867	1006
12	rs80262030	C	T	0.271372	1006
12	rs7298759	G	A	0.173956	1006
12	rs11107574	T	C	0.32008	1006
12	rs10777601	A	G	0.5	1006
12	rs10777602	C	T	0.499006	1006
12	rs59283988	A	C	0.235586	1006
12	rs10859717	C	T	0.10835	1006
12	rs12817714	C	T	0.0248509	1006
12	rs10859718	T	A	0.405567	1006
12	rs7962496	T	C	0.501988	1006
12	rs10859719	C	A	0.373757	1006
12	rs145601828	C	T	0.028827	1006
12	rs4761624	C	T	0.140159	1006
12	rs112735059	C	T	0.083499	1006
12	rs12815378	T	C	0.141153	1006
12	rs35054601	T	A	0.402584	1006
12	rs35748136	T	A	0.0397614	1006
12	rs7135412	G	C	0.117296	1006
12	rs11107575	A	G	0.119284	1006
12	rs11107576	T	C	0.11829	1006
12	rs12831939	G	A	0.0397614	1006
12	rs75887205	C	G	0.055666	1006
12	rs7301413	G	T	0.50497	1006
12	rs7301219	C	T	0.489066	1006
12	rs61927237	G	A	0.0487078	1006
12	rs61927238	A	G	0.304175	1006
12	rs61927239	C	T	0.297217	1006
12	rs11107577	A	G	0.0417495	1006
12	rs6538505	A	G	0.192843	1006
12	rs6538506	A	G	0.235586	1006
12	rs6538507	G	C	0.233598	1006
12	rs117621335	G	A	0.0417495	1006
12	rs11107579	T	C	0.506958	1006
12	rs7961364	T	C	0.350895	1006
12	rs73220243	C	A	0.269384	1006
12	rs75795237	G	A	0.00894632	1006
12	rs12424639	G	A	0.269384	1006
12	rs10859721	T	G	0.348907	1006
12	rs55745954	G	A	0.0785288	1006
12	rs10859722	C	A	0.22664	1006
12	rs1317872	T	C	0.269384	1006
12	rs4761625	G	A	0.26839	1006
12	rs117916154	C	T	0.0198807	1006
12	rs4492875	A	G	0.297217	1006
12	rs7973429	T	G	0.0974155	1006
12	rs12581125	G	T	0.110338	1006
12	rs12581131	G	A	0.110338	1006
12	rs11107580	T	C	0.0815109	1006
12	rs11107581	T	C	0.185885	1006
12	rs61927240	T	C	0.0457256	1006
12	rs71458548	G	A	0.111332	1006
12	rs146115256	C	T	0.0397614	1006
12	rs11107582	G	A	0.11829	1006
12	rs4761626	G	A	0.192843	1006
12	rs4761627	C	T	0.192843	1006
12	rs4761628	A	G	0.0427435	1006
12	rs2170773	A	G	0.305169	1006
12	rs75752951	T	C	0.0248509	1006
12	rs35350822	G	C	0.054672	1006
12	rs111657630	T	C	0.0447316	1006
12	rs4592484	C	T	0.189861	1006
12	rs4502040	A	G	0.918489	1006
12	rs12317814	C	T	0.189861	1006
12	rs57852040	G	A	0.189861	1006
12	rs7957689	T	C	0.619284	1006
12	rs7971163	G	A	0.619284	1006
12	rs34182998	G	A	0.111332	1006
12	rs74625383	T	G	0.026839	1006
12	rs12822087	A	G	0.111332	1006
12	rs12822520	C	T	0.111332	1006
12	rs4761629	A	G	0.189861	1006
12	rs34211693	C	T	0.111332	1006
12	rs12370497	C	T	0.0397614	1006
12	rs12320623	T	C	0.301193	1006
12	rs4761481	A	G	0.319085	1006
12	rs34269612	C	G	0.109344	1006
12	rs7308296	G	C	0.298211	1006
12	rs7139313	T	C	0.616302	1006
12	rs17022621	T	C	0.109344	1006
12	rs12371985	G	A	0.0397614	1006
12	rs7973666	A	G	0.189861	1006
12	rs3827521	C	A	0.298211	1006
12	rs10859724	G	A	0.188867	1006
12	rs10777603	A	G	0.616302	1006
12	rs10859725	T	C	0.171968	1006
12	rs10777604	C	T	0.280318	1006
12	rs17022644	G	A	0.0536779	1006
12	rs148374606	T	C	0.0168986	1006
12	rs17022649	A	C	0.271372	1006
12	rs4761630	T	C	0.171968	1006
12	rs10507041	G	A	0.271372	1006
12	rs11107585	C	T	0.0407555	1006
12	rs7303568	T	C	0.172962	1006
12	rs4761631	G	A	0.171968	1006
12	rs4761632	C	T	0.171968	1006
12	rs117037575	G	A	0.0616302	1006
12	rs11107586	T	C	0.172962	1006
12	rs11107587	C	T	0.172962	1006
12	rs11107588	G	A	0.172962	1006
12	rs12817082	G	A	0.10835	1006
12	rs11107589	T	C	0.281312	1006
12	rs34660467	C	T	0.0964215	1006
12	rs11107591	C	T	0.281312	1006
12	rs7294781	C	T	0.0964215	1006
12	rs7294676	A	C	0.281312	1006
12	rs7294907	C	T	0.204771	1006
12	rs7295135	G	C	0.281312	1006
12	rs7295425	G	A	0.0964215	1006
12	rs7311696	T	C	0.0964215	1006
12	rs12580093	T	C	0.184891	1006
12	rs7311830	T	C	0.281312	1006
12	rs10859727	A	G	0.599404	1006
12	rs1872103	A	G	0.173956	1006
12	rs1872102	G	C	0.59841	1006
12	rs73222490	G	A	0.107356	1006
12	rs1872100	C	T	0.172962	1006
12	rs7299542	C	T	0.172962	1006
12	rs7299724	A	G	0.280318	1006
12	rs71458550	T	A	0.0964215	1006
12	rs4491308	A	G	0.0974155	1006
12	rs66660680	G	T	0.107356	1006
12	rs17022712	T	C	0.0407555	1006
12	rs11107595	A	G	0.229622	1006
12	rs11107596	T	C	0.133201	1006
12	rs17022716	G	A	0.0735586	1006
12	rs141814809	C	A	0.028827	1006
12	rs12824690	C	G	0.126243	1006
12	rs2170772	G	A	0.483101	1006
12	rs2170771	C	T	0.484095	1006
12	rs2366625	C	G	0.579523	1006
12	rs10777605	A	G	0.493042	1006
12	rs10859728	G	A	0.493042	1006
12	rs148632433	C	T	0.0159046	1006
12	rs4761633	A	G	0.493042	1006
12	rs7955502	C	A	0.111332	1006
12	rs35677689	G	T	0.0765408	1006
12	rs6538508	T	C	0.494036	1006
12	rs6538509	G	A	0.494036	1006
12	rs7959716	G	A	0.494036	1006
12	rs11107598	G	T	0.0984095	1006
12	rs10859729	G	A	0.111332	1006
12	rs4598721	G	T	0.488072	1006
12	rs112250173	T	G	0.0805169	1006
12	rs11107601	G	T	0.101392	1006
12	rs4761634	A	T	0.489066	1006
12	rs4761635	C	G	0.489066	1006
12	rs17022724	G	T	0.0755467	1006
12	rs2128898	G	A	0.489066	1006
12	rs2128897	C	G	0.489066	1006
12	rs79409162	T	C	0.0159046	1006
12	rs144793824	T	C	0.028827	1006
12	rs10859730	C	T	0.412525	1006
12	rs61929004	G	A	0.0666004	1006
12	rs17022730	T	C	0.257455	1006
12	rs10859731	G	A	0.412525	1006
12	rs17022738	G	A	0.251491	1006
12	rs10859732	G	A	0.171968	1006
12	rs11107602	T	C	0.170974	1006
12	rs4761483	T	G	0.345924	1006
12	rs4394891	C	T	0.357853	1006
12	rs60793690	C	T	0.242545	1006
12	rs10859733	G	A	0.175944	1006
12	rs145546710	A	C	0.0178926	1006
12	rs7296951	T	C	0.450298	1006
12	rs7297315	T	A	0.248509	1006
12	rs12314280	T	C	0.0884692	1006
12	rs17022749	C	T	0.0477137	1006
12	rs75258105	G	T	0.0775348	1006
12	rs12307230	G	T	0.450298	1006
12	rs1316332	C	T	0.597416	1006
12	rs1811135	G	T	0.437376	1006
12	rs138315027	G	A	0.0228628	1006
12	rs2366452	T	G	0.497018	1006
12	rs1316366	A	G	0.502982	1006
12	rs2625920	A	T	0.514911	1006
12	rs2128896	C	T	0.663022	1006
12	rs2128895	T	C	0.193837	1006
12	rs73224227	C	T	0.437376	1006
12	rs61929008	A	G	0.326044	1006
12	rs7306104	G	A	0.346918	1006
12	rs9630283	C	T	0.815109	1006
12	rs56316323	C	T	0.0248509	1006
12	rs2651963	C	T	0.220676	1006
12	rs118165633	C	A	0.0347913	1006
12	rs17022759	T	A	0.0516899	1006
12	rs146586360	G	A	0.0198807	1006
12	rs2651964	G	A	0.248509	1006
12	rs17305683	G	A	0.0248509	1006
12	rs1290004	G	C	0.209742	1006
12	rs17022770	G	A	0.0666004	1006
12	rs61440179	C	T	0.0656064	1006
12	rs1290005	T	C	0.658052	1006
12	rs11107606	T	C	0.358847	1006
12	rs141407604	T	C	0.026839	1006
12	rs1290910	G	C	0.670974	1006
12	rs1299865	C	T	0.730616	1006
12	rs4436604	A	T	0.563618	1006
12	rs6538510	T	C	0.540755	1006
12	rs78945869	T	A	0.198807	1006
12	rs141186127	C	T	0.0248509	1006
12	rs1274525	G	A	0.456262	1006
12	rs1274526	G	A	0.452286	1006
12	rs12426949	T	A	0.452286	1006
12	rs12823286	G	A	0.00994036	1006
12	rs1274527	A	T	0.491054	1006
12	rs1274528	A	T	0.456262	1006
12	rs1274529	G	A	0.456262	1006
12	rs1274530	A	G	0.457256	1006
12	rs1274531	A	T	0.456262	1006
12	rs1274532	T	G	0.456262	1006
12	rs1274533	A	T	0.456262	1006
12	rs1296522	A	G	0.457256	1006
12	rs1299117	G	A	0.45328	1006
12	rs1290006	A	G	0.45825	1006
12	rs6538511	A	G	0.459245	1006
12	rs6538512	A	G	0.573559	1006
12	rs112133320	C	T	0.0109344	1006
12	rs2270893	C	T	0.537773	1006
12	rs2036386	A	G	0.539761	1006
12	rs7342403	G	A	0.538767	1006
12	rs4761484	G	A	0.538767	1006
12	rs7977700	C	T	0.569583	1006
12	rs2366628	A	G	0.573559	1006
12	rs2366629	A	G	0.570577	1006
12	rs2128892	G	A	0.573559	1006
12	rs79928308	C	T	0.0178926	1006
12	rs3747553	G	A	0.574553	1006
12	rs3747552	T	C	0.577535	1006
12	rs3747551	T	C	0.323062	1006
12	rs3747550	T	A	0.547714	1006
12	rs12313375	A	C	0.0248509	1006
12	rs12828600	C	T	0.0725646	1006
12	rs4761485	G	A	0.576541	1006
12	rs4761486	C	T	0.538767	1006
12	rs11615468	C	T	0.27833	1006
12	rs117988583	A	G	0.00795229	1006
12	rs7311703	C	T	0.318091	1006
12	rs11615515	C	T	0.0904573	1006
12	rs2651990	G	C	0.311133	1006
12	rs6538514	C	G	0.560636	1006
12	rs6538515	C	T	0.254473	1006
12	rs6538516	C	A	0.560636	1006
12	rs79895460	C	T	0.0188867	1006
12	rs117675899	G	A	0.0536779	1006
12	rs4019547	A	G	0.580517	1006
12	rs4019548	T	C	0.56163	1006
12	rs4019549	T	C	0.560636	1006
12	rs10777606	T	A	0.560636	1006
12	rs4019550	T	C	0.65507	1006
12	rs1905438	A	T	0.560636	1006
12	rs1807783	T	G	0.560636	1006
12	rs78759742	A	G	0.0536779	1006
12	rs143069064	C	T	0.0228628	1006
12	rs74879321	C	T	0.0536779	1006
12	rs7963870	C	T	0.616302	1006
12	rs1973485	T	C	0.635189	1006
12	rs1973486	A	G	0.616302	1006
12	rs7302028	C	T	0.255467	1006
12	rs12426149	A	G	0.0536779	1006
12	rs1553295	T	C	0.562624	1006
12	rs5026918	A	G	0.635189	1006
12	rs78138827	C	T	0.0487078	1006
12	rs7133845	T	C	0.635189	1006
12	rs6538517	G	A	0.657058	1006
12	rs148021142	G	A	0.0526839	1006
12	rs7306874	G	A	0.635189	1006
12	rs7137393	T	A	0.635189	1006
12	rs12426569	A	G	0.0526839	1006
12	rs4761637	T	C	0.582505	1006
12	rs75421294	A	C	0.0487078	1006
12	rs7975236	C	T	0.635189	1006
12	rs7975133	A	C	0.635189	1006
12	rs11107615	C	G	0.635189	1006
12	rs11835238	T	G	0.635189	1006
12	rs12824007	C	G	0.635189	1006
12	rs11837490	A	G	0.635189	1006
12	rs17022799	G	A	0.635189	1006
12	rs17022801	G	A	0.635189	1006
12	rs12830335	G	A	0.635189	1006
12	rs61082673	C	T	0.0487078	1006
12	rs28722566	G	A	0.0188867	1006
12	rs4761487	G	A	0.586481	1006
12	rs9668866	C	T	0.635189	1006
12	rs11838220	A	G	0.635189	1006
12	rs11836483	T	G	0.635189	1006
12	rs74238550	G	T	0.0705765	1006
12	rs12582164	T	C	0.604374	1006
12	rs12580817	C	T	0.324056	1006
12	rs12580838	G	C	0.323062	1006
12	rs12580832	C	T	0.323062	1006
12	rs11107617	A	C	0.324056	1006
12	rs4761488	A	G	0.324056	1006
12	rs4761489	A	G	0.324056	1006
12	rs12309664	T	C	0.0188867	1006
12	rs7132438	T	C	0.338966	1006
12	rs7301498	C	A	0.324056	1006
12	rs61936660	C	T	0.305169	1006
12	rs7967301	G	A	0.342942	1006
12	rs7305110	C	T	0.257455	1006
12	rs7305122	A	T	0.257455	1006
12	rs7970354	C	A	0.394632	1006
12	rs7970272	A	G	0.342942	1006
12	rs74656310	G	T	0.0497018	1006
12	rs41347046	A	G	0.287276	1006
12	rs113939566	C	T	0.0497018	1006
12	rs113538176	C	T	0.0109344	1006
12	rs67970379	A	T	0.274354	1006
12	rs12372496	A	G	0.054672	1006
12	rs151016224	T	C	0.0397614	1006
12	rs10219601	G	A	0.321074	1006
12	rs7954209	C	T	0.321074	1006
12	rs2625928	C	T	0.446322	1006
12	rs2449663	G	T	0.44831	1006
12	rs4761638	G	A	0.225646	1006
12	rs79134596	G	A	0.0497018	1006
12	rs80169948	G	A	0.0109344	1006
12	rs61936683	G	C	0.248509	1006
12	rs4373996	G	C	0.246521	1006
12	rs1274534	A	G	0.95328	1006
12	rs12578501	T	C	0.247515	1006
12	rs1274535	A	G	0.950298	1006
12	rs1274536	C	T	0.950298	1006
12	rs7309909	G	A	0.614314	1006
12	rs1274537	A	G	0.964215	1006
12	rs1290911	T	A	0.965209	1006
12	rs11836783	T	G	0.0159046	1006
12	rs1298698	A	G	0.740557	1006
12	rs1296523	T	C	0.949304	1006
12	rs58514908	C	A	0.0656064	1006
12	rs73375852	T	C	0.0149105	1006
12	rs4761639	C	T	0.134195	1006
12	rs2134131	C	T	0.951292	1006
12	rs7299637	A	G	0.0149105	1006
12	rs117703714	G	T	0.0159046	1006
12	rs148217759	A	G	0.0109344	1006
12	rs4761490	C	T	0.119284	1006
12	rs2651959	C	T	0.72167	1006
12	rs2651960	G	T	0.951292	1006
12	rs2651961	T	C	0.467197	1006
12	rs12426342	G	A	0.0735586	1006
12	rs2625932	C	T	0.465209	1006
12	rs12582099	G	A	0.243539	1006
12	rs4761641	T	C	0.175944	1006
12	rs2625933	A	G	0.947316	1006
12	rs2651962	C	T	0.481113	1006
12	rs12582418	C	T	0.243539	1006
12	rs79406032	A	G	0.0129225	1006
12	rs75154270	C	T	0.0129225	1006
12	rs12426730	C	A	0.0755467	1006
12	rs7312281	G	T	0.0129225	1006
12	rs2455149	A	G	0.720676	1006
12	rs193010073	C	T	0.0129225	1006
12	rs7963788	T	C	0.146123	1006
12	rs6538520	C	A	0.222664	1006
12	rs7313238	G	A	0.0149105	1006
12	rs6538521	A	C	0.238569	1006
12	rs2625934	C	T	0.965209	1006
12	rs2625935	A	G	0.487078	1006
12	rs2651974	C	T	0.483101	1006
12	rs2651973	A	G	0.510934	1006
12	rs12228576	T	A	0.242545	1006
12	rs75723325	G	A	0.0487078	1006
12	rs11107620	G	A	0.243539	1006
12	rs138404875	C	T	0.055666	1006
12	rs11107621	G	A	0.243539	1006
12	rs73375873	C	T	0.0666004	1006
12	rs76521177	A	G	0.0725646	1006
12	rs12823314	C	T	0.0407555	1006
12	rs10466949	C	G	0.361829	1006
12	rs2202103	A	G	0.963221	1006
12	rs2292008	G	A	0.38668	1006
12	rs2292007	T	C	0.38171	1006
12	rs117590715	C	T	0.0109344	1006
12	rs2625923	G	A	0.22167	1006
12	rs2651972	T	G	0.963221	1006
12	rs60320610	C	T	0.0139165	1006
12	rs2651971	T	C	0.22167	1006
12	rs2651970	T	C	0.248509	1006
12	rs2651969	G	A	0.22167	1006
12	rs150553146	G	A	0.0139165	1006
12	rs55934166	C	G	0.240557	1006
12	rs61427548	A	G	0.245527	1006
12	rs2651979	T	C	0.976143	1006
12	rs10859737	G	C	0.379722	1006
12	rs17022939	A	G	0.259443	1006
12	rs145976947	G	A	0.0129225	1006
12	rs77281774	C	T	0.028827	1006
12	rs77385210	A	G	0.0129225	1006
12	rs10777607	C	T	0.585487	1006
12	rs12811432	G	A	0.365805	1006
12	rs36036911	T	C	0.0258449	1006
12	rs61936686	G	A	0.241551	1006
12	rs1872099	T	A	0.22664	1006
12	rs10859739	T	A	0.219682	1006
12	rs2651968	G	A	0.961233	1006
12	rs2625939	C	T	0.213718	1006
12	rs10859740	A	C	0.407555	1006
12	rs11107626	T	C	0.263419	1006
12	rs2625938	A	T	0.962227	1006
12	rs12823052	G	T	0.0407555	1006
12	rs2625937	T	C	0.975149	1006
12	rs73375890	C	T	0.0149105	1006
12	rs7978996	A	G	0.377734	1006
12	rs113675949	C	T	0.0139165	1006
12	rs61936687	C	T	0.0218688	1006
12	rs11107627	C	T	0.263419	1006
12	rs34582414	C	A	0.0298211	1006
12	rs79169843	G	T	0.0506958	1006
12	rs1274522	C	T	0.222664	1006
12	rs117266882	G	A	0.0188867	1006
12	rs17022950	G	T	0.0149105	1006
12	rs58012536	T	C	0.0705765	1006
12	rs17022955	T	G	0.0695825	1006
12	rs11107628	G	A	0.247515	1006
12	rs2625936	G	C	0.895626	1006
12	rs78266336	T	C	0.0159046	1006
12	rs59639218	C	T	0.251491	1006
12	rs1290908	G	A	0.950298	1006
12	rs1290003	T	C	0.975149	1006
12	rs1296197	T	A	0.557654	1006
12	rs71458554	T	C	0.0337972	1006
12	rs7965137	T	C	0.0308151	1006
12	rs75737713	T	C	0.0487078	1006
12	rs12308339	G	A	0.0944334	1006
12	rs79652370	C	T	0.0487078	1006
12	rs79846605	T	C	0.0497018	1006
12	rs76317787	C	T	0.0497018	1006
12	rs141975479	G	A	0.0497018	1006
12	rs1274521	G	A	0.552684	1006
12	rs115440401	C	T	0.0497018	1006
12	rs1274520	T	C	0.975149	1006
12	rs7132857	C	T	0.261431	1006
12	rs17022972	T	C	0.084493	1006
12	rs2036383	T	C	0.975149	1006
12	rs7304910	T	C	0.0666004	1006
12	rs60644862	T	C	0.0347913	1006
12	rs12426392	T	A	0.0656064	1006
12	rs1290907	G	A	0.54175	1006
12	rs60428357	C	A	0.0308151	1006
12	rs12424720	T	A	0.0646123	1006
12	rs1274519	C	A	0.916501	1006
12	rs17308703	A	G	0.0258449	1006
12	rs6538523	C	T	0.239563	1006
12	rs6538524	T	C	0.348907	1006
12	rs2651975	C	A	0.552684	1006
12	rs2651976	C	A	0.552684	1006
12	rs2651977	T	C	0.578529	1006
12	rs2651978	G	C	0.55169	1006
12	rs12314849	T	C	0.374751	1006
12	rs67411117	A	T	0.164016	1006
12	rs76505477	G	A	0.0139165	1006
12	rs73377717	G	T	0.0526839	1006
12	rs2128899	C	T	0.375746	1006
12	rs2086779	T	A	0.166998	1006
12	rs2101236	C	T	0.538767	1006
12	rs2651988	A	G	0.581511	1006
12	rs2651987	T	C	0.580517	1006
12	rs140659047	C	T	0.0139165	1006
12	rs58378297	A	G	0.0139165	1006
12	rs2651986	A	G	0.555666	1006
12	rs2651985	G	A	0.44334	1006
12	rs17022998	T	A	0.0139165	1006
12	rs117836437	G	A	0.0139165	1006
12	rs12813077	A	T	0.162028	1006
12	rs12317571	G	C	0.177932	1006
12	rs60271166	T	G	0.162028	1006
12	rs74921041	G	A	0.0308151	1006
12	rs12818810	A	T	0.163022	1006
12	rs12320127	T	C	0.0168986	1006
12	rs10466991	C	T	0.0168986	1006
12	rs117145009	C	T	0.00894632	1006
12	rs17023008	T	C	0.0298211	1006
12	rs7979149	T	C	0.207753	1006
12	rs138092853	G	A	0.0168986	1006
12	rs1317613	T	G	0.175944	1006
12	rs10466992	A	C	0.0159046	1006
12	rs112828368	A	T	0.0964215	1006
12	rs116851918	T	C	0.0139165	1006
12	rs7975526	C	G	0.204771	1006
12	rs2279793	T	C	0.207753	1006
12	rs1274523	A	C	0.99006	1006
12	rs1274524	T	C	0.365805	1006
12	rs2625931	C	A	0.202783	1006
12	rs2625930	T	C	0.272366	1006
12	rs2625929	T	C	0.32008	1006
12	rs73228532	A	G	0.0168986	1006
12	rs1573991	T	C	0.426441	1006
12	rs2651982	G	A	0.269384	1006
12	rs143945419	C	T	0.0168986	1006
12	rs2651981	A	G	0.426441	1006
12	rs55799224	T	A	0.0457256	1006
12	rs1290909	A	G	0.361829	1006
12	rs117275722	C	T	0.0228628	1006
12	rs2625921	T	C	0.424453	1006
12	rs78395541	G	C	0.0258449	1006
12	rs117999987	A	G	0.0208748	1006
12	rs2651980	T	C	0.800199	1006
12	rs17023015	A	G	0.0467197	1006
12	rs73228537	T	C	0.0506958	1006
12	rs12368288	G	A	0.0149105	1006
12	rs76550740	T	G	0.0467197	1006
12	rs4590941	C	T	0.688867	1006
12	rs76596567	G	T	0.2167	1006
12	rs144777714	C	T	0.00795229	1006
12	rs77134245	C	G	0.0308151	1006
12	rs4761645	A	G	0.914513	1006
12	rs78189808	G	A	0.0139165	1006
12	rs4237890	G	T	0.265408	1006
12	rs117642015	C	A	0.0139165	1006
12	rs149774400	C	T	0.0139165	1006
12	rs61677927	C	G	0.0318091	1006
12	rs12367728	G	A	0.883698	1006
12	rs113050410	T	C	0.0178926	1006
12	rs113910656	C	G	0.0159046	1006
12	rs11107642	T	C	0.850895	1006
12	rs67123774	T	A	0.26839	1006
12	rs139270737	G	T	0.0159046	1006
12	rs17023034	T	C	0.26839	1006
12	rs10507042	A	G	0.940358	1006
12	rs11107643	G	C	0.585487	1006
12	rs74850022	C	T	0.0159046	1006
12	rs61419968	C	T	0.0318091	1006
12	rs11107644	C	G	0.585487	1006
12	rs57804636	T	A	0.0318091	1006
12	rs12422222	A	C	0.0397614	1006
12	rs146921612	G	A	0.055666	1006
12	rs149398995	G	A	0.0208748	1006
12	rs7968215	T	C	0.940358	1006
12	rs12425173	C	T	0.0397614	1006
12	rs184424927	G	A	0.00795229	1006
12	rs118182238	A	G	0.0397614	1006
12	rs10777609	C	T	0.939364	1006
12	rs199531954	T	G	0.168986	1006
12	rs17250245	C	T	0.0367793	1006
12	rs10735322	T	C	0.895626	1006
12	rs4761646	T	C	0.967197	1006
12	rs7304470	G	A	0.585487	1006
12	rs17250336	G	A	0.0367793	1006
12	rs4761491	T	C	0.893638	1006
12	rs7139075	T	G	0.885686	1006
12	rs7973210	A	C	0.616302	1006
12	rs2134129	T	C	0.936382	1006
12	rs17250392	A	G	0.0377734	1006
12	rs68142021	A	C	0.307157	1006
12	rs7959596	C	T	0.583499	1006
12	rs79697831	C	T	0.26839	1006
12	rs76797087	A	G	0.270378	1006
12	rs11107649	T	C	0.0308151	1006
12	rs73228549	A	G	0.276342	1006
12	rs6538525	A	G	0.934394	1006
12	rs17309820	T	C	0.0407555	1006
12	rs75934753	C	T	0.0387674	1006
12	rs2366631	G	A	0.324056	1006
12	rs2366632	C	A	0.266402	1006
12	rs9805024	G	A	0.0695825	1006
12	rs4761647	G	A	0.266402	1006
12	rs58005684	T	C	0.272366	1006
12	rs2366633	C	T	0.0924453	1006
12	rs74636957	G	A	0.0218688	1006
12	rs2134130	G	A	0.324056	1006
12	rs77998858	C	T	0.0248509	1006
12	rs145976242	T	C	0.0248509	1006
12	rs117891654	C	T	0.027833	1006
12	rs117304368	G	A	0.223658	1006
12	rs11107654	C	A	0.322068	1006
12	rs73228554	C	G	0.0188867	1006
12	rs116069906	C	T	0.0248509	1006
12	rs78201539	G	A	0.027833	1006
12	rs17023094	G	C	0.0974155	1006
12	rs139810339	C	T	0.0139165	1006
12	rs7960211	A	G	0.291252	1006
12	rs111951598	A	G	0.0178926	1006
12	rs12301052	C	G	0.132207	1006
12	rs77519674	C	A	0.0159046	1006
12	rs73228560	A	T	0.0954274	1006
12	rs117824989	C	A	0.0168986	1006
12	rs117119188	T	C	0.0109344	1006
12	rs58040018	C	A	0.0944334	1006
12	rs61936700	C	T	0.159046	1006
12	rs61936701	T	C	0.293241	1006
12	rs150351291	G	A	0.027833	1006
12	rs7138248	G	A	0.270378	1006
12	rs12825768	A	C	0.2167	1006
12	rs2134132	A	T	0.479125	1006
12	rs7966146	A	G	0.489066	1006
12	rs7966378	C	G	0.382704	1006
12	rs7966485	C	T	0.45328	1006
12	rs7966506	C	T	0.45328	1006
12	rs7956663	T	A	0.153082	1006
12	rs2366630	G	A	0.107356	1006
12	rs11834379	T	C	0.027833	1006
12	rs7136516	T	C	0.519881	1006
12	rs76544642	A	C	0.0626243	1006
12	rs117462934	G	C	0.00994036	1006
12	rs12822021	T	G	0.198807	1006
12	rs12228863	G	A	0.124254	1006
12	rs118185132	T	C	0.0178926	1006
12	rs58970186	T	A	0.151093	1006
12	rs78487471	C	G	0.027833	1006
12	rs4761648	T	C	0.511928	1006
12	rs117706468	C	T	0.027833	1006
12	rs12813131	T	C	0.347913	1006
12	rs73228567	A	G	0.110338	1006
12	rs114502505	A	G	0.137177	1006
12	rs7300498	C	T	0.994036	1006
12	rs74746559	T	G	0.111332	1006
12	rs73377777	C	A	0.0258449	1006
12	rs12319069	A	G	0.428429	1006
12	rs60948139	C	G	0.151093	1006
12	rs4761649	G	C	0.421471	1006
12	rs57228640	T	C	0.152087	1006
12	rs4761650	C	T	0.420477	1006
12	rs57638858	C	A	0.152087	1006
12	rs57233805	T	C	0.152087	1006
12	rs77145136	C	T	0.152087	1006
12	rs77746971	A	G	0.150099	1006
12	rs79563814	G	A	0.151093	1006
12	rs56001411	T	C	0.151093	1006
12	rs56169624	A	C	0.151093	1006
12	rs6538526	G	A	0.420477	1006
12	rs7312912	C	T	0.151093	1006
12	rs77760910	C	T	0.151093	1006
12	rs61936703	G	A	0.151093	1006
12	rs61936704	T	C	0.151093	1006
12	rs61936705	T	C	0.151093	1006
12	rs74998937	A	C	0.151093	1006
12	rs4761492	C	A	0.429423	1006
12	rs117684544	G	A	0.0487078	1006
12	rs36020761	G	A	0.0874751	1006
12	rs59976945	C	T	0.151093	1006
12	rs150550544	A	G	0.0228628	1006
12	rs56163375	C	G	0.151093	1006
12	rs60266654	C	T	0.151093	1006
12	rs58115071	G	A	0.151093	1006
12	rs56137754	C	G	0.151093	1006
12	rs28580156	G	A	0.106362	1006
12	rs56023681	G	A	0.151093	1006
12	rs56219640	C	T	0.152087	1006
12	rs61936712	C	T	0.151093	1006
12	rs61936713	A	G	0.151093	1006
12	rs61936714	T	A	0.151093	1006
12	rs57409224	C	A	0.151093	1006
12	rs56240845	C	T	0.260437	1006
12	rs56956092	T	C	0.261431	1006
12	rs56074051	T	C	0.261431	1006
12	rs56113059	A	G	0.260437	1006
12	rs55676976	C	T	0.260437	1006
12	rs78048394	G	C	0.151093	1006
12	rs12426912	T	G	0.0258449	1006
12	rs56265971	C	T	0.260437	1006
12	rs56333551	T	C	0.260437	1006
12	rs55982643	C	T	0.260437	1006
12	rs56219038	C	A	0.260437	1006
12	rs56108207	C	T	0.260437	1006
12	rs55796850	C	T	0.260437	1006
12	rs59098137	A	G	0.260437	1006
12	rs61936737	C	T	0.151093	1006
12	rs11838140	T	C	0.0258449	1006
12	rs73228580	A	C	0.256461	1006
12	rs61936738	C	T	0.256461	1006
12	rs7955191	T	G	0.256461	1006
12	rs7968270	A	C	0.256461	1006
12	rs7968407	A	G	0.256461	1006
12	rs7968639	C	A	0.256461	1006
12	rs61936739	G	A	0.255467	1006
12	rs61936740	C	A	0.257455	1006
12	rs60914337	C	T	0.0258449	1006
12	rs7955692	T	G	0.256461	1006
12	rs61936741	G	T	0.255467	1006
12	rs73228589	C	T	0.256461	1006
12	rs12813371	G	A	0.106362	1006
12	rs59384462	T	G	0.16998	1006
12	rs59385754	C	T	0.167992	1006
12	rs4131535	T	C	0.282306	1006
12	rs61170661	T	C	0.282306	1006
12	rs12425070	G	A	0.0815109	1006
12	rs76897130	A	G	0.0248509	1006
12	rs57449404	T	C	0.2833	1006
12	rs11107658	C	G	0.22167	1006
12	rs56100796	A	G	0.112326	1006
12	rs12821212	A	G	0.196819	1006
12	rs12581529	C	T	0.148111	1006
12	rs12314764	G	C	0.0178926	1006
12	rs73228598	A	C	0.0705765	1006
12	rs4761651	C	T	0.456262	1006
12	rs117871274	G	A	0.0258449	1006
12	rs73228601	A	G	0.0705765	1006
12	rs4237891	C	T	0.526839	1006
12	rs7967373	C	A	0.146123	1006
12	rs148618746	G	C	0.027833	1006
12	rs61936743	C	T	0.0149105	1006
12	rs5800170	T	C	0.369781	1006
12	rs3952720	C	G	0.525845	1006
12	rs4620786	G	A	0.319085	1006
12	rs58505173	T	G	0.147117	1006
12	rs4761652	A	G	0.398608	1006
12	rs79490905	C	G	0.147117	1006
12	rs61936745	G	T	0.147117	1006
12	rs33939285	T	C	0.107356	1006
12	rs4761493	C	T	0.149105	1006
12	rs4761494	T	G	0.398608	1006
12	rs7134514	A	G	0.178926	1006
12	rs7134543	A	G	0.148111	1006
12	rs142501562	T	C	0.0695825	1006
12	rs145965436	C	G	0.0695825	1006
12	rs7135391	G	A	0.528827	1006
12	rs142390218	T	C	0.0298211	1006
12	rs151328003	C	T	0.0149105	1006
12	rs35035860	C	T	0.234592	1006
12	rs11613747	A	G	0.403579	1006
12	rs11107661	T	C	0.0298211	1006
12	rs11107662	T	C	0.0129225	1006
12	rs74876168	C	G	0.0596421	1006
12	rs17023123	A	G	0.0367793	1006
12	rs117657535	G	A	0.0377734	1006
12	rs61936746	A	G	0.115308	1006
12	rs12296551	C	A	0.0168986	1006
12	rs75087093	A	T	0.0596421	1006
12	rs145697862	C	T	0.0367793	1006
12	rs6538527	T	C	0.40159	1006
12	rs9971661	C	T	0.0308151	1006
12	rs6538528	C	T	0.980119	1006
12	rs17023133	G	C	0.0596421	1006
12	rs11107663	A	G	0.106362	1006
12	rs76036902	T	G	0.0596421	1006
12	rs7313013	T	A	0.398608	1006
12	rs61936748	C	T	0.144135	1006
12	rs17023137	G	C	0.0377734	1006
12	rs11107665	A	G	0.0944334	1006
12	rs12315905	A	G	0.0308151	1006
12	rs11831314	G	A	0.127237	1006
12	rs117306240	A	G	0.0357853	1006
12	rs2164064	C	T	0.406561	1006
12	rs7970146	C	G	0.0298211	1006
12	rs56009205	A	G	0.054672	1006
12	rs7136640	T	C	0.0636183	1006
12	rs144296199	A	G	0.0109344	1006
12	rs140056888	C	T	0.0139165	1006
12	rs143689346	A	G	0.0298211	1006
12	rs7136691	T	C	0.144135	1006
12	rs7306269	G	A	0.418489	1006
12	rs61936749	C	T	0.127237	1006
12	rs7306286	G	C	0.0397614	1006
12	rs10507043	C	T	0.082505	1006
12	rs116978584	C	T	0.0208748	1006
12	rs11107669	G	A	0.150099	1006
12	rs892494	C	T	0.302187	1006
12	rs755280	T	G	0.027833	1006
12	rs78070410	T	C	0.026839	1006
12	rs11833941	G	A	0.153082	1006
12	rs61936750	T	G	0.0178926	1006
12	rs80124027	G	A	0.0347913	1006
12	rs12367601	T	C	0.518887	1006
12	rs78235933	G	A	0.0208748	1006
12	rs7302717	T	C	0.739563	1006
12	rs10745686	T	C	0.869781	1006
12	rs145613406	A	G	0.0208748	1006
12	rs74880233	G	A	0.0318091	1006
12	rs77128443	G	A	0.0357853	1006
12	rs76051407	A	G	0.0437376	1006
12	rs1104719	C	T	0.0765408	1006
12	rs139016933	G	A	0.0208748	1006
12	rs1316566	A	G	0.611332	1006
12	rs79222994	C	T	0.0347913	1006
12	rs145889739	C	T	0.138171	1006
12	rs10777610	A	G	0.797217	1006
12	rs12582110	A	G	0.0765408	1006
12	rs7135805	T	C	0.794235	1006
12	rs7304978	A	G	0.797217	1006
12	rs73230438	C	G	0.0437376	1006
12	rs75380646	G	T	0.0318091	1006
12	rs138828630	G	A	0.0308151	1006
12	rs4761495	G	C	0.159046	1006
12	rs12372417	A	G	0.204771	1006
12	rs7350629	G	T	0.274354	1006
12	rs73230442	G	T	0.0367793	1006
12	rs143264849	T	C	0.0159046	1006
12	rs10777611	A	G	0.560636	1006
12	rs60100736	C	T	0.16501	1006
12	rs113169867	G	A	0.122266	1006
12	rs112721608	G	T	0.172962	1006
12	rs11107680	C	T	0.104374	1006
12	rs77131208	A	G	0.0318091	1006
12	rs115350566	C	T	0.0437376	1006
12	rs4761655	C	T	0.94831	1006
12	rs6538530	C	T	0.187873	1006
12	rs4761496	T	C	0.238569	1006
12	rs147060618	C	T	0.0765408	1006
12	rs12228298	C	G	0.191849	1006
12	rs12305035	G	T	0.198807	1006
12	rs112934338	T	C	0.0238569	1006
12	rs75044616	G	A	0.104374	1006
12	rs79670651	G	A	0.189861	1006
12	rs10859742	T	C	0.321074	1006
12	rs73230449	C	T	0.367793	1006
12	rs11107682	C	T	0.321074	1006
12	rs2033552	C	T	0.356859	1006
12	rs10777612	A	G	0.952286	1006
12	rs61936751	G	T	0.354871	1006
12	rs10777613	C	T	0.261431	1006
12	rs17251396	C	T	0.355865	1006
12	rs2036382	T	G	0.952286	1006
12	rs2036381	C	A	0.952286	1006
12	rs12320082	T	C	0.952286	1006
12	rs7963487	C	A	0.952286	1006
12	rs7963894	G	A	0.952286	1006
12	rs7298772	C	T	0.890656	1006
12	rs7967492	C	T	0.952286	1006
12	rs7954607	T	C	0.952286	1006
12	rs7968079	C	A	0.95328	1006
12	rs7303065	C	T	0.95328	1006
12	rs7303465	C	A	0.95328	1006
12	rs7306517	A	G	0.690855	1006
12	rs10859745	C	T	0.261431	1006
12	rs4237892	T	C	0.95328	1006
12	rs1434246	G	A	0.371769	1006
12	rs116228509	T	C	0.0168986	1006
12	rs10777614	G	A	0.578529	1006
12	rs4761656	G	A	0.950298	1006
12	rs4761497	T	C	0.95328	1006
12	rs7297137	G	A	0.950298	1006
12	rs148711675	C	T	0.0168986	1006
12	rs4761657	G	C	0.637177	1006
12	rs1434247	T	C	0.95328	1006
12	rs1836224	C	T	0.95328	1006
12	rs1434248	A	G	0.95328	1006
12	rs10745688	C	A	0.260437	1006
12	rs10735323	G	T	0.950298	1006
12	rs10745689	G	A	0.577535	1006
12	rs148208480	C	T	0.0119284	1006
12	rs4356295	C	T	0.306163	1006
12	rs4592485	G	A	0.950298	1006
12	rs7306514	C	A	0.572565	1006
12	rs7306542	C	G	0.95328	1006
12	rs7309932	G	A	0.95328	1006
12	rs7310200	G	A	0.991054	1006
12	rs7310502	C	T	0.95328	1006
12	rs11107686	G	A	0.255467	1006
12	rs7978303	C	T	0.257455	1006
12	rs79507597	C	A	0.310139	1006
12	rs79005295	C	T	0.0397614	1006
12	rs11107687	A	G	0.318091	1006
12	rs56232119	T	A	0.0646123	1006
12	rs7299767	T	C	0.380716	1006
12	rs10859746	C	A	0.317097	1006
12	rs10859747	A	G	0.256461	1006
12	rs73230485	C	A	0.00894632	1006
12	rs4761498	T	C	0.952286	1006
12	rs4091266	T	G	0.94831	1006
12	rs3910284	T	C	0.952286	1006
12	rs1019980	A	C	0.947316	1006
12	rs7296947	G	A	0.512922	1006
12	rs7296742	A	G	0.739563	1006
12	rs180934766	T	C	0.00497018	1006
12	rs4761658	A	G	0.951292	1006
12	rs3810784	T	C	0.371769	1006
12	rs3810783	A	G	0.0318091	1006
12	rs3810782	T	G	0.489066	1006
12	rs11837201	G	A	0.127237	1006
12	rs75408148	C	T	0.172962	1006
12	rs79646195	A	C	0.0218688	1006
12	rs12822392	T	C	0.377734	1006
12	rs11107689	T	A	0.377734	1006
12	rs11107690	T	C	0.398608	1006
12	rs10745690	T	C	0.962227	1006
12	rs141109754	C	A	0.0168986	1006
12	rs147581422	C	T	0.0109344	1006
12	rs79303545	C	A	0.0218688	1006
12	rs10859748	T	C	0.33499	1006
12	rs55669558	G	A	0.0626243	1006
12	rs11107691	G	A	0.380716	1006
12	rs6538532	T	C	0.580517	1006
12	rs6538533	C	G	0.584493	1006
12	rs73230497	C	T	0.0864811	1006
12	rs11107692	G	A	0.0666004	1006
12	rs11609420	G	A	0.249503	1006
12	rs7961375	G	A	0.0636183	1006
12	rs11107693	G	A	0.311133	1006
12	rs1897788	T	C	0.895626	1006
12	rs7964677	A	G	0.962227	1006
12	rs11107694	G	A	0.0914513	1006
12	rs77032716	A	G	0.0168986	1006
12	rs12302077	G	A	0.360835	1006
12	rs12309087	T	C	0.0805169	1006
12	rs4761660	G	T	0.957256	1006
12	rs12315423	A	G	0.457256	1006
12	rs4761661	G	A	0.957256	1006
12	rs4761662	T	C	0.565606	1006
12	rs10745691	T	C	0.474155	1006
12	rs6538534	T	C	0.369781	1006
12	rs7959581	T	C	0.366799	1006
12	rs7973126	C	T	0.366799	1006
12	rs73232007	T	G	0.153082	1006
12	rs1836223	T	G	0.156064	1006
12	rs7294730	T	C	0.0536779	1006
12	rs77906846	A	G	0.0248509	1006
12	rs12369518	C	T	0.366799	1006
12	rs7953189	C	T	0.369781	1006
12	rs117788490	A	G	0.0258449	1006
12	rs117197737	G	A	0.0367793	1006
12	rs144974238	G	T	0.0258449	1006
12	rs7964298	G	A	0.838966	1006
12	rs149904856	C	T	0.0298211	1006
12	rs73232010	C	T	0.15507	1006
12	rs1962869	C	G	0.956262	1006
12	rs55967752	C	T	0.0516899	1006
12	rs56008583	C	T	0.0516899	1006
12	rs2008023	A	G	0.529821	1006
12	rs7972350	A	C	0.341948	1006
12	rs4761663	T	C	0.372763	1006
12	rs4761500	T	C	0.527833	1006
12	rs143590253	G	T	0.0516899	1006
12	rs75566720	C	G	0.0248509	1006
12	rs11107701	T	C	0.0874751	1006
12	rs10745692	G	C	0.926441	1006
12	rs11107702	G	A	0.533797	1006
12	rs10859749	T	A	0.374751	1006
12	rs112294526	G	A	0.157058	1006
12	rs73232021	T	C	0.0526839	1006
12	rs12369392	G	A	0.0337972	1006
12	rs142169079	G	C	0.0198807	1006
12	rs2366796	T	C	0.956262	1006
12	rs11107704	A	G	0.191849	1006
12	rs17023222	C	T	0.054672	1006
12	rs10777615	T	G	0.956262	1006
12	rs7134586	A	T	0.740557	1006
12	rs117605927	T	C	0.0218688	1006
12	rs7135241	C	T	0.0328032	1006
12	rs137924425	C	T	0.0139165	1006
12	rs7138595	C	T	0.0328032	1006
12	rs1991930	T	C	0.930417	1006
12	rs71458556	C	T	0.141153	1006
12	rs12299572	A	G	0.0328032	1006
12	rs12321706	T	C	0.0347913	1006
12	rs75564107	G	T	0.110338	1006
12	rs6538535	C	T	0.963221	1006
12	rs6538536	C	T	0.0328032	1006
12	rs7307463	G	A	0.0347913	1006
12	rs7138088	T	C	0.0347913	1006
12	rs77931306	A	C	0.0506958	1006
12	rs7959196	T	C	0.22664	1006
12	rs1434240	C	T	0.963221	1006
12	rs6538537	C	A	0.737575	1006
12	rs1434241	C	T	0.963221	1006
12	rs6538538	A	G	0.737575	1006
12	rs1549996	A	C	0.737575	1006
12	rs7138195	G	C	0.0357853	1006
12	rs17023235	G	A	0.189861	1006
12	rs11107705	G	A	0.0357853	1006
12	rs11107706	T	C	0.0347913	1006
12	rs11107707	T	A	0.0357853	1006
12	rs61244926	G	A	0.189861	1006
12	rs35598766	C	T	0.0357853	1006
12	rs1995355	C	T	0.962227	1006
12	rs11107708	G	A	0.0347913	1006
12	rs4451785	C	T	0.564612	1006
12	rs2117322	G	T	0.962227	1006
12	rs73232031	T	G	0.190855	1006
12	rs34448331	G	A	0.0357853	1006
12	rs12815541	G	A	0.0357853	1006
12	rs3747555	G	A	0.962227	1006
12	rs11107710	C	T	0.0357853	1006
12	rs7961443	T	C	0.986083	1006
12	rs191776292	G	A	0.0109344	1006
12	rs10735324	T	A	0.962227	1006
12	rs10859750	A	T	0.60835	1006
12	rs892495	T	G	0.213718	1006
12	rs9668170	G	A	0.374751	1006
12	rs117137872	G	A	0.0218688	1006
12	rs138701781	C	T	0.00894632	1006
12	rs10859751	T	C	0.610338	1006
12	rs10777617	G	T	0.419483	1006
12	rs4761664	C	G	0.610338	1006
12	rs4761665	T	C	0.190855	1006
12	rs10745693	A	C	0.375746	1006
12	rs75066974	T	G	0.027833	1006
12	rs74389828	G	C	0.027833	1006
12	rs79004436	A	T	0.0437376	1006
12	rs10859752	G	A	0.419483	1006
12	rs147255199	C	T	0.028827	1006
12	rs9669686	C	T	0.419483	1006
12	rs9668373	T	C	0.447316	1006
12	rs9667991	G	T	0.447316	1006
12	rs9668488	T	G	0.375746	1006
12	rs12810032	G	A	0.0437376	1006
12	rs11107711	A	T	0.0437376	1006
12	rs11107712	T	C	0.0437376	1006
12	rs11107713	G	A	0.0437376	1006
12	rs11107714	C	T	0.0437376	1006
12	rs11107715	C	T	0.0437376	1006
12	rs12816437	C	G	0.0437376	1006
12	rs10745694	T	C	0.34493	1006
12	rs11107716	G	A	0.0437376	1006
12	rs11107717	C	T	0.0437376	1006
12	rs7960871	A	G	0.0765408	1006
12	rs7976003	T	A	0.0765408	1006
12	rs10777619	T	C	0.88668	1006
12	rs7961090	A	G	0.0765408	1006
12	rs11107718	G	A	0.0437376	1006
12	rs34290735	T	G	0.0437376	1006
12	rs11107719	G	T	0.0437376	1006
12	rs11107720	C	T	0.962227	1006
12	rs11107721	C	T	0.0437376	1006
12	rs61167614	T	G	0.0337972	1006
12	rs77333253	C	T	0.0337972	1006
12	rs71458557	C	T	0.0437376	1006
12	rs4761666	T	C	0.419483	1006
12	rs71458558	T	G	0.0437376	1006
12	rs4761667	T	C	0.375746	1006
12	rs4761668	C	T	0.375746	1006
12	rs11107722	T	G	0.0437376	1006
12	rs12819911	T	A	0.0437376	1006
12	rs12821091	T	C	0.0437376	1006
12	rs12370405	T	C	0.0437376	1006
12	rs12371927	A	T	0.0437376	1006
12	rs12368674	C	T	0.0437376	1006
12	rs144932316	G	A	0.0129225	1006
12	rs61938895	C	T	0.934394	1006
12	rs111204810	A	G	0.0377734	1006
12	rs61040708	T	C	0.0407555	1006
12	rs78884483	G	A	0.0427435	1006
12	rs60515860	G	T	0.0795229	1006
12	rs73362662	G	A	0.0795229	1006
12	rs11107723	G	T	0.0437376	1006
12	rs139477536	G	A	0.00894632	1006
12	rs10745695	G	A	0.963221	1006
12	rs919948	C	T	0.0258449	1006
12	rs12309402	G	C	0.0337972	1006
12	rs7316798	A	G	0.507952	1006
12	rs4761669	T	G	0.349901	1006
12	rs34992739	G	A	0.0437376	1006
12	rs71458559	C	T	0.0437376	1006
12	rs7314827	T	C	0.510934	1006
12	rs12828097	C	G	0.0437376	1006
12	rs117117997	T	C	0.0447316	1006
12	rs117511519	A	C	0.0119284	1006
12	rs7302511	G	A	0.510934	1006
12	rs11107724	G	T	0.0437376	1006
12	rs10444520	G	A	0.0437376	1006
12	rs10444521	G	A	0.0437376	1006
12	rs74625990	A	G	0.0208748	1006
12	rs7968177	A	G	0.554672	1006
12	rs190435832	T	A	0.0119284	1006
12	rs4264209	T	C	0.0258449	1006
12	rs4296095	G	A	0.408549	1006
12	rs4296094	C	T	0.408549	1006
12	rs79301335	C	A	0.0258449	1006
12	rs59611034	A	C	0.0258449	1006
12	rs57573866	T	C	0.0258449	1006
12	rs4269983	A	C	0.408549	1006
12	rs4486690	A	G	0.408549	1006
12	rs7311367	G	A	0.382704	1006
12	rs7311279	C	T	0.382704	1006
12	rs7311211	A	C	0.382704	1006
12	rs7975852	C	T	0.0258449	1006
12	rs10444522	C	T	0.0417495	1006
12	rs1434243	A	G	0.411531	1006
12	rs34903466	C	T	0.510934	1006
12	rs1434244	G	C	0.411531	1006
12	rs892496	A	G	0.408549	1006
12	rs892497	T	G	0.895626	1006
12	rs10745696	T	G	0.408549	1006
12	rs80285189	T	C	0.0258449	1006
12	rs10859753	C	T	0.382704	1006
12	rs7315925	A	G	0.0258449	1006
12	rs7316179	A	G	0.0258449	1006
12	rs10859754	C	T	0.379722	1006
12	rs79414404	T	A	0.0367793	1006
12	rs10859755	C	T	0.408549	1006
12	rs73214403	T	A	0.15507	1006
12	rs73214404	A	G	0.116302	1006
12	rs7305691	T	C	0.986083	1006
12	rs7134873	C	T	0.382704	1006
12	rs141342392	G	T	0.0228628	1006
12	rs10745697	G	A	0.38171	1006
12	rs10777621	T	A	0.382704	1006
12	rs12422807	A	G	0.0228628	1006
12	rs7310296	T	C	0.50994	1006
12	rs7139136	A	C	0.963221	1006
12	rs7294369	G	A	0.508946	1006
12	rs7139372	C	G	0.963221	1006
12	rs138110916	C	T	0.0188867	1006
12	rs61938910	G	A	0.0536779	1006
12	rs4761501	A	C	0.963221	1006
12	rs4761502	C	T	0.0248509	1006
12	rs10777622	C	G	0.38171	1006
12	rs11835454	C	T	0.514911	1006
12	rs6538539	G	T	0.539761	1006
12	rs61938911	G	A	0.0198807	1006
12	rs11835590	G	A	0.514911	1006
12	rs74416636	T	C	0.0248509	1006
12	rs17252137	C	T	0.180915	1006
12	rs11107726	C	T	0.395626	1006
12	rs11107727	C	T	0.962227	1006
12	rs113398075	G	A	0.0248509	1006
12	rs113954563	C	T	0.0248509	1006
12	rs12812097	C	T	0.540755	1006
12	rs11107728	G	T	0.0407555	1006
12	rs112754485	C	T	0.0248509	1006
12	rs17023308	G	A	0.0248509	1006
12	rs12099898	T	A	0.515905	1006
12	rs10777624	T	C	0.343936	1006
12	rs4761503	C	T	0.0248509	1006
12	rs7308671	T	C	0.515905	1006
12	rs4761504	C	T	0.54175	1006
12	rs4761670	T	A	0.406561	1006
12	rs4761505	A	G	0.581511	1006
12	rs4761671	T	C	0.406561	1006
12	rs4761506	C	A	0.406561	1006
12	rs4761672	C	T	0.406561	1006
12	rs10859756	A	G	0.50994	1006
12	rs11107729	C	G	0.468191	1006
12	rs881805	C	T	0.0715706	1006
12	rs881807	G	A	0.0715706	1006
12	rs2117324	T	C	0.963221	1006
12	rs7961115	T	C	0.379722	1006
12	rs12579933	A	C	0.540755	1006
12	rs11107730	C	T	0.0407555	1006
12	rs11107731	A	G	0.0407555	1006
12	rs10745698	G	A	0.38171	1006
12	rs1434245	G	A	0.0526839	1006
12	rs10777625	G	C	0.38171	1006
12	rs10777626	G	T	0.422465	1006
12	rs60492107	T	C	0.055666	1006
12	rs118127544	T	C	0.0208748	1006
12	rs10745699	G	T	0.422465	1006
12	rs61935371	A	G	0.0218688	1006
12	rs7136948	C	T	0.494036	1006
12	rs75751720	G	C	0.0715706	1006
12	rs73214490	C	T	0.0238569	1006
12	rs35068827	G	A	0.0407555	1006
12	rs61935372	A	C	0.110338	1006
12	rs10745700	C	A	0.45328	1006
12	rs4761673	T	C	0.963221	1006
12	rs79846977	A	G	0.0715706	1006
12	rs34561468	A	C	0.358847	1006
12	rs1594839	G	A	0.358847	1006
12	rs1347317	A	G	0.494036	1006
12	rs1347316	G	A	0.494036	1006
12	rs11107732	A	G	0.0397614	1006
12	rs1347315	A	G	0.494036	1006
12	rs11107733	G	A	0.0407555	1006
12	rs6538540	G	T	0.494036	1006
12	rs12369043	A	G	0.0407555	1006
12	rs75421256	G	A	0.0467197	1006
12	rs77603272	C	G	0.110338	1006
12	rs7313022	C	G	0.468191	1006
12	rs4761507	T	C	0.45328	1006
12	rs4761674	C	T	0.38171	1006
12	rs7313650	G	A	0.358847	1006
12	rs35845774	G	A	0.0407555	1006
12	rs7967519	T	C	0.963221	1006
12	rs7980851	A	G	0.0715706	1006
12	rs7132721	G	A	0.740557	1006
12	rs112786038	C	T	0.110338	1006
12	rs12810449	C	T	0.0407555	1006
12	rs4601850	T	C	0.852883	1006
12	rs12366722	C	T	0.0397614	1006
12	rs10777627	G	C	0.38171	1006
12	rs11107734	C	T	0.149105	1006
12	rs12830304	G	A	0.150099	1006
12	rs10777628	T	C	0.962227	1006
12	rs118093904	G	A	0.0318091	1006
12	rs10777629	G	A	0.813121	1006
12	rs7304222	A	C	0.814115	1006
12	rs7304347	C	G	0.815109	1006
12	rs142488416	C	T	0.0487078	1006
12	rs7304610	C	T	0.814115	1006
12	rs73214501	C	T	0.154076	1006
12	rs10777630	G	A	0.814115	1006
12	rs7307966	A	T	0.814115	1006
12	rs11107735	G	C	0.0397614	1006
12	rs12368595	G	A	0.345924	1006
12	rs4761508	C	T	0.0725646	1006
12	rs61935401	T	C	0.110338	1006
12	rs4761677	T	A	0.814115	1006
12	rs4761678	T	C	0.814115	1006
12	rs34295440	G	A	0.0397614	1006
12	rs142073126	C	T	0.00994036	1006
12	rs113446660	G	A	0.0387674	1006
12	rs2366801	G	C	0.814115	1006
12	rs2366802	T	C	0.814115	1006
12	rs10859758	G	A	0.150099	1006
12	rs12580507	C	T	0.230616	1006
12	rs2366803	A	G	0.813121	1006
12	rs12580537	G	A	0.814115	1006
12	rs4469958	C	G	0.814115	1006
12	rs6538541	A	C	0.814115	1006
12	rs7131864	G	A	0.814115	1006
12	rs7131876	G	T	0.814115	1006
12	rs6538544	A	G	0.815109	1006
12	rs6538545	A	C	0.815109	1006
12	rs145152919	C	T	0.00894632	1006
12	rs10777631	G	A	0.345924	1006
12	rs7972102	G	A	0.814115	1006
12	rs7971816	A	G	0.964215	1006
12	rs6538547	T	C	0.814115	1006
12	rs6538548	T	C	0.814115	1006
12	rs117798848	A	G	0.345924	1006
12	rs187314223	G	C	0.0149105	1006
12	rs4761684	A	G	0.814115	1006
12	rs9738358	T	C	0.741551	1006
12	rs4761685	A	C	0.0725646	1006
12	rs9706044	A	G	0.0715706	1006
12	rs2117321	C	A	0.0715706	1006
12	rs11107739	G	A	0.0377734	1006
12	rs7294480	C	T	0.964215	1006
12	rs147167631	C	A	0.814115	1006
12	rs4761509	A	G	0.814115	1006
12	rs4761687	A	G	0.815109	1006
12	rs4761510	C	T	0.814115	1006
12	rs7963886	C	T	0.814115	1006
12	rs57998041	A	C	0.0526839	1006
12	rs9634213	C	T	0.345924	1006
12	rs9634214	A	G	0.814115	1006
12	rs9634215	C	A	0.814115	1006
12	rs4761688	T	C	0.814115	1006
12	rs4761511	C	T	0.964215	1006
12	rs56984602	T	C	0.0526839	1006
12	rs10777634	G	A	0.964215	1006
12	rs11107741	T	G	0.0417495	1006
12	rs12811296	G	A	0.150099	1006
12	rs61521253	A	G	0.0725646	1006
12	rs12817099	G	A	0.127237	1006
12	rs6538552	G	A	0.964215	1006
12	rs6538553	A	G	0.964215	1006
12	rs7962769	T	G	0.219682	1006
12	rs12099816	T	C	0.110338	1006
12	rs77639545	G	T	0.026839	1006
12	rs11107743	T	C	0.0367793	1006
12	rs58517159	G	C	0.110338	1006
12	rs118101646	G	A	0.0208748	1006
12	rs11107744	G	T	0.358847	1006
12	rs6538554	G	C	0.964215	1006
12	rs10745704	G	A	0.745527	1006
12	rs2289031	T	G	0.964215	1006
12	rs2289030	G	C	0.0576541	1006
12	rs2289029	T	C	0.964215	1006
12	rs7301407	A	T	0.0367793	1006
12	rs7966861	C	T	0.537773	1006
12	rs77558286	C	T	0.0168986	1006
12	rs4584645	T	C	0.964215	1006
12	rs10777635	G	A	0.537773	1006
12	rs111431925	G	C	0.0168986	1006
12	rs9634181	G	C	0.354871	1006
12	rs11107746	G	A	0.0367793	1006
12	rs111803447	C	T	0.109344	1006
12	rs919947	A	G	0.220676	1006
12	rs919946	G	T	0.220676	1006
12	rs12830170	T	C	0.146123	1006
12	rs61935419	C	A	0.109344	1006
12	rs11833379	C	G	0.0516899	1006
12	rs74946134	G	A	0.0765408	1006
12	rs11107747	G	A	0.0367793	1006
12	rs36048098	A	G	0.128231	1006
12	rs34479474	C	T	0.0367793	1006
12	rs4761689	C	G	0.742545	1006
12	rs12818151	A	G	0.145129	1006
12	rs6538555	G	A	0.742545	1006
12	rs7958994	A	G	0.0765408	1006
12	rs7963489	G	A	0.742545	1006
12	rs7301485	A	G	0.0765408	1006
12	rs76449685	G	A	0.0437376	1006
12	rs61935421	C	G	0.10835	1006
12	rs10777636	A	G	0.742545	1006
12	rs7967093	A	G	0.203777	1006
12	rs7953958	T	A	0.819085	1006
12	rs35551196	G	A	0.152087	1006
12	rs2117320	C	T	0.964215	1006
12	rs118153362	C	T	0.027833	1006
12	rs7305918	A	T	0.538767	1006
12	rs7136771	T	C	0.22167	1006
12	rs4562890	T	C	0.964215	1006
12	rs4644691	G	A	0.538767	1006
12	rs6538556	C	T	0.742545	1006
12	rs6538557	G	T	0.538767	1006
12	rs35869727	G	T	0.0367793	1006
12	rs6538558	T	C	0.964215	1006
12	rs34697807	G	A	0.203777	1006
12	rs6538559	C	T	0.742545	1006
12	rs11107749	G	A	0.743539	1006
12	rs7307348	T	A	0.743539	1006
12	rs7136581	G	C	0.743539	1006
12	rs75529224	C	T	0.0765408	1006
12	rs12816740	C	T	0.152087	1006
12	rs6538560	A	C	0.82008	1006
12	rs6538561	C	T	0.964215	1006
12	rs7137067	C	T	0.498012	1006
12	rs149381280	T	C	0.00894632	1006
12	rs7958027	C	T	0.82008	1006
12	rs35897721	T	A	0.0367793	1006
12	rs12582610	T	C	0.0775348	1006
12	rs7961801	G	A	0.0775348	1006
12	rs11107750	T	A	0.0407555	1006
12	rs4761690	A	G	0.505964	1006
12	rs112585562	C	T	0.0606362	1006
12	rs1972796	G	A	0.754473	1006
12	rs34146498	G	A	0.138171	1006
12	rs73216050	A	G	0.135189	1006
12	rs10859769	C	T	0.136183	1006
12	rs1025546	C	G	0.402584	1006
12	rs67460164	C	T	0.136183	1006
12	rs71458561	G	A	0.0347913	1006
12	rs7974176	G	T	0.827038	1006
12	rs150271830	A	T	0.0139165	1006
12	rs7131818	G	A	0.0606362	1006
12	rs116779059	C	T	0.0347913	1006
12	rs12578185	C	T	0.0994036	1006
12	rs12578440	C	T	0.0994036	1006
12	rs10745705	G	A	0.964215	1006
12	rs12368474	T	A	0.0347913	1006
12	rs11107754	A	G	0.499006	1006
12	rs7294961	C	A	0.929423	1006
12	rs28647200	C	T	0.102386	1006
12	rs28664187	T	C	0.102386	1006
12	rs59773107	T	C	0.0616302	1006
12	rs7312282	T	A	0.400596	1006
12	rs4761691	G	C	0.250497	1006
12	rs12318898	G	A	0.328032	1006
12	rs10859770	G	A	0.189861	1006
12	rs10745706	G	A	0.929423	1006
12	rs7487905	A	G	0.189861	1006
12	rs147139584	C	T	0.0238569	1006
12	rs11107755	G	A	0.0357853	1006
12	rs2886765	G	T	0.929423	1006
12	rs117041355	C	G	0.0606362	1006
12	rs2366797	A	C	0.349901	1006
12	rs11107756	T	A	0.410537	1006
12	rs12427002	G	A	0.518887	1006
12	rs10859771	C	T	0.929423	1006
12	rs7312229	G	A	0.929423	1006
12	rs61935443	G	C	0.249503	1006
12	rs17318977	G	A	0.0228628	1006
12	rs10507044	C	T	0.388668	1006
12	rs10777637	C	T	0.929423	1006
12	rs10777638	C	G	0.929423	1006
12	rs17023366	G	A	0.0606362	1006
12	rs6538562	A	G	0.929423	1006
12	rs6538563	A	G	0.929423	1006
12	rs6538564	C	A	0.929423	1006
12	rs10859772	C	A	0.409543	1006
12	rs11107758	G	A	0.0347913	1006
12	rs11107759	T	C	0.134195	1006
12	rs10859773	G	A	0.864811	1006
12	rs10777639	T	C	0.964215	1006
12	rs10507045	A	G	0.539761	1006
12	rs10735325	C	G	0.964215	1006
12	rs111938565	A	G	0.0994036	1006
12	rs10777640	T	C	0.399602	1006
12	rs35506734	A	G	0.136183	1006
12	rs10777641	A	G	0.399602	1006
12	rs10507046	A	G	0.465209	1006
12	rs143709527	T	C	0.0129225	1006
12	rs145806097	C	T	0.0109344	1006
12	rs2117323	A	G	0.469185	1006
12	rs11107761	C	T	0.0377734	1006
12	rs3943776	G	A	0.991054	1006
12	rs10859774	A	G	0.395626	1006
12	rs10859775	C	G	0.395626	1006
12	rs1434242	T	C	0.964215	1006
12	rs1122167	T	C	0.395626	1006
12	rs1000703	T	C	0.469185	1006
12	rs1000702	T	G	0.568588	1006
12	rs10777642	C	T	0.398608	1006
12	rs10777643	C	G	0.398608	1006
12	rs10777644	A	G	0.398608	1006
12	rs4761692	T	C	0.398608	1006
12	rs60295477	A	G	0.0606362	1006
12	rs77680576	A	G	0.149105	1006
12	rs4761693	T	C	0.398608	1006
12	rs57987670	T	G	0.100398	1006
12	rs10859776	A	G	0.964215	1006
12	rs59701840	C	T	0.0994036	1006
12	rs75684198	A	G	0.149105	1006
12	rs10859777	C	G	0.964215	1006
12	rs1991929	T	C	0.964215	1006
12	rs1036321	G	C	0.565606	1006
12	rs79546991	G	A	0.149105	1006
12	rs4761512	C	T	0.466203	1006
12	rs892491	C	T	0.498012	1006
12	rs61935444	T	C	0.0994036	1006
12	rs1434237	A	G	0.398608	1006
12	rs1434238	G	A	0.864811	1006
12	rs1036322	C	T	0.0994036	1006
12	rs892492	T	C	0.398608	1006
12	rs75609807	C	T	0.0218688	1006
12	rs78441838	T	G	0.0308151	1006
12	rs12320027	A	C	0.0994036	1006
12	rs61935445	A	C	0.398608	1006
12	rs116326461	A	G	0.0387674	1006
12	rs113231175	C	T	0.0606362	1006
12	rs61935446	G	A	0.398608	1006
12	rs117377116	G	A	0.0218688	1006
12	rs2366798	G	A	0.399602	1006
12	rs61605666	A	G	0.0387674	1006
12	rs4761694	G	A	0.399602	1006
12	rs11107764	A	C	0.399602	1006
12	rs61935447	C	T	0.0725646	1006
12	rs10735326	A	C	0.964215	1006
12	rs12314217	C	G	0.0994036	1006
12	rs61935448	A	G	0.399602	1006
12	rs1549991	C	A	0.962227	1006
12	rs1549992	G	A	0.962227	1006
12	rs78096831	T	G	0.180915	1006
12	rs10859778	C	G	0.220676	1006
12	rs2366799	A	C	0.0994036	1006
12	rs71458562	C	G	0.0347913	1006
12	rs11107766	G	A	0.0347913	1006
12	rs12313402	C	T	0.0994036	1006
12	rs7311571	T	C	0.962227	1006
12	rs7295463	C	T	0.962227	1006
12	rs34495878	C	G	0.0347913	1006
12	rs12829789	G	C	0.115308	1006
12	rs1968472	G	A	0.217694	1006
12	rs1549993	C	T	0.962227	1006
12	rs1036323	A	G	0.962227	1006
12	rs1036324	C	G	0.962227	1006
12	rs79753955	A	T	0.0994036	1006
12	rs7308085	A	T	0.0994036	1006
12	rs7308359	G	T	0.217694	1006
12	rs7309211	G	C	0.645129	1006
12	rs12321052	G	A	0.0994036	1006
12	rs11107768	T	A	0.217694	1006
12	rs11107769	G	A	0.0377734	1006
12	rs74810229	T	C	0.0149105	1006
12	rs141103741	A	C	0.00397614	1006
12	rs11107770	A	G	0.217694	1006
12	rs1549994	A	G	0.0994036	1006
12	rs1549995	T	C	0.0994036	1006
12	rs11107771	A	G	0.217694	1006
12	rs9668255	G	A	0.0994036	1006
12	rs7961204	C	T	0.667992	1006
12	rs4761697	T	C	0.962227	1006
12	rs4761698	T	G	0.923459	1006
12	rs10859779	C	T	0.255467	1006
12	rs2366800	T	C	0.218688	1006
12	rs143355523	C	T	0.0119284	1006
12	rs12372328	C	T	0.0377734	1006
12	rs10777647	T	C	0.45328	1006
12	rs12367920	T	A	0.200795	1006
12	rs11107772	C	T	0.217694	1006
12	rs71458563	C	A	0.0377734	1006
12	rs9668990	A	G	0.452286	1006
12	rs9668088	C	T	0.452286	1006
12	rs11107773	C	T	0.218688	1006
12	rs10859780	T	C	0.213718	1006
12	rs148478976	G	A	0.0149105	1006
12	rs12827892	C	T	0.0387674	1006
12	rs12828112	C	G	0.0387674	1006
12	rs892493	T	C	0.212724	1006
12	rs113060532	T	A	0.0119284	1006
12	rs10777648	A	G	0.723658	1006
12	rs10745707	A	G	0.45328	1006
12	rs117044493	G	A	0.0129225	1006
12	rs10745708	A	G	0.45328	1006
12	rs10859781	G	C	0.452286	1006
12	rs10859782	A	C	0.45328	1006
12	rs11107774	C	G	0.45328	1006
12	rs12817184	C	T	0.0387674	1006
12	rs10859783	A	G	0.212724	1006
12	rs11610936	C	T	0.0934394	1006
12	rs34127959	C	T	0.0387674	1006
12	rs1019981	T	C	0.240557	1006
12	rs76703011	G	C	0.0606362	1006
12	rs71458564	C	G	0.0387674	1006
12	rs145607043	A	T	0.0208748	1006
12	rs10745709	C	T	0.45328	1006
12	rs116941605	T	G	0.0178926	1006
12	rs7963173	C	T	0.201789	1006
12	rs12308015	T	C	0.101392	1006
12	rs10859784	G	A	0.212724	1006
12	rs1972795	C	T	0.175944	1006
12	rs1434239	T	C	0.202783	1006
12	rs61937468	C	T	0.0934394	1006
12	rs10745710	T	C	0.797217	1006
12	rs56067379	G	C	0.270378	1006
12	rs12306204	C	A	0.102386	1006
12	rs10777649	C	T	0.758449	1006
12	rs10777650	T	A	0.797217	1006
12	rs79436282	A	G	0.0397614	1006
12	rs35493346	C	T	0.112326	1006
12	rs78342786	C	T	0.0397614	1006
12	rs35090008	A	G	0.175944	1006
12	rs7304048	T	C	0.0407555	1006
12	rs7304310	T	C	0.0407555	1006
12	rs67659855	T	C	0.196819	1006
12	rs11608510	A	G	0.312127	1006
12	rs11608541	A	G	0.0934394	1006
12	rs11612585	G	A	0.311133	1006
12	rs11107776	T	G	0.210736	1006
12	rs11107777	A	G	0.717694	1006
12	rs150525372	G	A	0.0168986	1006
12	rs11107778	T	C	0.0785288	1006
12	rs58230136	G	A	0.195825	1006
12	rs10859785	A	T	0.210736	1006
12	rs10735327	C	T	0.795229	1006
12	rs74680217	C	T	0.176938	1006
12	rs10777651	C	T	0.795229	1006
12	rs10859786	A	G	0.795229	1006
12	rs34120337	G	A	0.197813	1006
12	rs7489315	T	G	0.290258	1006
12	rs10859787	G	C	0.26839	1006
12	rs7484322	T	C	0.378728	1006
12	rs7301569	G	A	0.0417495	1006
12	rs76812851	C	T	0.0596421	1006
12	rs6538566	A	C	0.785288	1006
12	rs34570092	C	T	0.114314	1006
12	rs61937472	C	A	0.290258	1006
12	rs7970128	C	G	0.784294	1006
12	rs7302574	T	G	0.643141	1006
12	rs12833864	C	T	0.138171	1006
12	rs11107779	C	T	0.0586481	1006
12	rs7484378	C	T	0.0417495	1006
12	rs7132542	G	C	0.702783	1006
12	rs10777652	C	A	0.743539	1006
12	rs10859788	A	G	0.643141	1006
12	rs6538567	A	G	0.643141	1006
12	rs11107780	G	A	0.176938	1006
12	rs2114335	C	T	0.0407555	1006
12	rs12367145	A	G	0.643141	1006
12	rs1896102	C	T	0.542744	1006
12	rs1896101	G	A	0.643141	1006
12	rs1896100	A	G	0.643141	1006
12	rs1896099	A	G	0.643141	1006
12	rs11107781	T	A	0.176938	1006
12	rs73366777	G	A	0.190855	1006
12	rs7965624	A	G	0.637177	1006
12	rs7303879	C	T	0.367793	1006
12	rs34711963	T	A	0.0367793	1006
12	rs71458566	C	T	0.138171	1006
12	rs2114334	A	C	0.0407555	1006
12	rs11107782	C	T	0.0596421	1006
12	rs12426722	G	A	0.100398	1006
12	rs76055485	C	T	0.0407555	1006
12	rs9308299	T	G	0.643141	1006
12	rs74852906	A	G	0.0407555	1006
12	rs2052741	C	T	0.542744	1006
12	rs149115498	G	T	0.0178926	1006
12	rs78744742	A	G	0.0417495	1006
12	rs12372422	C	A	0.0337972	1006
12	rs7964408	T	C	0.643141	1006
12	rs12372471	G	A	0.17495	1006
12	rs11107783	T	C	0.643141	1006
12	rs11107784	T	G	0.643141	1006
12	rs2162328	T	C	0.643141	1006
12	rs11610378	T	C	0.643141	1006
12	rs11107785	G	T	0.142147	1006
12	rs6538568	A	G	0.643141	1006
12	rs144814850	G	A	0.0407555	1006
12	rs6538569	A	C	0.643141	1006
12	rs6538570	A	G	0.643141	1006
12	rs71458567	C	T	0.0337972	1006
12	rs7956744	A	G	0.643141	1006
12	rs7956747	A	C	0.785288	1006
12	rs140851175	T	G	0.0129225	1006
12	rs7307539	T	G	0.643141	1006
12	rs7136464	A	G	0.643141	1006
12	rs4761513	G	C	0.643141	1006
12	rs75307801	G	C	0.191849	1006
12	rs117979751	C	T	0.0407555	1006
12	rs80089786	C	T	0.0417495	1006
12	rs10859793	A	G	0.785288	1006
12	rs7961470	A	G	0.643141	1006
12	rs6538573	A	T	0.703777	1006
12	rs7306940	A	G	0.645129	1006
12	rs7307359	G	A	0.645129	1006
12	rs7307394	G	A	0.644135	1006
12	rs149747141	G	A	0.0218688	1006
12	rs7307791	G	A	0.644135	1006
12	rs79958695	C	T	0.176938	1006
12	rs11611498	A	G	0.702783	1006
12	rs11615519	G	C	0.643141	1006
12	rs117848143	C	T	0.0178926	1006
12	rs7976328	C	T	0.543738	1006
12	rs4761700	G	A	0.644135	1006
12	rs6538574	A	G	0.702783	1006
12	rs7980428	G	A	0.644135	1006
12	rs7315994	C	G	0.100398	1006
12	rs6538575	T	C	0.702783	1006
12	rs11107786	C	T	0.0337972	1006
12	rs59475764	C	A	0.100398	1006
12	rs10777653	C	G	0.461233	1006
12	rs11107787	C	T	0.176938	1006
12	rs78297294	T	G	0.0159046	1006
12	rs9634216	G	A	0.785288	1006
12	rs4761514	T	A	0.702783	1006
12	rs11107789	T	C	0.0337972	1006
12	rs61935662	A	G	0.182903	1006
12	rs4761515	A	G	0.785288	1006
12	rs7298446	C	A	0.461233	1006
12	rs67076948	G	A	0.141153	1006
12	rs11609833	C	G	0.191849	1006
12	rs75088877	C	T	0.141153	1006
12	rs73218073	A	G	0.176938	1006
12	rs12581946	A	C	0.702783	1006
12	rs61935663	A	G	0.158052	1006
12	rs74987749	G	A	0.0407555	1006
12	rs12817605	C	G	0.560636	1006
12	rs60082290	G	T	0.191849	1006
12	rs77875802	G	A	0.0407555	1006
12	rs35366311	C	T	0.142147	1006
12	rs11107791	G	A	0.176938	1006
12	rs7486054	T	G	0.785288	1006
12	rs6538576	C	G	0.352883	1006
12	rs57140437	C	T	0.0586481	1006
12	rs1863554	T	C	0.486083	1006
12	rs80072514	G	A	0.0407555	1006
12	rs11107792	G	C	0.177932	1006
12	rs10859794	C	T	0.472167	1006
12	rs11107793	G	A	0.0785288	1006
12	rs11107794	G	A	0.0337972	1006
12	rs2162327	G	A	0.518887	1006
12	rs7489169	A	T	0.634195	1006
12	rs11614728	C	T	0.515905	1006
12	rs11107795	G	T	0.0775348	1006
12	rs10859795	A	G	0.593439	1006
12	rs61935664	A	G	0.177932	1006
12	rs11107797	C	A	0.0775348	1006
12	rs10777654	A	G	0.593439	1006
12	rs77206617	C	T	0.0407555	1006
12	rs138034127	T	C	0.0119284	1006
12	rs11107798	C	T	0.0785288	1006
12	rs11107799	C	T	0.0337972	1006
12	rs2081595	C	A	0.515905	1006
12	rs2081596	G	A	0.515905	1006
12	rs2081597	C	G	0.651093	1006
12	rs11107800	G	T	0.0775348	1006
12	rs11107802	G	T	0.135189	1006
12	rs76022528	A	T	0.0437376	1006
12	rs61935665	G	A	0.515905	1006
12	rs11107803	A	G	0.515905	1006
12	rs7315328	G	A	0.0337972	1006
12	rs17023454	G	A	0.109344	1006
12	rs117847885	A	G	0.0208748	1006
12	rs7133343	A	C	0.691849	1006
12	rs7969404	T	C	0.560636	1006
12	rs7954614	A	G	0.61829	1006
12	rs12366484	C	T	0.0337972	1006
12	rs7969753	T	C	0.652087	1006
12	rs111812206	C	G	0.111332	1006
12	rs73368737	C	T	0.111332	1006
12	rs2033092	C	T	0.380716	1006
12	rs12820450	T	C	0.0397614	1006
12	rs10859798	G	A	0.185885	1006
12	rs249149	T	C	0.0536779	1006
12	rs11609632	G	C	0.0705765	1006
12	rs12227661	C	A	0.194831	1006
12	rs56983667	A	G	0.0705765	1006
12	rs11107806	G	A	0.0576541	1006
12	rs11107807	G	A	0.0576541	1006
12	rs249150	C	G	0.962227	1006
12	rs146775906	C	T	0.0149105	1006
12	rs249151	A	G	0.969185	1006
12	rs9705593	C	T	0.678926	1006
12	rs145666784	T	C	0.0198807	1006
12	rs249152	G	A	0.189861	1006
12	rs73368744	A	C	0.0298211	1006
12	rs12809276	G	A	0.0616302	1006
12	rs249153	T	C	0.189861	1006
12	rs249154	G	C	0.189861	1006
12	rs249155	A	G	0.281312	1006
12	rs249156	A	G	0.189861	1006
12	rs74883734	G	C	0.0457256	1006
12	rs249157	T	C	0.189861	1006
12	rs12371643	A	G	0.0616302	1006
12	rs249158	G	A	0.189861	1006
12	rs249159	A	G	0.219682	1006
12	rs7974531	G	A	0.680915	1006
12	rs249160	A	C	0.189861	1006
12	rs249161	G	A	0.189861	1006
12	rs61935688	G	A	0.0616302	1006
12	rs249162	A	C	0.0467197	1006
12	rs183675004	G	A	0.00795229	1006
12	rs35249403	T	C	0.0616302	1006
12	rs249163	A	G	0.281312	1006
12	rs249164	C	T	0.189861	1006
12	rs144196185	C	A	0.00795229	1006
12	rs249165	C	A	0.0467197	1006
12	rs61935689	G	A	0.0616302	1006
12	rs249166	G	T	0.189861	1006
12	rs6538577	C	T	0.742545	1006
12	rs12302104	G	A	0.026839	1006
12	rs143444049	A	T	0.0208748	1006
12	rs73218097	T	C	0.388668	1006
12	rs80033262	C	A	0.0526839	1006
12	rs61935690	C	T	0.0636183	1006
12	rs73368751	G	A	0.0298211	1006
12	rs66498225	C	T	0.0616302	1006
12	rs249167	T	A	0.189861	1006
12	rs249168	T	A	0.0467197	1006
12	rs142255674	G	T	0.026839	1006
12	rs10128879	C	T	0.804175	1006
12	rs10128881	C	T	0.67495	1006
12	rs58755632	C	T	0.0675944	1006
12	rs79396123	T	G	0.0298211	1006
12	rs10777656	T	A	0.684891	1006
12	rs11611738	G	A	0.624254	1006
12	rs148747370	G	A	0.0626243	1006
12	rs2436635	T	G	0.94334	1006
12	rs7299400	T	A	0.754473	1006
12	rs12370040	C	T	0.0616302	1006
12	rs1648430	A	C	0.941352	1006
12	rs1654940	G	A	0.843936	1006
12	rs61935692	C	T	0.0666004	1006
12	rs1630234	A	G	0.241551	1006
12	rs1648429	C	A	0.371769	1006
12	rs56202526	C	T	0.0477137	1006
12	rs7398096	G	A	0.027833	1006
12	rs12322505	T	C	0.129225	1006
12	rs11831109	A	G	0.0477137	1006
12	rs11829572	T	C	0.406561	1006
12	rs75292902	C	A	0.130219	1006
12	rs116867473	G	T	0.0149105	1006
12	rs12368216	A	G	0.358847	1006
12	rs117916697	A	C	0.0298211	1006
12	rs113283783	G	A	0.130219	1006
12	rs7980525	A	G	0.359841	1006
12	rs61935694	T	C	0.0506958	1006
12	rs2886830	C	T	0.0208748	1006
12	rs78952296	A	G	0.0606362	1006
12	rs7135808	C	T	0.0506958	1006
12	rs835049	G	C	0.935388	1006
12	rs249183	C	G	0.359841	1006
12	rs249184	A	G	0.935388	1006
12	rs78581352	C	G	0.027833	1006
12	rs249185	C	T	0.359841	1006
12	rs249186	T	C	0.410537	1006
12	rs58752391	G	A	0.241551	1006
12	rs249187	G	C	0.359841	1006
12	rs2114336	G	T	0.229622	1006
12	rs79694598	G	C	0.0159046	1006
12	rs249188	A	G	0.359841	1006
12	rs1648438	A	G	0.941352	1006
12	rs1648439	G	A	0.130219	1006
12	rs146653996	G	A	0.0168986	1006
12	rs75358012	G	C	0.028827	1006
12	rs249189	T	C	0.424453	1006
12	rs75898016	A	G	0.0178926	1006
12	rs116889122	T	C	0.0308151	1006
12	rs11107811	T	C	0.199801	1006
12	rs67920940	C	T	0.0477137	1006
12	rs10859799	C	T	0.237575	1006
12	rs59945497	T	C	0.0447316	1006
12	rs77002297	G	A	0.0168986	1006
12	rs11107812	C	G	0.0367793	1006
12	rs11107813	G	T	0.082505	1006
12	rs78166072	A	C	0.0626243	1006
12	rs249190	G	A	0.139165	1006
12	rs249191	G	A	0.941352	1006
12	rs139630312	A	G	0.0109344	1006
12	rs10859800	C	T	0.243539	1006
12	rs11107814	A	G	0.082505	1006
12	rs192477335	T	A	0.00795229	1006
12	rs7306256	G	A	0.45825	1006
12	rs139052689	C	A	0.00795229	1006
12	rs835056	C	G	0.483101	1006
12	rs7306386	G	A	0.45825	1006
12	rs835057	G	A	0.131213	1006
12	rs78170936	T	C	0.0626243	1006
12	rs835058	G	A	0.131213	1006
12	rs112793560	C	G	0.0159046	1006
12	rs151297994	T	C	0.0188867	1006
12	rs4923679	C	T	0.281312	1006
12	rs117638794	G	A	0.0168986	1006
12	rs4923680	T	C	0.289264	1006
12	rs7975025	A	C	0.747515	1006
12	rs1834611	G	A	0.131213	1006
12	rs2555047	C	T	0.483101	1006
12	rs117447975	A	C	0.0119284	1006
12	rs11107815	G	A	0.082505	1006
12	rs1654932	T	C	0.941352	1006
12	rs7315078	G	A	0.082505	1006
12	rs1654933	G	A	0.130219	1006
12	rs74512707	G	A	0.119284	1006
12	rs6538578	G	A	0.747515	1006
12	rs7133607	A	C	0.214712	1006
12	rs2011285	C	T	0.747515	1006
12	rs4923681	T	C	0.747515	1006
12	rs1865150	G	T	0.747515	1006
12	rs11107816	T	C	0.237575	1006
12	rs7397516	C	T	0.747515	1006
12	rs61935697	G	A	0.0437376	1006
12	rs10777657	A	G	0.747515	1006
12	rs10859801	C	T	0.747515	1006
12	rs4923664	G	C	0.747515	1006
12	rs4923665	C	T	0.747515	1006
12	rs4923652	C	T	0.747515	1006
12	rs933900	A	C	0.747515	1006
12	rs78223670	T	A	0.156064	1006
12	rs933901	T	G	0.806163	1006
12	rs2011722	G	T	0.806163	1006
12	rs10859803	C	T	0.747515	1006
12	rs11107817	G	A	0.126243	1006
12	rs9788213	A	T	0.747515	1006
12	rs10777658	A	G	0.747515	1006
12	rs933904	T	C	0.747515	1006
12	rs933905	T	C	0.747515	1006
12	rs933906	C	T	0.869781	1006
12	rs933907	C	G	0.747515	1006
12	rs1368559	T	C	0.747515	1006
12	rs1821316	A	G	0.747515	1006
12	rs1814320	T	C	0.748509	1006
12	rs558910480	G	A	0.00795229	1006
12	rs1961384	G	A	0.126243	1006
12	rs11107818	G	A	0.0586481	1006
12	rs7306455	G	A	0.082505	1006
12	rs4923667	G	T	0.747515	1006
12	rs78229863	T	C	0.0626243	1006
12	rs7309595	C	T	0.732604	1006
12	rs7309598	A	G	0.747515	1006
12	rs7309827	C	T	0.747515	1006
12	rs11107819	C	T	0.0586481	1006
12	rs7295644	T	C	0.747515	1006
12	rs11107820	G	A	0.0586481	1006
12	rs7310355	A	G	0.747515	1006
12	rs10777659	C	T	0.747515	1006
12	rs10859804	C	T	0.747515	1006
12	rs10777660	A	C	0.747515	1006
12	rs4923668	G	A	0.747515	1006
12	rs4923669	A	G	0.747515	1006
12	rs76509040	T	G	0.0626243	1006
12	rs4923670	T	G	0.869781	1006
12	rs4923671	A	G	0.747515	1006
12	rs4923672	G	A	0.739563	1006
12	rs143654691	C	T	0.0228628	1006
12	rs17321133	A	G	0.156064	1006
12	rs17268117	C	G	0.0626243	1006
12	rs2366999	A	G	0.868787	1006
12	rs6538579	A	G	0.747515	1006
12	rs11107822	G	A	0.0586481	1006
12	rs6538580	C	T	0.747515	1006
12	rs6538581	A	C	0.766402	1006
12	rs6538582	A	C	0.867793	1006
12	rs6538583	C	T	0.579523	1006
12	rs11107823	G	A	0.122266	1006
12	rs7316496	T	A	0.568588	1006
12	rs7316609	T	C	0.584493	1006
12	rs7300310	A	G	0.604374	1006
12	rs150156754	C	T	0.0159046	1006
12	rs12581768	A	G	0.0725646	1006
12	rs77911227	A	T	0.0178926	1006
12	rs12814712	G	A	0.0924453	1006
12	rs7308472	C	T	0.32505	1006
12	rs7308376	A	T	0.704771	1006
12	rs7308787	G	A	0.705765	1006
12	rs10859805	A	T	0.32505	1006
12	rs10859806	C	T	0.266402	1006
12	rs10777661	C	A	0.32505	1006
12	rs7974156	C	G	0.797217	1006
12	rs145031112	G	A	0.0337972	1006
12	rs10859807	T	C	0.266402	1006
12	rs10777662	T	A	0.380716	1006
12	rs11107824	G	C	0.326044	1006
12	rs11107825	T	C	0.32505	1006
12	rs111707006	A	G	0.0337972	1006
12	rs11107826	T	C	0.0705765	1006
12	rs10859808	C	T	0.77336	1006
12	rs11107827	C	G	0.870775	1006
12	rs112724820	G	A	0.0924453	1006
12	rs10859809	A	G	0.49006	1006
12	rs61935715	C	T	0.0675944	1006
12	rs17023515	G	A	0.0318091	1006
12	rs4923673	G	T	0.49006	1006
12	rs11837672	T	C	0.266402	1006
12	rs11107828	C	T	0.266402	1006
12	rs11107829	A	C	0.0586481	1006
12	rs11107830	T	C	0.0586481	1006
12	rs10859810	C	A	0.380716	1006
12	rs7304912	C	T	0.380716	1006
12	rs61935718	G	A	0.0228628	1006
12	rs80326576	G	A	0.0606362	1006
12	rs4923678	A	G	0.0586481	1006
12	rs7316274	G	A	0.380716	1006
12	rs11833562	C	A	0.266402	1006
12	rs11107831	G	A	0.252485	1006
12	rs4923654	G	A	0.485089	1006
12	rs11836742	T	A	0.0675944	1006
12	rs11107832	G	A	0.05666	1006
12	rs11107833	G	A	0.422465	1006
12	rs57377071	C	T	0.267396	1006
12	rs76718979	A	C	0.0606362	1006
12	rs77601348	A	G	0.0606362	1006
12	rs7960234	G	A	0.49006	1006
12	rs77633554	C	T	0.0516899	1006
12	rs61935733	T	C	0.0675944	1006
12	rs12821816	G	A	0.49006	1006
12	rs12581271	G	A	0.266402	1006
12	rs7310973	T	C	0.49006	1006
12	rs7298241	G	A	0.49006	1006
12	rs4923677	T	C	0.49006	1006
12	rs7298437	A	C	0.333996	1006
12	rs7298902	G	C	0.0586481	1006
12	rs4923653	C	T	0.49006	1006
12	rs7307138	G	A	0.870775	1006
12	rs10859811	T	C	0.870775	1006
12	rs10745711	G	A	0.870775	1006
12	rs61935734	G	A	0.0675944	1006
12	rs7311541	C	T	0.0586481	1006
12	rs7297214	T	C	0.870775	1006
12	rs76835653	A	C	0.0924453	1006
12	rs11107835	T	C	0.0586481	1006
12	rs10859812	C	T	0.380716	1006
12	rs6538584	G	A	0.870775	1006
12	rs1426469	G	A	0.863817	1006
12	rs11107836	C	T	0.0586481	1006
12	rs111809657	C	T	0.0924453	1006
12	rs1426468	C	T	0.870775	1006
12	rs1433323	G	A	0.870775	1006
12	rs11833532	A	G	0.0675944	1006
12	rs1433322	T	C	0.870775	1006
12	rs1433321	A	C	0.870775	1006
12	rs74572258	G	A	0.0924453	1006
12	rs1433320	T	C	0.870775	1006
12	rs17023531	A	G	0.266402	1006
12	rs7134496	G	A	0.870775	1006
12	rs7305503	T	C	0.870775	1006
12	rs1814319	A	T	0.870775	1006
12	rs933898	A	G	0.870775	1006
12	rs933897	C	T	0.426441	1006
12	rs933896	G	A	0.870775	1006
12	rs4923659	C	T	0.0924453	1006
12	rs2367000	T	G	0.870775	1006
12	rs2860598	T	C	0.870775	1006
12	rs10859813	C	T	0.380716	1006
12	rs4923648	G	A	0.870775	1006
12	rs7310432	T	C	0.426441	1006
12	rs7294376	C	T	0.870775	1006
12	rs7294747	G	A	0.870775	1006
12	rs10859814	T	C	0.444334	1006
12	rs12371666	G	T	0.444334	1006
12	rs12368364	A	C	0.870775	1006
12	rs10859815	C	A	0.870775	1006
12	rs10777663	T	A	0.870775	1006
12	rs10777664	G	A	0.870775	1006
12	rs11107842	C	T	0.0586481	1006
12	rs10745713	T	C	0.870775	1006
12	rs111956618	A	C	0.130219	1006
12	rs249182	G	C	0.978131	1006
12	rs1834614	G	A	0.870775	1006
12	rs11615445	G	A	0.0924453	1006
12	rs1834613	G	A	0.870775	1006
12	rs140466332	A	G	0.0675944	1006
12	rs1834612	C	T	0.812127	1006
12	rs10859816	G	C	0.426441	1006
12	rs7314625	C	T	0.812127	1006
12	rs7300251	T	C	0.812127	1006
12	rs10777665	T	C	0.266402	1006
12	rs113409044	G	C	0.0924453	1006
12	rs34008534	A	G	0.0586481	1006
12	rs55990903	G	A	0.0586481	1006
12	rs7134159	G	A	0.812127	1006
12	rs10777666	C	T	0.380716	1006
12	rs7133992	A	G	0.812127	1006
12	rs12298900	C	T	0.380716	1006
12	rs11107844	G	A	0.0586481	1006
12	rs10777667	T	C	0.870775	1006
12	rs10859817	C	G	0.426441	1006
12	rs12299025	C	T	0.385686	1006
12	rs12368716	T	C	0.0586481	1006
12	rs12369057	T	C	0.0586481	1006
12	rs77091870	A	G	0.0586481	1006
12	rs55638253	T	C	0.385686	1006
12	rs1365352	T	C	0.870775	1006
12	rs7300945	A	G	0.252485	1006
12	rs11107845	G	A	0.0586481	1006
12	rs78903768	T	C	0.266402	1006
12	rs10859818	A	G	0.870775	1006
12	rs7397433	T	C	0.444334	1006
12	rs4923674	A	G	0.444334	1006
12	rs75342638	T	C	0.128231	1006
12	rs140279427	C	T	0.0119284	1006
12	rs78365237	T	C	0.0924453	1006
12	rs11107846	G	A	0.385686	1006
12	rs11107847	G	A	0.380716	1006
12	rs4923660	C	T	0.444334	1006
12	rs61688935	C	T	0.350895	1006
12	rs10859819	C	T	0.427435	1006
12	rs59732187	C	T	0.0745527	1006
12	rs17023557	C	T	0.0646123	1006
12	rs11107851	T	C	0.235586	1006
12	rs11107852	C	T	0.0347913	1006
12	rs74891099	G	C	0.0924453	1006
12	rs11107854	A	G	0.44334	1006
12	rs61935749	G	A	0.368787	1006
12	rs147654736	A	C	0.0596421	1006
12	rs7973115	G	T	0.2833	1006
12	rs7973250	G	T	0.44334	1006
12	rs11107856	C	T	0.0586481	1006
12	rs61935750	C	T	0.0675944	1006
12	rs10745714	C	T	0.427435	1006
12	rs10745715	G	A	0.427435	1006
12	rs4923649	C	T	0.055666	1006
12	rs4923661	C	T	0.0586481	1006
12	rs2367080	C	T	0.870775	1006
12	rs7309242	C	T	0.235586	1006
12	rs10859820	A	G	0.444334	1006
12	rs7312863	C	T	0.427435	1006
12	rs1820461	A	G	0.44334	1006
12	rs113089445	C	G	0.191849	1006
12	rs6538585	A	G	0.252485	1006
12	rs4923651	T	A	0.870775	1006
12	rs112465059	A	G	0.05666	1006
12	rs4923663	C	T	0.44334	1006
12	rs10745716	T	C	0.427435	1006
12	rs11612831	G	A	0.0924453	1006
12	rs11107858	A	G	0.368787	1006
12	rs11107859	G	A	0.368787	1006
12	rs35448769	T	C	0.0586481	1006
12	rs11829773	A	C	0.0675944	1006
12	rs7957645	C	T	0.44334	1006
12	rs7295799	G	T	0.807157	1006
12	rs12367625	A	G	0.263419	1006
12	rs6538588	A	T	0.510934	1006
12	rs10859822	C	A	0.347913	1006
12	rs61935751	C	T	0.0685885	1006
12	rs17321986	G	T	0.101392	1006
12	rs835044	T	C	0.645129	1006
12	rs17023565	G	T	0.0685885	1006
12	rs835045	C	T	0.135189	1006
12	rs56029035	C	A	0.0159046	1006
12	rs7316005	G	A	0.111332	1006
12	rs835047	A	T	0.176938	1006
12	rs835048	G	A	0.176938	1006
12	rs11107860	T	C	0.399602	1006
12	rs111463574	C	T	0.0606362	1006
12	rs144250024	G	A	0.00994036	1006
12	rs56307685	C	T	0.0695825	1006
12	rs1102069	G	A	0.133201	1006
12	rs1612479	A	G	0.17992	1006
12	rs1628439	G	C	0.17992	1006
12	rs11107861	T	C	0.0755467	1006
12	rs1616855	T	C	0.0119284	1006
12	rs79640257	A	G	0.0467197	1006
12	rs2436634	C	A	0.17992	1006
12	rs79284315	T	G	0.0467197	1006
12	rs249181	A	G	0.133201	1006
12	rs17023567	G	C	0.0705765	1006
12	rs56127812	C	A	0.0705765	1006
12	rs171597	G	A	0.263419	1006
12	rs149935582	C	A	0.0437376	1006
12	rs249180	G	T	0.774354	1006
12	rs249179	C	T	0.190855	1006
12	rs249178	T	C	0.190855	1006
12	rs11107862	T	C	0.0705765	1006
12	rs249177	C	T	0.147117	1006
12	rs249176	T	C	0.194831	1006
12	rs17269086	T	C	0.0596421	1006
12	rs249175	C	A	0.146123	1006
12	rs138868138	C	T	0.0258449	1006
12	rs249174	C	T	0.190855	1006
12	rs249173	T	C	0.194831	1006
12	rs74805541	T	C	0.0377734	1006
12	rs17023570	C	T	0.0119284	1006
12	rs249172	T	C	0.195825	1006
12	rs12423738	T	C	0.195825	1006
12	rs12422350	C	T	0.196819	1006
12	rs1654942	T	C	0.195825	1006
12	rs1654941	G	C	0.195825	1006
12	rs148219480	G	A	0.0487078	1006
12	rs1648428	C	T	0.656064	1006
12	rs12300942	G	C	0.147117	1006
12	rs1648431	T	C	0.195825	1006
12	rs74950485	A	T	0.0139165	1006
12	rs113562654	A	C	0.27833	1006
12	rs77259832	G	T	0.0258449	1006
12	rs61935755	T	A	0.0695825	1006
12	rs75200697	A	G	0.0139165	1006
12	rs11107865	A	C	0.110338	1006
12	rs35584	A	G	0.195825	1006
12	rs43202	T	G	0.195825	1006
12	rs41146	T	C	0.195825	1006
12	rs61935757	G	T	0.0695825	1006
12	rs12827634	A	G	0.394632	1006
12	rs146452125	G	A	0.0447316	1006
12	rs80106847	G	A	0.0258449	1006
12	rs35583	A	G	0.147117	1006
12	rs76828837	A	C	0.0487078	1006
12	rs12816964	A	T	0.0168986	1006
12	rs57571944	T	G	0.0695825	1006
12	rs35582	C	G	0.827038	1006
12	rs34656650	G	A	0.0516899	1006
12	rs149733659	T	C	0.0487078	1006
12	rs56317922	T	C	0.0159046	1006
12	rs75967756	T	A	0.27833	1006
12	rs249169	C	T	0.656064	1006
12	rs59886655	C	T	0.0487078	1006
12	rs249170	T	C	0.656064	1006
12	rs11107868	G	A	0.0516899	1006
12	rs77052646	C	G	0.0308151	1006
12	rs249171	C	A	0.656064	1006
12	rs78833763	T	C	0.0606362	1006
12	rs58769104	G	A	0.0695825	1006
12	rs2569989	C	A	0.656064	1006
12	rs10859824	G	A	0.27833	1006
12	rs117805783	G	A	0.0178926	1006
12	rs146412024	G	A	0.0447316	1006
12	rs61935759	A	G	0.0695825	1006
12	rs835043	C	T	0.147117	1006
12	rs80161427	A	T	0.0178926	1006
12	rs76626609	C	T	0.0487078	1006
12	rs139085080	A	C	0.0487078	1006
12	rs79193785	C	A	0.0487078	1006
12	rs76000631	C	A	0.0497018	1006
12	rs17023583	A	C	0.0695825	1006
12	rs17269631	T	G	0.0487078	1006
12	rs249141	T	A	0.265408	1006
12	rs11107870	C	T	0.0725646	1006
12	rs249142	C	T	0.195825	1006
12	rs193789	C	G	0.147117	1006
12	rs249143	C	G	0.147117	1006
12	rs11107872	G	A	0.274354	1006
12	rs77352263	C	T	0.195825	1006
12	rs74783438	C	G	0.196819	1006
12	rs74514608	C	G	0.0487078	1006
12	rs17023599	A	G	0.0497018	1006
12	rs112976005	C	G	0.274354	1006
12	rs117821582	T	C	0.0119284	1006
12	rs11107874	G	C	0.0357853	1006
12	rs117624293	G	C	0.0497018	1006
12	rs113220345	T	C	0.0168986	1006
12	rs17023608	A	G	0.0695825	1006
12	rs17023612	C	T	0.0447316	1006
12	rs77856298	C	T	0.0437376	1006
12	rs17023614	A	G	0.0447316	1006
12	rs78734647	C	T	0.0447316	1006
12	rs11107875	T	C	0.0357853	1006
12	rs76447046	T	C	0.0447316	1006
12	rs12579299	A	G	0.204771	1006
12	rs166066	T	C	0.147117	1006
12	rs112698272	T	C	0.0695825	1006
12	rs11107876	G	A	0.0596421	1006
12	rs183656	C	T	0.761431	1006
12	rs249145	G	C	0.147117	1006
12	rs4923658	T	C	0.0447316	1006
12	rs7971079	A	G	0.274354	1006
12	rs2033089	C	A	0.0596421	1006
12	rs2033088	G	A	0.0596421	1006
12	rs10859825	T	C	0.0596421	1006
12	rs56731093	T	A	0.0447316	1006
12	rs75135781	G	A	0.0447316	1006
12	rs61938161	G	C	0.0695825	1006
12	rs933899	A	G	0.0596421	1006
12	rs249144	T	C	0.195825	1006
12	rs11107877	T	C	0.274354	1006
12	rs138729200	A	G	0.00994036	1006
12	rs55633464	C	T	0.0487078	1006
12	rs148794921	T	C	0.00994036	1006
12	rs141966653	T	C	0.0178926	1006
12	rs146288898	T	C	0.0178926	1006
12	rs149929727	T	A	0.0238569	1006
12	rs139246190	T	A	0.0308151	1006
12	rs2252559	C	T	0.148111	1006
12	rs61938162	G	A	0.0238569	1006
12	rs2252556	A	C	0.147117	1006
12	rs142620547	G	C	0.054672	1006
12	rs703692	C	G	0.261431	1006
12	rs876116	C	T	0.0695825	1006
12	rs11107880	G	A	0.0596421	1006
12	rs80007301	C	T	0.0447316	1006
12	rs77028818	G	A	0.0447316	1006
12	rs844333	C	G	0.652087	1006
12	rs864450	C	T	0.191849	1006
12	rs58419790	G	C	0.0447316	1006
12	rs76517830	A	G	0.05666	1006
12	rs61938164	G	C	0.0705765	1006
12	rs7135351	T	C	0.110338	1006
12	rs249146	C	T	0.147117	1006
12	rs75386214	C	T	0.100398	1006
12	rs249147	G	A	0.191849	1006
12	rs7298631	T	C	0.390656	1006
12	rs57863571	A	G	0.0695825	1006
12	rs139724149	C	T	0.0447316	1006
12	rs11107881	G	A	0.274354	1006
12	rs34704705	A	G	0.0447316	1006
12	rs117623495	G	A	0.026839	1006
12	rs116887098	A	G	0.0447316	1006
12	rs117264318	C	T	0.0178926	1006
12	rs1005687	A	G	0.186879	1006
12	rs1005688	G	C	0.186879	1006
12	rs835060	T	A	0.2167	1006
12	rs141404127	T	C	0.0188867	1006
12	rs73221768	C	G	0.00894632	1006
12	rs56293535	C	T	0.0695825	1006
12	rs79241850	A	G	0.027833	1006
12	rs77346728	T	C	0.0447316	1006
12	rs73221771	C	T	0.00994036	1006
12	rs60745517	C	T	0.0695825	1006
12	rs117795207	C	T	0.05666	1006
12	rs190217045	G	T	0.0218688	1006
12	rs10859826	A	G	0.392644	1006
12	rs117183946	C	T	0.147117	1006
12	rs117518201	G	A	0.0447316	1006
12	rs7397218	T	C	0.0457256	1006
12	rs17270596	T	G	0.05666	1006
12	rs2043366	A	C	0.764414	1006
12	rs77381836	A	G	0.0248509	1006
12	rs138800682	T	A	0.0447316	1006
12	rs17023636	C	A	0.0447316	1006
12	rs11107883	A	C	0.276342	1006
12	rs117378701	A	G	0.0149105	1006
12	rs7297570	G	A	0.763419	1006
12	rs76053767	A	G	0.05666	1006
12	rs75229952	C	T	0.148111	1006
12	rs12316136	G	A	0.265408	1006
12	rs7970670	C	T	0.763419	1006
12	rs77046066	T	C	0.148111	1006
12	rs117242154	G	T	0.00795229	1006
12	rs7399211	C	T	0.0447316	1006
12	rs117207609	A	G	0.05666	1006
12	rs77533931	G	A	0.106362	1006
12	rs7397212	G	A	0.0586481	1006
12	rs140364418	G	C	0.05666	1006
12	rs71458574	T	C	0.0586481	1006
12	rs113228061	T	G	0.106362	1006
12	rs11834548	A	G	0.276342	1006
12	rs2043367	A	G	0.276342	1006
12	rs882583	A	G	0.148111	1006
12	rs1865151	A	G	0.0725646	1006
12	rs11107889	C	G	0.00994036	1006
12	rs117928478	C	T	0.0159046	1006
12	rs144000553	C	T	0.027833	1006
12	rs2043368	G	A	0.39165	1006
12	rs112437521	G	C	0.0725646	1006
12	rs12424500	A	G	0.220676	1006
12	rs186510892	C	T	0.0168986	1006
12	rs7299457	T	C	0.764414	1006
12	rs144109246	G	A	0.0725646	1006
12	rs138015148	G	A	0.0258449	1006
12	rs11107891	C	T	0.0715706	1006
12	rs10128863	T	C	0.148111	1006
12	rs117814184	C	T	0.05666	1006
12	rs10128782	C	T	0.148111	1006
12	rs11107892	T	A	0.0586481	1006
12	rs73221778	C	A	0.0536779	1006
12	rs3794256	G	A	0.148111	1006
12	rs3794257	T	G	0.205765	1006
12	rs2241724	G	C	0.148111	1006
12	rs7312457	T	G	0.107356	1006
12	rs2367082	A	G	0.277336	1006
12	rs61938190	G	T	0.0725646	1006
12	rs2060304	A	G	0.0725646	1006
12	rs7977311	C	T	0.115308	1006
12	rs12307747	G	C	0.148111	1006
12	rs7358643	A	G	0.335984	1006
12	rs141032270	G	C	0.145129	1006
12	rs12303256	G	A	0.148111	1006
12	rs12310399	T	C	0.336978	1006
12	rs7137731	T	C	0.335984	1006
12	rs61938192	C	T	0.0725646	1006
12	rs113017965	G	A	0.0745527	1006
12	rs10859829	A	T	0.264414	1006
12	rs11107893	G	A	0.117296	1006
12	rs57938738	T	C	0.0735586	1006
12	rs12320381	A	G	0.150099	1006
12	rs115386684	T	A	0.0586481	1006
12	rs4762311	T	C	0.264414	1006
12	rs80100960	T	G	0.0576541	1006
12	rs4762172	T	C	0.0705765	1006
12	rs4762184	T	C	0.850895	1006
12	rs7135194	C	T	0.737575	1006
12	rs61995686	G	A	0.00994036	1006
12	rs62621234	G	A	0.0576541	1006
12	rs4762452	A	C	0.115308	1006
12	rs7135574	C	T	0.735586	1006
12	rs4762459	T	C	0.99006	1006
12	rs117037561	C	T	0.0457256	1006
12	rs4762479	C	T	0.0576541	1006
12	rs7139135	G	A	0.735586	1006
12	rs7139441	G	T	0.735586	1006
12	rs61938195	C	T	0.0735586	1006
12	rs7310753	T	C	0.851889	1006
12	rs7294613	C	T	0.736581	1006
12	rs7297710	A	G	0.735586	1006
12	rs7298738	C	T	0.735586	1006
12	rs76651634	T	C	0.0447316	1006
12	rs79892458	A	G	0.105368	1006
12	rs7298841	A	G	0.662028	1006
12	rs6538589	A	T	0.661034	1006
12	rs4762621	A	G	0.850895	1006
12	rs73223645	A	T	0.0178926	1006
12	rs112684645	A	G	0.0159046	1006
12	rs111915453	G	A	0.0735586	1006
12	rs10859830	C	T	0.849901	1006
12	rs551580825	G	A	0.0139165	1006
12	rs61938198	A	G	0.338966	1006
12	rs7138545	C	G	0.661034	1006
12	rs80190035	T	C	0.0576541	1006
12	rs6538590	C	T	0.849901	1006
12	rs118127083	G	C	0.0149105	1006
12	rs55931865	A	G	0.131213	1006
12	rs11107896	G	A	0.0576541	1006
12	rs6538591	A	C	0.661034	1006
12	rs75124489	A	C	0.0447316	1006
12	rs6538592	G	A	0.661034	1006
12	rs61938200	C	T	0.0238569	1006
12	rs7305944	C	G	0.131213	1006
12	rs7306300	G	A	0.661034	1006
12	rs12319710	C	T	0.661034	1006
12	rs116848449	C	T	0.055666	1006
12	rs11107897	A	G	0.661034	1006
12	rs12372093	C	T	0.849901	1006
12	rs11107898	A	G	0.661034	1006
12	rs4132527	G	T	0.661034	1006
12	rs11107900	C	T	0.0576541	1006
12	rs74687215	C	G	0.0586481	1006
12	rs6538593	A	G	0.661034	1006
12	rs55984078	G	C	0.10835	1006
12	rs4762153	C	G	0.849901	1006
12	rs6538594	T	C	0.661034	1006
12	rs6538595	A	G	0.661034	1006
12	rs79379362	G	A	0.0407555	1006
12	rs73223652	G	T	0.0178926	1006
12	rs10859831	C	T	0.661034	1006
12	rs7304036	C	T	0.849901	1006
12	rs11107902	A	G	0.661034	1006
12	rs11107903	G	A	0.0576541	1006
12	rs11836398	C	T	0.661034	1006
12	rs7484972	T	A	0.661034	1006
12	rs55880537	C	T	0.0735586	1006
12	rs6538596	C	T	0.661034	1006
12	rs7977624	G	A	0.848907	1006
12	rs7977572	A	G	0.661034	1006
12	rs6419371	T	G	0.848907	1006
12	rs7484333	G	A	0.175944	1006
12	rs61938202	G	T	0.175944	1006
12	rs12578168	G	A	0.187873	1006
12	rs146706812	C	T	0.0248509	1006
12	rs7956762	C	A	0.99006	1006
12	rs149457459	A	G	0.027833	1006
12	rs9919687	G	A	0.187873	1006
12	rs12817989	T	A	0.0576541	1006
12	rs6538597	C	A	0.662028	1006
12	rs7961466	C	T	0.279324	1006
12	rs117516378	A	C	0.05666	1006
12	rs12830164	G	T	0.0576541	1006
12	rs10735328	T	C	0.662028	1006
12	rs34539435	G	A	0.0576541	1006
12	rs10735329	A	G	0.849901	1006
12	rs11107904	T	C	0.0586481	1006
12	rs7308047	A	C	0.662028	1006
12	rs6538598	C	T	0.663022	1006
12	rs4762391	T	C	0.849901	1006
12	rs11107905	T	C	0.662028	1006
12	rs150075564	G	A	0.05666	1006
12	rs11107906	T	G	0.662028	1006
12	rs11107907	A	G	0.849901	1006
12	rs7954260	T	C	0.187873	1006
12	rs77210229	A	G	0.0139165	1006
12	rs80278983	C	T	0.0417495	1006
12	rs6538599	T	C	0.849901	1006
12	rs7306996	G	A	0.849901	1006
12	rs117163302	A	G	0.0129225	1006
12	rs61734229	T	C	0.0298211	1006
12	rs12372152	A	G	0.0576541	1006
12	rs10859835	T	C	0.662028	1006
12	rs10859836	A	G	0.849901	1006
12	rs7300443	T	A	0.662028	1006
12	rs6538600	A	G	0.849901	1006
12	rs139348286	C	T	0.05666	1006
12	rs11107908	C	T	0.0576541	1006
12	rs11107909	C	T	0.0576541	1006
12	rs10859837	G	A	0.130219	1006
12	rs7134554	C	T	0.331014	1006
12	rs10859838	G	A	0.205765	1006
12	rs7959849	C	T	0.714712	1006
12	rs7960157	G	A	0.714712	1006
12	rs7974889	T	C	0.846918	1006
12	rs6538601	T	C	0.846918	1006
12	rs59417306	A	T	0.0745527	1006
12	rs6538602	C	A	0.714712	1006
12	rs7970810	C	T	0.714712	1006
12	rs7971114	G	T	0.846918	1006
12	rs9804833	A	G	0.132207	1006
12	rs7971041	C	T	0.714712	1006
12	rs35551524	T	C	0.0586481	1006
12	rs61937891	A	G	0.00994036	1006
12	rs12817128	G	A	0.0586481	1006
12	rs142767140	T	C	0.0119284	1006
12	rs79455801	G	A	0.206759	1006
12	rs61937892	A	G	0.0238569	1006
12	rs7975727	G	A	0.846918	1006
12	rs61937893	T	A	0.0596421	1006
12	rs7957829	A	G	0.714712	1006
12	rs7957936	A	G	0.846918	1006
12	rs149386893	C	A	0.00994036	1006
12	rs11609550	A	G	0.05666	1006
12	rs76727196	T	C	0.028827	1006
12	rs11613607	G	A	0.507952	1006
12	rs35498210	C	T	0.33499	1006
12	rs6538603	T	C	0.846918	1006
12	rs6538604	T	C	0.846918	1006
12	rs56713157	A	G	0.206759	1006
12	rs4762214	C	T	0.507952	1006
12	rs11829776	T	C	0.206759	1006
12	rs117097245	T	C	0.0149105	1006
12	rs78776477	G	A	0.027833	1006
12	rs112992451	G	A	0.206759	1006
12	rs10459184	T	C	0.845924	1006
12	rs112659891	C	T	0.0516899	1006
12	rs6538605	A	T	0.506958	1006
12	rs113321785	A	G	0.206759	1006
12	rs11107912	G	C	0.0586481	1006
12	rs7485088	A	G	0.845924	1006
12	rs80026193	C	G	0.206759	1006
12	rs75700482	T	A	0.0427435	1006
12	rs78753969	T	C	0.0735586	1006
12	rs77475611	G	A	0.205765	1006
12	rs143629755	A	G	0.0427435	1006
12	rs74380362	A	C	0.0447316	1006
12	rs77529723	A	G	0.206759	1006
12	rs7965447	C	T	0.638171	1006
12	rs10745718	G	A	0.84493	1006
12	rs58613228	T	C	0.206759	1006
12	rs60129850	C	A	0.206759	1006
12	rs11107914	C	A	0.0586481	1006
12	rs61937896	G	A	0.0745527	1006
12	rs112817027	G	C	0.0745527	1006
12	rs149250769	G	A	0.0139165	1006
12	rs117821327	G	A	0.00894632	1006
12	rs7484919	C	T	0.845924	1006
12	rs10859839	G	A	0.0586481	1006
12	rs55703445	C	T	0.206759	1006
12	rs6538607	C	A	0.638171	1006
12	rs76545735	C	T	0.083499	1006
12	rs7298498	A	T	0.50497	1006
12	rs6538608	C	T	0.84493	1006
12	rs142343935	C	T	0.0407555	1006
12	rs61937899	C	T	0.0735586	1006
12	rs7138903	T	C	0.84493	1006
12	rs79730620	C	T	0.027833	1006
12	rs7308406	C	G	0.50497	1006
12	rs12372256	A	G	0.0347913	1006
12	rs117359442	C	T	0.0387674	1006
12	rs4077235	C	A	0.0586481	1006
12	rs74609880	T	C	0.0129225	1006
12	rs138087502	G	A	0.0188867	1006
12	rs142353920	G	A	0.0208748	1006
12	rs6538609	G	A	0.638171	1006
12	rs11107915	G	A	0.206759	1006
12	rs78827885	C	G	0.0407555	1006
12	rs139382333	T	G	0.0238569	1006
12	rs12228622	C	T	0.0586481	1006
12	rs10859841	G	A	0.0586481	1006
12	rs10777669	A	T	0.84493	1006
12	rs7310835	G	A	0.638171	1006
12	rs7488417	C	T	0.147117	1006
12	rs117700552	G	A	0.0188867	1006
12	rs7979489	A	G	0.842942	1006
12	rs7134064	C	G	0.84493	1006
12	rs76112485	C	T	0.0427435	1006
12	rs61937919	T	C	0.0745527	1006
12	rs12312350	G	A	0.117296	1006
12	rs4762241	T	G	0.698807	1006
12	rs61937920	C	G	0.0596421	1006
12	rs77860947	T	C	0.146123	1006
12	rs149973408	T	C	0.028827	1006
12	rs4762607	C	T	0.0427435	1006
12	rs113745635	C	T	0.205765	1006
12	rs35875434	G	A	0.205765	1006
12	rs11107916	T	C	0.326044	1006
12	rs79504509	G	A	0.0427435	1006
12	rs111600451	A	G	0.0159046	1006
12	rs7308154	T	C	0.116302	1006
12	rs6419372	G	T	0.838966	1006
12	rs112006394	A	G	0.0417495	1006
12	rs11615095	T	A	0.189861	1006
12	rs7487993	T	G	0.838966	1006
12	rs75977568	G	A	0.0238569	1006
12	rs61937921	C	T	0.0745527	1006
12	rs10859842	T	A	0.0586481	1006
12	rs80247146	G	A	0.116302	1006
12	rs117236872	G	C	0.0526839	1006
12	rs10859843	T	C	0.0606362	1006
12	rs4762624	G	A	0.117296	1006
12	rs4762625	T	C	0.841948	1006
12	rs11832540	A	T	0.67992	1006
12	rs7978118	G	T	0.841948	1006
12	rs7977816	A	T	0.841948	1006
12	rs7132399	G	A	0.841948	1006
12	rs7132714	C	A	0.326044	1006
12	rs7136244	A	T	0.326044	1006
12	rs7136350	A	G	0.176938	1006
12	rs117455401	G	C	0.0387674	1006
12	rs7957893	C	T	0.841948	1006
12	rs7973048	T	C	0.0745527	1006
12	rs61937922	C	T	0.0745527	1006
12	rs7973285	T	C	0.841948	1006
12	rs7961230	C	A	0.664016	1006
12	rs73223692	C	T	0.0745527	1006
12	rs11107921	G	A	0.326044	1006
12	rs11107922	A	G	0.0149105	1006
12	rs6419373	C	T	0.66501	1006
12	rs55851053	G	A	0.0745527	1006
12	rs7488543	G	A	0.0745527	1006
12	rs61695955	C	T	0.0745527	1006
12	rs35322478	A	C	0.326044	1006
12	rs140487333	C	T	0.117296	1006
12	rs11107925	G	C	0.176938	1006
12	rs7956452	C	T	0.326044	1006
12	rs7956554	C	G	0.150099	1006
12	rs11608868	G	A	0.117296	1006
12	rs7307378	T	C	0.150099	1006
12	rs7310428	T	G	0.33996	1006
12	rs6538611	T	C	0.842942	1006
12	rs7975658	T	C	0.842942	1006
12	rs79212830	A	C	0.0387674	1006
12	rs11609860	G	A	0.515905	1006
12	rs9788192	A	G	0.842942	1006
12	rs6538612	G	A	0.842942	1006
12	rs10859844	G	T	0.666004	1006
12	rs10859845	G	T	0.326044	1006
12	rs77107812	T	A	0.0119284	1006
12	rs67905848	C	T	0.0745527	1006
12	rs10777670	G	A	0.176938	1006
12	rs11107928	C	A	0.0586481	1006
12	rs10777671	C	T	0.840954	1006
12	rs74347715	C	T	0.0536779	1006
12	rs116096597	C	T	0.0437376	1006
12	rs7136056	G	C	0.842942	1006
12	rs7135847	C	T	0.842942	1006
12	rs4128507	T	C	0.177932	1006
12	rs78682716	G	A	0.0397614	1006
12	rs4128508	A	G	0.0437376	1006
12	rs61937925	A	C	0.0745527	1006
12	rs73225604	T	C	0.0119284	1006
12	rs7971582	C	T	0.842942	1006
12	rs139257479	C	T	0.0437376	1006
12	rs113838384	G	C	0.0725646	1006
12	rs145324478	C	T	0.0188867	1006
12	rs12830425	T	G	0.0596421	1006
12	rs61937926	C	T	0.327038	1006
12	rs139922036	C	T	0.0238569	1006
12	rs78387383	T	C	0.0188867	1006
12	rs191046229	T	A	0.0168986	1006
12	rs11613113	G	C	0.189861	1006
12	rs11107930	C	T	0.326044	1006
12	rs4762660	A	G	0.176938	1006
12	rs57456549	G	A	0.0745527	1006
12	rs10777672	G	T	0.842942	1006
12	rs56030284	A	T	0.0745527	1006
12	rs6538613	G	A	0.842942	1006
12	rs67066162	T	A	0.0745527	1006
12	rs77230786	A	G	0.150099	1006
12	rs6538614	A	C	0.843936	1006
12	rs12368369	A	G	0.166998	1006
12	rs76098499	T	G	0.0536779	1006
12	rs10745719	A	G	0.843936	1006
12	rs183585415	T	G	0.0129225	1006
12	rs11107931	C	T	0.0596421	1006
12	rs6538615	T	C	0.666004	1006
12	rs77600002	A	C	0.0437376	1006
12	rs79980336	G	A	0.149105	1006
12	rs76414395	G	A	0.0437376	1006
12	rs150079978	A	G	0.0248509	1006
12	rs34732232	A	G	0.16004	1006
12	rs34603068	T	C	0.16004	1006
12	rs10859846	T	C	0.345924	1006
12	rs68062797	G	C	0.0745527	1006
12	rs7956604	T	C	0.845924	1006
12	rs75363763	C	T	0.0129225	1006
12	rs10859847	A	G	0.0606362	1006
12	rs7956997	T	C	0.149105	1006
12	rs60955350	G	A	0.0745527	1006
12	rs60931712	A	G	0.0526839	1006
12	rs6538616	C	A	0.845924	1006
12	rs58434296	C	T	0.0745527	1006
12	rs75048526	C	A	0.0447316	1006
12	rs7309080	C	T	0.17992	1006
12	rs12820518	C	T	0.32008	1006
12	rs7309426	G	A	0.17992	1006
12	rs112357674	C	T	0.0725646	1006
12	rs75730941	C	G	0.00894632	1006
12	rs77571575	G	A	0.0447316	1006
12	rs10859848	G	A	0.0785288	1006
12	rs114461900	A	T	0.106362	1006
12	rs77970880	T	C	0.107356	1006
12	rs2171576	C	T	0.323062	1006
12	rs73225627	G	C	0.128231	1006
12	rs4762279	C	T	0.853877	1006
12	rs10859849	C	T	0.0775348	1006
12	rs10859850	G	A	0.0775348	1006
12	rs61937946	G	A	0.0715706	1006
12	rs10777673	T	C	0.854871	1006
12	rs10777674	G	A	0.196819	1006
12	rs10777675	A	T	0.55169	1006
12	rs17271191	T	C	0.0387674	1006
12	rs11107934	A	G	0.0775348	1006
12	rs2306884	C	T	0.156064	1006
12	rs766404	G	A	0.0238569	1006
12	rs117209224	C	A	0.0139165	1006
12	rs17023760	G	A	0.0467197	1006
12	rs10507047	T	C	0.0775348	1006
12	rs4762288	C	T	0.0467197	1006
12	rs4762289	A	G	0.0467197	1006
12	rs61937947	C	T	0.0725646	1006
12	rs7976767	C	T	0.323062	1006
12	rs75963908	C	G	0.0705765	1006
12	rs75601809	C	T	0.0467197	1006
12	rs4762292	T	C	0.854871	1006
12	rs145151658	G	A	0.0129225	1006
12	rs60649734	C	T	0.0725646	1006
12	rs66551640	T	C	0.0725646	1006
12	rs10777676	C	T	0.196819	1006
12	rs67304054	C	A	0.0725646	1006
12	rs1488642	C	T	0.0705765	1006
12	rs60755216	T	C	0.107356	1006
12	rs7310833	G	A	0.442346	1006
12	rs6538617	C	T	0.196819	1006
12	rs79350049	C	A	0.107356	1006
12	rs6538618	T	C	0.442346	1006
12	rs74792623	C	T	0.137177	1006
12	rs4762296	A	G	0.0467197	1006
12	rs75740384	G	A	0.0467197	1006
12	rs76634946	C	G	0.107356	1006
12	rs10859852	C	A	0.22664	1006
12	rs141005232	T	C	0.0159046	1006
12	rs61937949	T	G	0.0725646	1006
12	rs10859853	T	C	0.335984	1006
12	rs11107940	T	G	0.138171	1006
12	rs138055333	C	T	0.106362	1006
12	rs35670929	G	A	0.138171	1006
12	rs56130152	C	T	0.0725646	1006
12	rs1488643	G	T	0.197813	1006
12	rs1873051	T	C	0.197813	1006
12	rs923371	A	G	0.668986	1006
12	rs2886934	G	T	0.0467197	1006
12	rs148397550	G	A	0.106362	1006
12	rs10507048	G	A	0.244533	1006
12	rs10777677	A	G	0.33499	1006
12	rs61937950	G	A	0.0725646	1006
12	rs75762038	C	T	0.107356	1006
12	rs12302691	C	T	0.137177	1006
12	rs61937951	C	A	0.0725646	1006
12	rs61937952	G	A	0.0725646	1006
12	rs147890173	C	T	0.0109344	1006
12	rs11613931	T	C	0.156064	1006
12	rs78282576	C	G	0.106362	1006
12	rs73374246	G	A	0.0705765	1006
12	rs10859854	T	C	0.668986	1006
12	rs78138205	G	C	0.137177	1006
12	rs6538620	A	G	0.197813	1006
12	rs7308542	T	G	0.156064	1006
12	rs113655146	G	A	0.106362	1006
12	rs57309969	C	T	0.0725646	1006
12	rs7961515	C	T	0.0467197	1006
12	rs11107943	G	A	0.0785288	1006
12	rs10859855	G	A	0.197813	1006
12	rs6538621	C	T	0.197813	1006
12	rs184851501	G	T	0.0159046	1006
12	rs57611631	G	T	0.0467197	1006
12	rs4762302	C	A	0.0785288	1006
12	rs12426451	G	T	0.137177	1006
12	rs11107945	G	A	0.0705765	1006
12	rs73225646	A	G	0.143141	1006
12	rs6538622	A	G	0.442346	1006
12	rs6538623	C	T	0.812127	1006
12	rs12422591	A	T	0.139165	1006
12	rs10777678	A	T	0.335984	1006
12	rs7965391	G	A	0.0467197	1006
12	rs10161366	G	A	0.137177	1006
12	rs61937954	G	C	0.0725646	1006
12	rs7980356	T	C	0.66998	1006
12	rs12830009	A	T	0.0785288	1006
12	rs61541373	G	A	0.0725646	1006
12	rs116312579	A	G	0.0467197	1006
12	rs10859856	T	C	0.442346	1006
12	rs10859857	G	C	0.33499	1006
12	rs75611952	T	C	0.0467197	1006
12	rs12319095	C	A	0.137177	1006
12	rs74345953	A	T	0.0705765	1006
12	rs4762152	T	A	0.0785288	1006
12	rs12369055	A	G	0.197813	1006
12	rs11107948	T	G	0.0705765	1006
12	rs12309090	A	G	0.137177	1006
12	rs11107952	G	C	0.0785288	1006
12	rs145325641	G	A	0.0159046	1006
12	rs12815210	G	T	0.0785288	1006
12	rs79218774	C	T	0.137177	1006
12	rs148734777	G	A	0.0129225	1006
12	rs11107953	A	T	0.0785288	1006
12	rs75391073	G	A	0.137177	1006
12	rs77545174	A	G	0.137177	1006
12	rs76229941	C	G	0.137177	1006
12	rs61937956	C	G	0.0725646	1006
12	rs76574241	T	G	0.107356	1006
12	rs1873052	C	T	0.197813	1006
12	rs76201435	A	G	0.107356	1006
12	rs1873053	C	A	0.0785288	1006
12	rs55797522	G	A	0.107356	1006
12	rs76073346	A	T	0.137177	1006
12	rs56152405	T	C	0.0725646	1006
12	rs113138510	G	C	0.0159046	1006
12	rs79929197	A	T	0.107356	1006
12	rs7979908	G	A	0.813121	1006
12	rs10859858	T	C	0.33499	1006
12	rs61937958	G	A	0.0377734	1006
12	rs12299283	C	G	0.137177	1006
12	rs75258865	A	G	0.107356	1006
12	rs10859859	C	T	0.197813	1006
12	rs68187856	A	G	0.0725646	1006
12	rs78552001	A	G	0.0705765	1006
12	rs10161330	A	G	0.33499	1006
12	rs117043937	C	T	0.0228628	1006
12	rs80117583	A	G	0.107356	1006
12	rs7967229	A	T	0.441352	1006
12	rs73227412	C	T	0.0109344	1006
12	rs1964592	T	C	0.33499	1006
12	rs113633577	C	T	0.107356	1006
12	rs12320196	A	G	0.444334	1006
12	rs56075446	G	C	0.0725646	1006
12	rs56392034	A	G	0.143141	1006
12	rs12315763	T	C	0.0795229	1006
12	rs112314686	C	G	0.0159046	1006
12	rs7954978	A	G	0.335984	1006
12	rs74364198	T	C	0.107356	1006
12	rs17023834	A	G	0.143141	1006
12	rs10859860	T	C	0.137177	1006
12	rs11107954	A	G	0.137177	1006
12	rs78652962	A	C	0.137177	1006
12	rs78085246	T	C	0.107356	1006
12	rs4762308	G	A	0.44334	1006
12	rs10859861	C	T	0.0795229	1006
12	rs143673357	G	C	0.0467197	1006
12	rs76017910	T	C	0.137177	1006
12	rs12368315	C	G	0.0795229	1006
12	rs12368359	G	A	0.0795229	1006
12	rs74238577	T	C	0.137177	1006
12	rs112254009	C	T	0.138171	1006
12	rs113241658	C	T	0.137177	1006
12	rs11107955	C	T	0.0795229	1006
12	rs3751271	T	G	0.137177	1006
12	rs3751272	T	G	0.197813	1006
12	rs75590237	A	G	0.107356	1006
12	rs6538624	T	C	0.812127	1006
12	rs12311718	C	T	0.137177	1006
12	rs12818477	T	A	0.0149105	1006
12	rs151185804	G	A	0.0238569	1006
12	rs6538625	T	A	0.668986	1006
12	rs77744812	C	T	0.137177	1006
12	rs7296348	G	C	0.667992	1006
12	rs71458584	A	T	0.0149105	1006
12	rs34695888	G	T	0.0149105	1006
12	rs11107956	G	A	0.0795229	1006
12	rs117552215	T	C	0.0159046	1006
12	rs2306885	A	C	0.0795229	1006
12	rs12305760	A	G	0.198807	1006
12	rs7974044	A	G	0.0328032	1006
12	rs17023855	A	G	0.0725646	1006
12	rs10777679	A	G	0.44334	1006
12	rs7957257	A	T	0.335984	1006
12	rs17271913	A	C	0.137177	1006
12	rs1038652	C	T	0.335984	1006
12	rs10859862	T	C	0.225646	1006
12	rs77535747	T	C	0.0159046	1006
12	rs17023860	G	A	0.0725646	1006
12	rs1038653	C	T	0.0795229	1006
12	rs17855933	A	G	0.107356	1006
12	rs17272011	G	A	0.137177	1006
12	rs78666950	C	T	0.107356	1006
12	rs17023862	C	T	0.0467197	1006
12	rs76187104	C	T	0.0208748	1006
12	rs10859863	T	C	0.44334	1006
12	rs10859864	C	T	0.0795229	1006
12	rs56114057	G	A	0.137177	1006
12	rs118006310	G	T	0.0447316	1006
12	rs77252010	G	T	0.0447316	1006
12	rs17023867	T	G	0.0258449	1006
12	rs80206371	A	C	0.107356	1006
12	rs75164477	A	G	0.137177	1006
12	rs7135879	G	A	0.156064	1006
12	rs117481266	C	A	0.0447316	1006
12	rs2886933	T	C	0.198807	1006
12	rs112281197	T	C	0.107356	1006
12	rs4762321	C	T	0.0795229	1006
12	rs2367305	A	G	0.668986	1006
12	rs4762161	A	C	0.198807	1006
12	rs10859865	G	A	0.0795229	1006
12	rs17023875	T	C	0.0725646	1006
12	rs12367540	G	C	0.0795229	1006
12	rs146131771	G	A	0.0129225	1006
12	rs4471514	C	T	0.444334	1006
12	rs56357400	G	A	0.107356	1006
12	rs73376205	G	A	0.0695825	1006
12	rs4414302	C	T	0.0695825	1006
12	rs73376208	T	C	0.0695825	1006
12	rs3816838	G	T	0.335984	1006
12	rs4762326	C	T	0.44334	1006
12	rs7959433	G	C	0.0725646	1006
12	rs4762327	G	A	0.198807	1006
12	rs77547742	C	T	0.107356	1006
12	rs10777681	T	C	0.0795229	1006
12	rs10745720	A	G	0.198807	1006
12	rs7963391	C	G	0.210736	1006
12	rs11107959	T	C	0.44334	1006
12	rs11107960	G	C	0.0795229	1006
12	rs12809118	G	A	0.0328032	1006
12	rs7967299	G	A	0.336978	1006
12	rs17344377	A	G	0.138171	1006
12	rs79701430	C	T	0.156064	1006
12	rs4762166	T	C	0.336978	1006
12	rs77192800	T	A	0.109344	1006
12	rs17278674	T	C	0.138171	1006
12	rs10859866	T	C	0.66998	1006
12	rs77681247	G	A	0.0695825	1006
12	rs12371088	A	G	0.336978	1006
12	rs75508588	T	C	0.027833	1006
12	rs12423799	G	A	0.336978	1006
12	rs12423852	G	T	0.138171	1006
12	rs7305909	G	A	0.66998	1006
12	rs12424123	G	A	0.138171	1006
12	rs56324965	G	T	0.10835	1006
12	rs56347544	G	A	0.138171	1006
12	rs143491710	C	A	0.0447316	1006
12	rs12826627	A	C	0.0795229	1006
12	rs79212333	G	A	0.139165	1006
12	rs77673564	G	A	0.107356	1006
12	rs12424550	C	T	0.138171	1006
12	rs10507051	G	A	0.0427435	1006
12	rs58559529	C	A	0.0725646	1006
12	rs10777682	A	T	0.0795229	1006
12	rs76374932	T	C	0.107356	1006
12	rs11107962	C	A	0.0695825	1006
12	rs193142607	C	A	0.0218688	1006
12	rs56113117	G	A	0.107356	1006
12	rs11107965	A	C	0.138171	1006
12	rs7137252	C	T	0.0795229	1006
12	rs56098417	A	G	0.107356	1006
12	rs80023003	A	G	0.0695825	1006
12	rs75915634	C	T	0.107356	1006
12	rs76988650	A	G	0.0218688	1006
12	rs146676736	A	G	0.0228628	1006
12	rs10859867	G	C	0.0795229	1006
12	rs117230064	C	G	0.0129225	1006
12	rs149196231	A	G	0.0308151	1006
12	rs112197343	A	C	0.026839	1006
12	rs4762337	G	A	0.198807	1006
12	rs7309226	A	G	0.198807	1006
12	rs7309251	A	G	0.054672	1006
12	rs7309252	A	T	0.444334	1006
12	rs76344193	G	A	0.0467197	1006
12	rs55666888	G	A	0.0168986	1006
12	rs3764046	A	G	0.0795229	1006
12	rs4762340	G	A	0.306163	1006
12	rs3794321	C	T	0.0795229	1006
12	rs148408161	G	A	0.107356	1006
12	rs11609344	A	G	0.156064	1006
12	rs11107968	A	G	0.306163	1006
12	rs12315334	G	A	0.137177	1006
12	rs75013503	G	A	0.107356	1006
12	rs4762342	G	A	0.306163	1006
12	rs17041180	T	C	0.0725646	1006
12	rs2367083	C	T	0.668986	1006
12	rs117022849	G	A	0.0129225	1006
12	rs4417384	A	C	0.198807	1006
12	rs10859868	T	A	0.122266	1006
12	rs112226196	C	T	0.026839	1006
12	rs11107969	A	G	0.138171	1006
12	rs7976638	A	G	0.668986	1006
12	rs73227441	C	T	0.0377734	1006
12	rs17344738	G	A	0.0695825	1006
12	rs17855934	T	G	0.107356	1006
12	rs14121	G	A	0.683897	1006
12	rs1046007	A	G	0.119284	1006
12	rs4468424	A	C	0.139165	1006
12	rs55753317	T	C	0.107356	1006
12	rs3185701	C	T	0.0795229	1006
```
