## Supplementary material for "Characterization of shared and ancestry-specific signals driving complex traits using multi-ancestry fine-mapping": s1_ref.bim

```
12	rs73230151	0	94695405	A	G
12	rs17022386	0	94696099	T	G
12	rs116958152	0	94696378	T	A
12	rs1918309	0	94696528	A	C
12	rs17243215	0	94698095	T	G
12	rs3803071	0	94698880	C	T
12	rs11107502	0	94699819	A	G
12	rs8553	0	94701318	C	T
12	rs79986594	0	94701558	A	T
12	rs117382918	0	94701894	A	T
12	rs61927167	0	94702937	A	T
12	rs12427423	0	94703174	G	A
12	rs75297227	0	94705286	A	T
12	rs146528478	0	94707412	A	T
12	rs55726207	0	94707458	T	C
12	rs7966824	0	94708703	T	C
12	rs78809253	0	94709076	C	A
12	rs1973832	0	94709725	T	C
12	rs11107505	0	94711460	T	C
12	rs7978911	0	94711640	T	G
12	rs117154689	0	94711951	C	A
12	rs2365452	0	94712176	A	C
12	rs2365453	0	94713800	G	A
12	rs7979083	0	94715066	A	T
12	rs60986619	0	94715714	C	T
12	rs77271674	0	94715833	G	A
12	rs7134959	0	94716720	G	A
12	rs56750276	0	94716993	G	A
12	rs78799941	0	94717107	G	A
12	rs78277263	0	94717187	C	T
12	rs7979054	0	94718554	A	G
12	rs113918189	0	94719017	C	T
12	rs142762977	0	94719098	G	A
12	rs73230164	0	94719403	T	C
12	rs78877521	0	94719690	T	C
12	rs113987418	0	94721780	T	C
12	rs57041686	0	94722260	A	G
12	rs4761604	0	94722733	C	G
12	rs12579666	0	94723752	G	A
12	rs80168527	0	94724729	T	C
12	rs116998328	0	94724969	A	C
12	rs117333942	0	94725351	T	C
12	rs75958847	0	94728373	G	A
12	rs118151017	0	94728509	C	T
12	rs141350673	0	94729146	T	C
12	rs11107510	0	94729245	T	A
12	rs56215078	0	94729286	A	T
12	rs139046818	0	94729373	G	A
12	rs4761605	0	94729577	C	T
12	rs4761474	0	94729665	A	G
12	rs12425532	0	94729680	T	C
12	rs79522377	0	94729698	C	T
12	rs117847702	0	94730218	C	T
12	rs80340157	0	94730738	T	C
12	rs73370315	0	94731188	A	T
12	rs17022408	0	94732594	A	G
12	rs78941936	0	94732711	C	T
12	rs12425550	0	94732827	G	A
12	rs11107512	0	94733802	T	G
12	rs11107513	0	94734990	A	C
12	rs4491278	0	94735153	A	G
12	rs146350913	0	94735171	A	G
12	rs4761606	0	94735932	G	A
12	rs7973302	0	94736317	G	A
12	rs11837614	0	94736825	C	T
12	rs144567468	0	94736908	T	C
12	rs117341566	0	94738337	G	T
12	rs11107514	0	94738701	A	G
12	rs73230171	0	94739850	G	A
12	rs141073155	0	94740098	G	T
12	rs138514103	0	94740122	C	T
12	rs77229792	0	94740151	T	C
12	rs7967917	0	94740451	A	G
12	rs7138291	0	94741706	T	C
12	rs147542763	0	94741872	A	G
12	rs78177096	0	94741947	C	T
12	rs7311289	0	94742300	C	T
12	rs11615536	0	94742537	G	A
12	rs7297475	0	94742690	T	C
12	rs73214103	0	94743818	A	T
12	rs3952589	0	94743821	C	T
12	rs3908179	0	94744118	C	G
12	rs117618275	0	94744925	G	C
12	rs139219017	0	94745419	A	G
12	rs68011496	0	94745712	G	A
12	rs117732099	0	94748104	C	T
12	rs114375408	0	94748112	C	G
12	rs11107517	0	94748553	T	C
12	rs149961147	0	94749252	G	A
12	rs147076924	0	94750126	A	G
12	rs4761608	0	94750538	C	T
12	rs4761609	0	94750756	A	G
12	rs58906220	0	94752125	A	G
12	rs146232578	0	94752474	G	A
12	rs117088168	0	94752616	C	G
12	rs2365455	0	94753714	A	G
12	rs141577605	0	94754004	T	C
12	rs11532364	0	94754075	T	A
12	rs79558719	0	94754244	C	T
12	rs78487108	0	94754395	G	A
12	rs111450813	0	94756188	G	C
12	rs2366436	0	94756244	G	A
12	rs75723758	0	94756741	T	C
12	rs11107518	0	94757114	A	G
12	rs7303686	0	94757826	C	T
12	rs73214110	0	94758356	T	G
12	rs78583384	0	94758424	A	T
12	rs138192764	0	94758926	T	A
12	rs2176899	0	94759591	A	T
12	rs74338208	0	94759988	T	A
12	rs142865451	0	94759996	C	T
12	rs147438774	0	94760035	A	T
12	rs34306268	0	94760310	G	C
12	rs117714951	0	94760314	G	A
12	rs12426243	0	94761701	T	C
12	rs78522470	0	94762118	C	A
12	rs12231228	0	94762349	T	C
12	rs117829816	0	94763899	C	T
12	rs56288927	0	94764127	G	A
12	rs17022417	0	94765496	A	G
12	rs17302889	0	94765721	T	C
12	rs11107520	0	94767410	T	C
12	rs76837686	0	94767770	C	G
12	rs10777590	0	94768048	G	A
12	rs4761611	0	94769758	A	G
12	rs74340001	0	94769769	G	A
12	rs10507037	0	94769945	A	G
12	rs74506061	0	94770296	C	T
12	rs77520352	0	94770810	C	A
12	rs3847817	0	94771514	A	G
12	rs118143070	0	94772117	C	G
12	rs3847818	0	94772262	A	G
12	rs2271979	0	94772742	C	T
12	rs3847819	0	94773533	G	A
12	rs78026114	0	94773672	G	A
12	rs117319412	0	94774081	T	C
12	rs11107523	0	94774519	G	A
12	rs117449928	0	94775210	T	C
12	rs6538496	0	94775926	T	C
12	rs73218250	0	94777177	G	C
12	rs182936872	0	94777741	T	C
12	rs116852661	0	94778103	T	C
12	rs1961780	0	94778581	C	G
12	rs76974577	0	94778864	C	T
12	rs80096320	0	94779728	T	C
12	rs73218251	0	94781696	A	G
12	rs113091758	0	94781853	G	T
12	rs79997997	0	94781861	T	C
12	rs10777591	0	94781974	C	T
12	rs116982475	0	94782004	C	T
12	rs10745683	0	94782827	A	G
12	rs10128868	0	94783272	C	T
12	rs7957576	0	94783765	T	C
12	rs116998093	0	94784016	C	G
12	rs73218254	0	94784081	A	G
12	rs73218255	0	94784083	G	C
12	rs11107524	0	94784130	C	T
12	rs138139095	0	94785089	G	A
12	rs139931092	0	94785770	T	C
12	rs113612988	0	94786254	A	G
12	rs147923831	0	94787301	A	C
12	rs141789029	0	94787309	A	C
12	rs56339017	0	94788683	C	A
12	rs56178377	0	94788785	T	G
12	rs11107526	0	94788877	T	C
12	rs142704543	0	94788964	G	C
12	rs7308695	0	94789356	G	T
12	rs61143362	0	94790324	C	A
12	rs4761613	0	94791968	T	C
12	rs10859694	0	94793764	T	C
12	rs76748645	0	94794801	G	A
12	rs74564330	0	94795267	C	T
12	rs77684601	0	94795357	C	G
12	rs4761476	0	94795496	G	C
12	rs148769208	0	94796955	A	G
12	rs76932261	0	94797542	T	C
12	rs75112742	0	94797640	G	C
12	rs4761614	0	94797739	G	T
12	rs78963711	0	94797900	G	C
12	rs12425425	0	94798053	G	A
12	rs76838025	0	94798899	A	C
12	rs17303308	0	94798910	C	T
12	rs73370361	0	94800077	T	G
12	rs11107530	0	94800262	T	C
12	rs147018126	0	94800581	T	C
12	rs117456735	0	94800629	G	A
12	rs11107531	0	94801321	C	T
12	rs61927185	0	94801427	A	G
12	rs140450269	0	94801634	G	A
12	rs12368829	0	94801942	A	G
12	rs141372203	0	94802770	A	T
12	rs78518046	0	94804004	T	C
12	rs73370367	0	94804184	T	G
12	rs79115110	0	94805735	C	T
12	rs78473865	0	94805764	C	T
12	rs74757516	0	94805921	C	T
12	rs145694576	0	94806505	G	A
12	rs77878948	0	94806526	T	C
12	rs55643569	0	94809301	A	T
12	rs190644412	0	94809362	C	A
12	rs73218259	0	94809615	A	C
12	rs73370372	0	94809824	T	C
12	rs73218261	0	94810369	T	C
12	rs151004395	0	94811362	C	T
12	rs137892447	0	94811936	G	A
12	rs6538497	0	94812061	T	C
12	rs6538498	0	94812123	T	C
12	rs77261061	0	94812237	G	A
12	rs117399699	0	94812486	G	A
12	rs117831795	0	94812785	T	C
12	rs115861900	0	94812972	G	A
12	rs79360427	0	94813276	C	T
12	rs11831905	0	94813453	C	T
12	rs78428051	0	94813544	C	T
12	rs11833200	0	94815375	C	T
12	rs11107533	0	94815510	G	A
12	rs61927186	0	94816022	C	A
12	rs117868072	0	94817022	G	A
12	rs144068127	0	94817052	G	T
12	rs62621447	0	94817420	G	A
12	rs117359285	0	94817473	C	T
12	rs11107534	0	94817718	G	A
12	rs61759828	0	94817847	G	A
12	rs3751186	0	94817957	G	A
12	rs148842581	0	94818615	T	C
12	rs12578115	0	94818839	G	A
12	rs112063955	0	94819221	T	C
12	rs73218265	0	94819500	G	A
12	rs138161993	0	94819672	G	A
12	rs142614882	0	94820110	T	C
12	rs77933094	0	94820434	T	C
12	rs4761615	0	94821089	T	C
12	rs6538499	0	94822270	C	T
12	rs68122601	0	94822289	G	T
12	rs117499387	0	94823023	G	A
12	rs76368427	0	94823043	T	C
12	rs145054441	0	94823359	T	C
12	rs74428157	0	94824848	A	G
12	rs117052221	0	94825436	C	A
12	rs7980846	0	94826085	A	G
12	rs78606811	0	94826832	A	T
12	rs10450731	0	94826903	A	T
12	rs1520723	0	94826994	G	A
12	rs138170234	0	94827315	G	A
12	rs117939359	0	94827680	A	T
12	rs76557995	0	94827917	T	A
12	rs75775569	0	94828256	G	T
12	rs75840185	0	94828506	A	G
12	rs73218270	0	94829076	C	G
12	rs76983576	0	94829101	T	C
12	rs114386168	0	94830096	A	G
12	rs149723171	0	94830475	C	T
12	rs11107536	0	94830500	G	A
12	rs4604938	0	94831105	G	A
12	rs116905395	0	94831348	C	A
12	rs61430337	0	94832692	A	C
12	rs147064459	0	94832751	G	A
12	rs56940275	0	94832760	G	C
12	rs112536418	0	94832820	T	C
12	rs7974840	0	94833326	T	A
12	rs73218275	0	94833806	A	G
12	rs6538500	0	94836035	G	A
12	rs80218156	0	94836931	T	C
12	rs76709944	0	94837057	T	G
12	rs77626725	0	94837058	C	A
12	rs73218277	0	94839697	C	T
12	rs77447753	0	94840208	G	T
12	rs73372209	0	94842302	T	C
12	rs140276234	0	94844140	G	C
12	rs145965473	0	94844176	C	T
12	rs118139702	0	94846883	T	C
12	rs74755462	0	94846959	A	G
12	rs113165923	0	94847743	T	C
12	rs78958215	0	94847993	C	T
12	rs74563112	0	94848034	A	C
12	rs75197622	0	94848117	C	T
12	rs73372214	0	94848410	G	A
12	rs11107543	0	94848578	C	T
12	rs145043888	0	94848765	G	T
12	rs73372215	0	94849107	C	T
12	rs75305693	0	94850045	A	T
12	rs73372218	0	94850135	T	A
12	rs1915335	0	94850479	C	T
12	rs73372219	0	94851044	A	T
12	rs74559067	0	94851360	A	G
12	rs11107544	0	94851502	T	C
12	rs140496489	0	94851831	G	A
12	rs58157404	0	94852318	C	T
12	rs10859698	0	94852628	G	A
12	rs61679133	0	94853113	C	T
12	rs117569554	0	94853425	C	A
12	rs73372223	0	94853495	G	A
12	rs73372224	0	94853596	G	A
12	rs74668211	0	94853731	G	A
12	rs190850810	0	94853746	G	C
12	rs76979817	0	94854063	C	T
12	rs73218279	0	94855216	C	T
12	rs73372226	0	94855907	C	T
12	rs79461545	0	94856430	G	A
12	rs73218281	0	94857074	T	C
12	rs73218282	0	94857157	A	C
12	rs73372229	0	94858035	T	A
12	rs10859699	0	94859009	A	G
12	rs12829725	0	94860810	A	G
12	rs12229430	0	94861277	G	C
12	rs4761478	0	94862856	T	A
12	rs77755626	0	94862896	C	A
12	rs60781210	0	94863251	G	T
12	rs118016855	0	94863274	T	C
12	rs55716477	0	94864018	G	A
12	rs55717413	0	94864394	C	A
12	rs10859700	0	94864743	T	A
12	rs1520724	0	94865477	C	T
12	rs10859701	0	94866087	T	C
12	rs117279414	0	94866093	T	C
12	rs78466077	0	94866377	G	A
12	rs12372240	0	94867543	C	A
12	rs1607807	0	94868987	A	C
12	rs73218293	0	94869760	A	G
12	rs80250778	0	94870617	T	C
12	rs10777592	0	94870643	C	T
12	rs17303608	0	94870688	C	T
12	rs78429923	0	94870905	T	C
12	rs73218295	0	94871118	G	T
12	rs73218296	0	94871138	G	A
12	rs78954075	0	94871221	A	T
12	rs148872264	0	94871816	T	C
12	rs11832471	0	94871837	A	G
12	rs141159691	0	94871859	A	G
12	rs77246720	0	94871996	C	T
12	rs116405725	0	94872062	C	T
12	rs55667322	0	94872972	G	T
12	rs12579127	0	94873105	T	C
12	rs73218297	0	94873828	G	A
12	rs74996579	0	94873961	G	A
12	rs73218298	0	94874002	A	G
12	rs17022476	0	94874285	T	G
12	rs75442785	0	94874429	C	T
12	rs74630370	0	94874440	C	T
12	rs73218299	0	94875101	G	A
12	rs115526591	0	94875216	C	T
12	rs73218300	0	94875302	T	C
12	rs59967551	0	94875344	G	A
12	rs7137716	0	94875407	G	T
12	rs77238694	0	94875432	T	C
12	rs78411832	0	94875566	T	C
12	rs73218301	0	94875903	T	C
12	rs11107549	0	94876262	T	C
12	rs79085867	0	94876310	G	T
12	rs78227451	0	94876688	G	C
12	rs78188636	0	94876716	A	G
12	rs56076114	0	94877065	C	T
12	rs55734403	0	94877245	C	T
12	rs148488413	0	94880200	C	G
12	rs76817733	0	94880517	A	T
12	rs139236208	0	94880742	G	A
12	rs12311699	0	94880748	A	C
12	rs111835543	0	94880912	A	G
12	rs61927190	0	94880936	G	C
12	rs12424302	0	94881159	T	C
12	rs150776655	0	94881579	G	A
12	rs4502030	0	94881661	T	C
12	rs12315018	0	94881995	A	G
12	rs960529	0	94882200	C	T
12	rs60473094	0	94882271	C	G
12	rs960528	0	94882444	C	T
12	rs11107552	0	94882590	A	G
12	rs11107553	0	94882811	G	A
12	rs76785029	0	94882905	C	T
12	rs7968657	0	94883045	C	T
12	rs10859704	0	94883121	G	C
12	rs2128894	0	94883246	T	C
12	rs2366443	0	94883816	G	A
12	rs7972619	0	94883983	C	G
12	rs2366445	0	94884010	G	A
12	rs2366446	0	94884045	G	A
12	rs4274252	0	94884189	C	T
12	rs4761618	0	94884366	G	A
12	rs4761619	0	94884758	C	T
12	rs74688274	0	94884906	C	A
12	rs10859705	0	94885132	G	A
12	rs1905439	0	94886108	C	A
12	rs74705839	0	94886400	A	G
12	rs113621807	0	94886977	T	A
12	rs10859706	0	94887044	G	A
12	rs10777594	0	94887114	G	A
12	rs10777595	0	94887365	G	A
12	rs17022487	0	94887584	T	C
12	rs61927208	0	94887588	G	A
12	rs10777596	0	94887665	C	T
12	rs10777597	0	94887747	T	A
12	rs61927209	0	94887835	T	C
12	rs75970101	0	94887851	G	C
12	rs117849808	0	94887881	C	A
12	rs4761620	0	94887941	G	A
12	rs7968386	0	94888615	G	A
12	rs7968508	0	94888728	G	A
12	rs7958936	0	94889567	T	C
12	rs7972607	0	94889764	G	T
12	rs12368906	0	94890011	G	A
12	rs4761479	0	94890048	C	T
12	rs4761480	0	94890074	C	T
12	rs75232732	0	94890092	C	T
12	rs10745685	0	94890147	A	G
12	rs7975958	0	94890220	G	A
12	rs11613649	0	94890605	T	G
12	rs12830405	0	94891159	C	A
12	rs112707183	0	94891192	T	C
12	rs10859707	0	94891353	G	C
12	rs150035819	0	94891450	G	A
12	rs79493635	0	94891745	A	C
12	rs75979314	0	94892047	C	T
12	rs12814380	0	94892751	A	G
12	rs7959114	0	94892886	C	G
12	rs59567925	0	94892891	G	A
12	rs7959419	0	94892931	G	T
12	rs34620722	0	94893359	C	T
12	rs7959897	0	94893365	G	A
12	rs10859708	0	94893463	T	C
12	rs34585430	0	94894730	T	C
12	rs1905435	0	94895115	G	A
12	rs11107560	0	94895262	T	C
12	rs149842897	0	94895557	C	T
12	rs7306070	0	94895858	A	G
12	rs7306186	0	94895951	A	G
12	rs149160448	0	94895975	A	T
12	rs12582230	0	94896018	C	T
12	rs117648972	0	94896409	C	T
12	rs116915179	0	94896708	G	A
12	rs76174044	0	94896843	A	G
12	rs10859709	0	94897609	C	T
12	rs10777598	0	94897629	C	G
12	rs76428350	0	94898159	G	A
12	rs4761621	0	94898462	T	C
12	rs74623801	0	94898501	T	C
12	rs75490789	0	94898586	A	G
12	rs35568780	0	94899057	G	A
12	rs111929484	0	94899180	C	T
12	rs10859710	0	94899237	G	T
12	rs2170770	0	94899389	A	G
12	rs2128893	0	94899427	C	A
12	rs10777600	0	94899466	T	A
12	rs12578954	0	94899662	A	T
12	rs11835329	0	94899808	C	T
12	rs11835904	0	94900115	G	A
12	rs11831239	0	94900251	A	G
12	rs11831296	0	94900594	A	T
12	rs1905437	0	94900866	G	A
12	rs7136023	0	94901112	T	C
12	rs17022494	0	94901115	T	A
12	rs17022499	0	94901589	T	A
12	rs116967323	0	94901595	G	A
12	rs7305852	0	94901665	A	G
12	rs17022501	0	94901687	A	G
12	rs77989279	0	94901761	C	T
12	rs10859711	0	94902113	A	T
12	rs147972235	0	94902264	T	C
12	rs10859712	0	94902500	A	C
12	rs115810657	0	94902593	T	G
12	rs1994171	0	94902838	T	C
12	rs1994172	0	94902964	G	T
12	rs10507038	0	94903269	G	C
12	rs138364803	0	94903537	G	T
12	rs17022506	0	94904283	T	C
12	rs77954198	0	94904619	A	G
12	rs11107569	0	94905169	T	G
12	rs141456145	0	94905458	T	C
12	rs9668287	0	94905963	C	T
12	rs17022519	0	94906141	A	G
12	rs75500873	0	94906338	A	T
12	rs76987928	0	94906361	G	T
12	rs145818704	0	94906553	T	G
12	rs117659594	0	94906571	T	C
12	rs7300391	0	94906897	G	A
12	rs111923432	0	94907247	A	G
12	rs10859713	0	94907751	C	T
12	rs4761622	0	94908060	A	G
12	rs10735321	0	94908151	T	C
12	rs113392748	0	94908744	C	T
12	rs6538502	0	94909304	A	G
12	rs112554484	0	94909496	G	T
12	rs10859714	0	94909566	C	T
12	rs6538503	0	94909576	C	T
12	rs9668510	0	94909665	T	C
12	rs10859715	0	94909729	C	G
12	rs76312079	0	94911219	A	G
12	rs10859716	0	94911253	G	A
12	rs12580402	0	94912054	T	C
12	rs112722628	0	94912088	T	C
12	rs59432363	0	94912266	G	A
12	rs7965373	0	94912764	A	G
12	rs78694799	0	94913836	G	A
12	rs7959154	0	94913862	T	C
12	rs7973055	0	94914297	G	T
12	rs6538504	0	94914350	G	A
12	rs4761623	0	94915532	C	G
12	rs35682691	0	94915603	T	C
12	rs7980689	0	94915977	G	A
12	rs74857080	0	94917308	G	A
12	rs117171658	0	94918014	T	C
12	rs11107571	0	94918333	C	G
12	rs11107572	0	94918442	A	G
12	rs111479451	0	94918456	C	A
12	rs139439454	0	94918500	G	A
12	rs111314575	0	94918603	C	T
12	rs113359687	0	94918974	T	C
12	rs113027553	0	94919129	C	T
12	rs113540137	0	94919285	A	G
12	rs113933837	0	94919681	C	T
12	rs111388897	0	94919758	T	G
12	rs113627253	0	94920427	A	C
12	rs112087850	0	94920683	T	C
12	rs117074464	0	94920844	A	G
12	rs112177306	0	94921230	G	A
12	rs113720049	0	94921258	T	C
12	rs113162890	0	94921321	A	G
12	rs113237150	0	94921484	C	T
12	rs113932412	0	94921619	G	C
12	rs11107573	0	94921688	C	T
12	rs7314124	0	94921903	T	C
12	rs7298014	0	94922025	A	C
12	rs113420935	0	94922145	G	A
12	rs111655808	0	94922154	A	C
12	rs80262030	0	94922176	C	T
12	rs7298759	0	94922387	G	A
12	rs11107574	0	94922654	T	C
12	rs10777601	0	94923428	A	G
12	rs10777602	0	94923692	C	T
12	rs59283988	0	94923864	A	C
12	rs10859717	0	94923878	C	T
12	rs12817714	0	94924467	C	T
12	rs10859718	0	94924699	T	A
12	rs7962496	0	94925193	T	C
12	rs10859719	0	94925612	C	A
12	rs145601828	0	94926070	C	T
12	rs4761624	0	94926755	C	T
12	rs112735059	0	94927093	C	T
12	rs12815378	0	94927331	T	C
12	rs35054601	0	94927601	T	A
12	rs35748136	0	94927605	T	A
12	rs7135412	0	94927665	G	C
12	rs11107575	0	94927781	A	G
12	rs11107576	0	94927852	T	C
12	rs12831939	0	94927854	G	A
12	rs75887205	0	94927926	C	G
12	rs7301413	0	94928052	G	T
12	rs7301219	0	94928077	C	T
12	rs61927237	0	94928595	G	A
12	rs61927238	0	94928765	A	G
12	rs61927239	0	94929088	C	T
12	rs11107577	0	94929495	A	G
12	rs6538505	0	94929560	A	G
12	rs6538506	0	94929579	A	G
12	rs6538507	0	94929669	G	C
12	rs117621335	0	94930076	G	A
12	rs11107579	0	94930154	T	C
12	rs7961364	0	94930196	T	C
12	rs73220243	0	94930496	C	A
12	rs75795237	0	94931016	G	A
12	rs12424639	0	94931601	G	A
12	rs10859721	0	94931618	T	G
12	rs55745954	0	94931969	G	A
12	rs10859722	0	94932212	C	A
12	rs1317872	0	94932594	T	C
12	rs4761625	0	94932846	G	A
12	rs117916154	0	94933006	C	T
12	rs4492875	0	94933145	A	G
12	rs7973429	0	94933211	T	G
12	rs12581125	0	94933617	G	T
12	rs12581131	0	94933691	G	A
12	rs11107580	0	94933876	T	C
12	rs11107581	0	94934162	T	C
12	rs61927240	0	94934202	T	C
12	rs71458548	0	94934443	G	A
12	rs146115256	0	94934545	C	T
12	rs11107582	0	94934606	G	A
12	rs4761626	0	94934666	G	A
12	rs4761627	0	94934685	C	T
12	rs4761628	0	94934702	A	G
12	rs2170773	0	94934823	A	G
12	rs75752951	0	94934936	T	C
12	rs35350822	0	94935609	G	C
12	rs111657630	0	94935792	T	C
12	rs4592484	0	94935899	C	T
12	rs4502040	0	94935900	A	G
12	rs12317814	0	94936131	C	T
12	rs57852040	0	94936636	G	A
12	rs7957689	0	94936687	T	C
12	rs7971163	0	94936694	G	A
12	rs34182998	0	94936816	G	A
12	rs74625383	0	94937374	T	G
12	rs12822087	0	94937620	A	G
12	rs12822520	0	94937782	C	T
12	rs4761629	0	94938374	A	G
12	rs34211693	0	94938912	C	T
12	rs12370497	0	94938937	C	T
12	rs12320623	0	94939210	T	C
12	rs4761481	0	94939776	A	G
12	rs34269612	0	94941252	C	G
12	rs7308296	0	94941871	G	C
12	rs7139313	0	94942223	T	C
12	rs17022621	0	94942310	T	C
12	rs12371985	0	94942660	G	A
12	rs7973666	0	94942675	A	G
12	rs3827521	0	94943056	C	A
12	rs10859724	0	94943547	G	A
12	rs10777603	0	94943596	A	G
12	rs10859725	0	94943872	T	C
12	rs10777604	0	94943890	C	T
12	rs17022644	0	94943904	G	A
12	rs148374606	0	94943932	T	C
12	rs17022649	0	94943977	A	C
12	rs4761630	0	94944181	T	C
12	rs10507041	0	94944695	G	A
12	rs11107585	0	94944711	C	T
12	rs7303568	0	94944771	T	C
12	rs4761631	0	94944787	G	A
12	rs4761632	0	94944972	C	T
12	rs117037575	0	94945166	G	A
12	rs11107586	0	94945401	T	C
12	rs11107587	0	94945483	C	T
12	rs11107588	0	94945590	G	A
12	rs12817082	0	94945623	G	A
12	rs11107589	0	94945652	T	C
12	rs34660467	0	94945786	C	T
12	rs11107591	0	94945837	C	T
12	rs7294781	0	94945844	C	T
12	rs7294676	0	94945897	A	C
12	rs7294907	0	94945932	C	T
12	rs7295135	0	94945941	G	C
12	rs7295425	0	94946202	G	A
12	rs7311696	0	94946421	T	C
12	rs12580093	0	94946480	T	C
12	rs7311830	0	94946539	T	C
12	rs10859727	0	94946713	A	G
12	rs1872103	0	94947015	A	G
12	rs1872102	0	94947069	G	C
12	rs73222490	0	94947077	G	A
12	rs1872100	0	94947140	C	T
12	rs7299542	0	94947260	C	T
12	rs7299724	0	94947497	A	G
12	rs71458550	0	94947518	T	A
12	rs4491308	0	94947652	A	G
12	rs66660680	0	94947754	G	T
12	rs17022712	0	94947918	T	C
12	rs11107595	0	94948190	A	G
12	rs11107596	0	94948196	T	C
12	rs17022716	0	94948299	G	A
12	rs141814809	0	94948333	C	A
12	rs12824690	0	94948451	C	G
12	rs2170772	0	94948566	G	A
12	rs2170771	0	94948657	C	T
12	rs2366625	0	94948681	C	G
12	rs10777605	0	94949025	A	G
12	rs10859728	0	94949430	G	A
12	rs148632433	0	94949520	C	T
12	rs4761633	0	94949522	A	G
12	rs7955502	0	94949997	C	A
12	rs35677689	0	94950003	G	T
12	rs6538508	0	94950329	T	C
12	rs6538509	0	94950397	G	A
12	rs7959716	0	94950921	G	A
12	rs11107598	0	94951040	G	T
12	rs10859729	0	94951121	G	A
12	rs4598721	0	94951373	G	T
12	rs112250173	0	94952025	T	G
12	rs11107601	0	94952636	G	T
12	rs4761634	0	94952672	A	T
12	rs4761635	0	94952687	C	G
12	rs17022724	0	94952716	G	T
12	rs2128898	0	94952888	G	A
12	rs2128897	0	94953055	C	G
12	rs79409162	0	94953145	T	C
12	rs144793824	0	94953181	T	C
12	rs10859730	0	94953200	C	T
12	rs61929004	0	94953316	G	A
12	rs17022730	0	94953378	T	C
12	rs10859731	0	94953413	G	A
12	rs17022738	0	94953487	G	A
12	rs10859732	0	94953649	G	A
12	rs11107602	0	94953714	T	C
12	rs4761483	0	94954104	T	G
12	rs4394891	0	94954299	C	T
12	rs60793690	0	94954560	C	T
12	rs10859733	0	94954741	G	A
12	rs145546710	0	94954764	A	C
12	rs7296951	0	94955261	T	C
12	rs7297315	0	94955546	T	A
12	rs12314280	0	94955585	T	C
12	rs17022749	0	94955603	C	T
12	rs75258105	0	94955607	G	T
12	rs12307230	0	94955644	G	T
12	rs1316332	0	94956194	C	T
12	rs1811135	0	94956351	G	T
12	rs138315027	0	94956429	G	A
12	rs2366452	0	94956735	T	G
12	rs1316366	0	94957027	A	G
12	rs2625920	0	94957375	A	T
12	rs2128896	0	94957734	C	T
12	rs2128895	0	94957738	T	C
12	rs73224227	0	94958279	C	T
12	rs61929008	0	94958404	A	G
12	rs7306104	0	94959311	G	A
12	rs9630283	0	94959424	C	T
12	rs56316323	0	94959475	C	T
12	rs2651963	0	94959861	C	T
12	rs118165633	0	94960130	C	A
12	rs17022759	0	94960312	T	A
12	rs146586360	0	94960517	G	A
12	rs2651964	0	94961324	G	A
12	rs17305683	0	94962729	G	A
12	rs1290004	0	94962791	G	C
12	rs17022770	0	94963456	G	A
12	rs61440179	0	94963611	C	T
12	rs1290005	0	94964157	T	C
12	rs11107606	0	94964365	T	C
12	rs141407604	0	94964890	T	C
12	rs1290910	0	94965058	G	C
12	rs1299865	0	94965710	C	T
12	rs4436604	0	94965989	A	T
12	rs6538510	0	94966338	T	C
12	rs78945869	0	94967125	T	A
12	rs141186127	0	94967644	C	T
12	rs1274525	0	94968493	G	A
12	rs1274526	0	94968953	G	A
12	rs12426949	0	94969201	T	A
12	rs12823286	0	94969266	G	A
12	rs1274527	0	94969740	A	T
12	rs1274528	0	94969866	A	T
12	rs1274529	0	94969872	G	A
12	rs1274530	0	94970125	A	G
12	rs1274531	0	94970275	A	T
12	rs1274532	0	94970382	T	G
12	rs1274533	0	94970570	A	T
12	rs1296522	0	94970747	A	G
12	rs1299117	0	94970921	G	A
12	rs1290006	0	94971068	A	G
12	rs6538511	0	94971322	A	G
12	rs6538512	0	94971580	A	G
12	rs112133320	0	94971856	C	T
12	rs2270893	0	94972290	C	T
12	rs2036386	0	94972573	A	G
12	rs7342403	0	94972813	G	A
12	rs4761484	0	94973046	G	A
12	rs7977700	0	94973707	C	T
12	rs2366628	0	94974340	A	G
12	rs2366629	0	94974388	A	G
12	rs2128892	0	94974673	G	A
12	rs79928308	0	94975245	C	T
12	rs3747553	0	94975799	G	A
12	rs3747552	0	94976084	T	C
12	rs3747551	0	94976159	T	C
12	rs3747550	0	94976383	T	A
12	rs12313375	0	94976499	A	C
12	rs12828600	0	94976996	C	T
12	rs4761485	0	94977205	G	A
12	rs4761486	0	94977372	C	T
12	rs11615468	0	94978138	C	T
12	rs117988583	0	94978330	A	G
12	rs7311703	0	94978409	C	T
12	rs11615515	0	94978479	C	T
12	rs2651990	0	94978617	G	C
12	rs6538514	0	94978886	C	G
12	rs6538515	0	94979026	C	T
12	rs6538516	0	94979046	C	A
12	rs79895460	0	94979134	C	T
12	rs117675899	0	94979199	G	A
12	rs4019547	0	94979538	A	G
12	rs4019548	0	94979560	T	C
12	rs4019549	0	94979672	T	C
12	rs10777606	0	94979930	T	A
12	rs4019550	0	94980390	T	C
12	rs1905438	0	94980422	A	T
12	rs1807783	0	94980601	T	G
12	rs78759742	0	94981041	A	G
12	rs143069064	0	94981718	C	T
12	rs74879321	0	94981948	C	T
12	rs7963870	0	94982401	C	T
12	rs1973485	0	94982660	T	C
12	rs1973486	0	94982686	A	G
12	rs7302028	0	94982890	C	T
12	rs12426149	0	94982989	A	G
12	rs1553295	0	94983042	T	C
12	rs5026918	0	94983505	A	G
12	rs78138827	0	94983575	C	T
12	rs7133845	0	94983624	T	C
12	rs6538517	0	94983850	G	A
12	rs148021142	0	94983917	G	A
12	rs7306874	0	94984012	G	A
12	rs7137393	0	94984103	T	A
12	rs12426569	0	94984482	A	G
12	rs4761637	0	94984559	T	C
12	rs75421294	0	94984716	A	C
12	rs7975236	0	94984896	C	T
12	rs7975133	0	94984900	A	C
12	rs11107615	0	94984929	C	G
12	rs11835238	0	94985320	T	G
12	rs12824007	0	94985439	C	G
12	rs11837490	0	94985485	A	G
12	rs17022799	0	94985724	G	A
12	rs17022801	0	94985853	G	A
12	rs12830335	0	94986013	G	A
12	rs61082673	0	94986133	C	T
12	rs28722566	0	94986601	G	A
12	rs4761487	0	94986607	G	A
12	rs9668866	0	94986743	C	T
12	rs11838220	0	94986794	A	G
12	rs11836483	0	94986897	T	G
12	rs74238550	0	94987251	G	T
12	rs12582164	0	94987271	T	C
12	rs12580817	0	94987532	C	T
12	rs12580838	0	94987634	G	C
12	rs12580832	0	94987650	C	T
12	rs11107617	0	94987739	A	C
12	rs4761488	0	94988064	A	G
12	rs4761489	0	94988116	A	G
12	rs12309664	0	94988288	T	C
12	rs7132438	0	94988454	T	C
12	rs7301498	0	94988487	C	A
12	rs61936660	0	94988566	C	T
12	rs7967301	0	94988787	G	A
12	rs7305110	0	94988855	C	T
12	rs7305122	0	94988909	A	T
12	rs7970354	0	94989115	C	A
12	rs7970272	0	94989166	A	G
12	rs74656310	0	94989215	G	T
12	rs41347046	0	94990088	A	G
12	rs113939566	0	94990149	C	T
12	rs113538176	0	94990254	C	T
12	rs67970379	0	94990334	A	T
12	rs12372496	0	94991110	A	G
12	rs151016224	0	94991322	T	C
12	rs10219601	0	94991578	G	A
12	rs7954209	0	94992216	C	T
12	rs2625928	0	94992458	C	T
12	rs2449663	0	94992730	G	T
12	rs4761638	0	94994649	G	A
12	rs79134596	0	94995013	G	A
12	rs80169948	0	94995089	G	A
12	rs61936683	0	94995154	G	C
12	rs4373996	0	94995921	G	C
12	rs1274534	0	94996197	A	G
12	rs12578501	0	94996573	T	C
12	rs1274535	0	94996663	A	G
12	rs1274536	0	94997017	C	T
12	rs7309909	0	94997356	G	A
12	rs1274537	0	94997442	A	G
12	rs1290911	0	94997816	T	A
12	rs11836783	0	94997903	T	G
12	rs1298698	0	94998286	A	G
12	rs1296523	0	94998541	T	C
12	rs58514908	0	94998907	C	A
12	rs73375852	0	94998958	T	C
12	rs4761639	0	94999518	C	T
12	rs2134131	0	95000173	C	T
12	rs7299637	0	95000357	A	G
12	rs117703714	0	95000369	G	T
12	rs148217759	0	95000422	A	G
12	rs4761490	0	95000543	C	T
12	rs2651959	0	95000896	C	T
12	rs2651960	0	95001032	G	T
12	rs2651961	0	95001286	T	C
12	rs12426342	0	95001332	G	A
12	rs2625932	0	95001344	C	T
12	rs12582099	0	95001594	G	A
12	rs4761641	0	95001686	T	C
12	rs2625933	0	95001778	A	G
12	rs2651962	0	95002363	C	T
12	rs12582418	0	95002431	C	T
12	rs79406032	0	95002520	A	G
12	rs75154270	0	95002522	C	T
12	rs12426730	0	95002540	C	A
12	rs7312281	0	95002861	G	T
12	rs2455149	0	95002967	A	G
12	rs193010073	0	95002968	C	T
12	rs7963788	0	95003281	T	C
12	rs6538520	0	95003358	C	A
12	rs7313238	0	95003590	G	A
12	rs6538521	0	95003821	A	C
12	rs2625934	0	95003905	C	T
12	rs2625935	0	95003915	A	G
12	rs2651974	0	95004153	C	T
12	rs2651973	0	95004693	A	G
12	rs12228576	0	95005187	T	A
12	rs75723325	0	95005643	G	A
12	rs11107620	0	95005712	G	A
12	rs138404875	0	95005964	C	T
12	rs11107621	0	95006180	G	A
12	rs73375873	0	95006502	C	T
12	rs76521177	0	95007459	A	G
12	rs12823314	0	95008004	C	T
12	rs10466949	0	95008125	C	G
12	rs2202103	0	95008375	A	G
12	rs2292008	0	95009253	G	A
12	rs2292007	0	95009655	T	C
12	rs117590715	0	95010350	C	T
12	rs2625923	0	95010371	G	A
12	rs2651972	0	95010560	T	G
12	rs60320610	0	95010591	C	T
12	rs2651971	0	95010679	T	C
12	rs2651970	0	95010807	T	C
12	rs2651969	0	95011002	G	A
12	rs150553146	0	95011045	G	A
12	rs55934166	0	95011851	C	G
12	rs61427548	0	95011883	A	G
12	rs2651979	0	95011987	T	C
12	rs10859737	0	95012472	G	C
12	rs17022939	0	95012735	A	G
12	rs145976947	0	95012821	G	A
12	rs77281774	0	95012854	C	T
12	rs77385210	0	95013566	A	G
12	rs10777607	0	95013697	C	T
12	rs12811432	0	95013730	G	A
12	rs36036911	0	95014075	T	C
12	rs61936686	0	95014299	G	A
12	rs1872099	0	95016296	T	A
12	rs10859739	0	95016969	T	A
12	rs2651968	0	95017057	G	A
12	rs2625939	0	95017410	C	T
12	rs10859740	0	95018022	A	C
12	rs11107626	0	95018177	T	C
12	rs2625938	0	95018331	A	T
12	rs12823052	0	95018461	G	T
12	rs2625937	0	95019091	T	C
12	rs73375890	0	95019187	C	T
12	rs7978996	0	95019352	A	G
12	rs113675949	0	95019977	C	T
12	rs61936687	0	95020239	C	T
12	rs11107627	0	95020466	C	T
12	rs34582414	0	95020580	C	A
12	rs79169843	0	95020641	G	T
12	rs1274522	0	95020759	C	T
12	rs117266882	0	95020894	G	A
12	rs17022950	0	95022244	G	T
12	rs58012536	0	95022423	T	C
12	rs17022955	0	95023373	T	G
12	rs11107628	0	95023405	G	A
12	rs2625936	0	95024365	G	C
12	rs78266336	0	95024451	T	C
12	rs59639218	0	95024543	C	T
12	rs1290908	0	95024579	G	A
12	rs1290003	0	95024658	T	C
12	rs1296197	0	95024859	T	A
12	rs71458554	0	95025669	T	C
12	rs7965137	0	95026100	T	C
12	rs75737713	0	95026151	T	C
12	rs12308339	0	95026213	G	A
12	rs79652370	0	95026225	C	T
12	rs79846605	0	95026529	T	C
12	rs76317787	0	95026591	C	T
12	rs141975479	0	95026693	G	A
12	rs1274521	0	95026753	G	A
12	rs115440401	0	95026760	C	T
12	rs1274520	0	95026766	T	C
12	rs7132857	0	95026820	C	T
12	rs17022972	0	95027155	T	C
12	rs2036383	0	95027517	T	C
12	rs7304910	0	95027662	T	C
12	rs60644862	0	95027705	T	C
12	rs12426392	0	95027734	T	A
12	rs1290907	0	95027785	G	A
12	rs60428357	0	95027965	C	A
12	rs12424720	0	95028193	T	A
12	rs1274519	0	95028625	C	A
12	rs17308703	0	95029173	A	G
12	rs6538523	0	95029227	C	T
12	rs6538524	0	95029281	T	C
12	rs2651975	0	95030214	C	A
12	rs2651976	0	95030261	C	A
12	rs2651977	0	95030415	T	C
12	rs2651978	0	95030723	G	C
12	rs12314849	0	95031228	T	C
12	rs67411117	0	95031735	A	T
12	rs76505477	0	95031747	G	A
12	rs73377717	0	95032157	G	T
12	rs2128899	0	95032498	C	T
12	rs2086779	0	95032814	T	A
12	rs2101236	0	95033024	C	T
12	rs2651988	0	95033167	A	G
12	rs2651987	0	95034773	T	C
12	rs140659047	0	95034801	C	T
12	rs58378297	0	95034829	A	G
12	rs2651986	0	95034835	A	G
12	rs2651985	0	95035174	G	A
12	rs17022998	0	95035654	T	A
12	rs117836437	0	95035962	G	A
12	rs12813077	0	95036497	A	T
12	rs12317571	0	95036623	G	C
12	rs60271166	0	95036634	T	G
12	rs74921041	0	95036695	G	A
12	rs12818810	0	95037021	A	T
12	rs12320127	0	95039470	T	C
12	rs10466991	0	95039705	C	T
12	rs117145009	0	95039814	C	T
12	rs17023008	0	95040012	T	C
12	rs7979149	0	95040371	T	C
12	rs138092853	0	95040669	G	A
12	rs1317613	0	95041089	T	G
12	rs10466992	0	95041926	A	C
12	rs112828368	0	95042108	A	T
12	rs116851918	0	95042551	T	C
12	rs7975526	0	95042839	C	G
12	rs2279793	0	95043123	T	C
12	rs1274523	0	95044161	A	C
12	rs1274524	0	95044268	T	C
12	rs2625931	0	95045317	C	A
12	rs2625930	0	95045659	T	C
12	rs2625929	0	95045665	T	C
12	rs73228532	0	95045681	A	G
12	rs1573991	0	95046517	T	C
12	rs2651982	0	95046798	G	A
12	rs143945419	0	95047014	C	T
12	rs2651981	0	95048342	A	G
12	rs55799224	0	95048443	T	A
12	rs1290909	0	95048645	A	G
12	rs117275722	0	95049147	C	T
12	rs2625921	0	95049479	T	C
12	rs78395541	0	95049481	G	C
12	rs117999987	0	95051184	A	G
12	rs2651980	0	95053135	T	C
12	rs17023015	0	95053555	A	G
12	rs73228537	0	95053721	T	C
12	rs12368288	0	95053980	G	A
12	rs76550740	0	95054443	T	G
12	rs4590941	0	95054529	C	T
12	rs76596567	0	95055118	G	T
12	rs144777714	0	95055319	C	T
12	rs77134245	0	95055509	C	G
12	rs4761645	0	95056028	A	G
12	rs78189808	0	95056495	G	A
12	rs4237890	0	95057450	G	T
12	rs117642015	0	95057809	C	A
12	rs149774400	0	95057855	C	T
12	rs61677927	0	95057977	C	G
12	rs12367728	0	95058442	G	A
12	rs113050410	0	95058461	T	C
12	rs113910656	0	95058470	C	G
12	rs11107642	0	95059206	T	C
12	rs67123774	0	95059280	T	A
12	rs139270737	0	95060061	G	T
12	rs17023034	0	95060174	T	C
12	rs10507042	0	95060230	A	G
12	rs11107643	0	95060607	G	C
12	rs74850022	0	95061266	C	T
12	rs61419968	0	95061399	C	T
12	rs11107644	0	95061633	C	G
12	rs57804636	0	95061781	T	A
12	rs12422222	0	95062135	A	C
12	rs146921612	0	95062190	G	A
12	rs149398995	0	95062430	G	A
12	rs7968215	0	95062442	T	C
12	rs12425173	0	95063107	C	T
12	rs184424927	0	95063337	G	A
12	rs118182238	0	95063552	A	G
12	rs10777609	0	95064266	C	T
12	rs199531954	0	95064359	T	G
12	rs17250245	0	95065606	C	T
12	rs10735322	0	95065630	T	C
12	rs4761646	0	95066248	T	C
12	rs7304470	0	95066388	G	A
12	rs17250336	0	95066482	G	A
12	rs4761491	0	95066675	T	C
12	rs7139075	0	95067233	T	G
12	rs7973210	0	95067472	A	C
12	rs2134129	0	95067824	T	C
12	rs17250392	0	95068080	A	G
12	rs68142021	0	95068659	A	C
12	rs7959596	0	95068912	C	T
12	rs79697831	0	95069261	C	T
12	rs76797087	0	95069421	A	G
12	rs11107649	0	95069496	T	C
12	rs73228549	0	95070260	A	G
12	rs6538525	0	95070312	A	G
12	rs17309820	0	95070591	T	C
12	rs75934753	0	95070932	C	T
12	rs2366631	0	95071013	G	A
12	rs2366632	0	95071134	C	A
12	rs9805024	0	95071366	G	A
12	rs4761647	0	95071390	G	A
12	rs58005684	0	95072634	T	C
12	rs2366633	0	95073060	C	T
12	rs74636957	0	95073136	G	A
12	rs2134130	0	95073749	G	A
12	rs77998858	0	95074345	C	T
12	rs145976242	0	95074383	T	C
12	rs117891654	0	95074483	C	T
12	rs117304368	0	95074582	G	A
12	rs11107654	0	95074772	C	A
12	rs73228554	0	95075473	C	G
12	rs116069906	0	95075631	C	T
12	rs78201539	0	95076031	G	A
12	rs17023094	0	95076529	G	C
12	rs139810339	0	95076796	C	T
12	rs7960211	0	95076802	A	G
12	rs111951598	0	95076887	A	G
12	rs12301052	0	95077031	C	G
12	rs77519674	0	95077497	C	A
12	rs73228560	0	95077515	A	T
12	rs117824989	0	95077908	C	A
12	rs117119188	0	95078314	T	C
12	rs58040018	0	95079086	C	A
12	rs61936700	0	95079816	C	T
12	rs61936701	0	95079912	T	C
12	rs150351291	0	95080101	G	A
12	rs7138248	0	95081562	G	A
12	rs12825768	0	95082690	A	C
12	rs2134132	0	95082827	A	T
12	rs7966146	0	95083114	A	G
12	rs7966378	0	95083276	C	G
12	rs7966485	0	95083342	C	T
12	rs7966506	0	95083374	C	T
12	rs7956663	0	95083858	T	A
12	rs2366630	0	95083928	G	A
12	rs11834379	0	95084370	T	C
12	rs7136516	0	95084467	T	C
12	rs76544642	0	95084577	A	C
12	rs117462934	0	95084858	G	C
12	rs12822021	0	95084866	T	G
12	rs12228863	0	95085229	G	A
12	rs118185132	0	95085824	T	C
12	rs58970186	0	95086188	T	A
12	rs78487471	0	95086225	C	G
12	rs4761648	0	95086565	T	C
12	rs117706468	0	95086638	C	T
12	rs12813131	0	95087488	T	C
12	rs73228567	0	95088496	A	G
12	rs114502505	0	95088742	A	G
12	rs7300498	0	95088748	C	T
12	rs74746559	0	95088996	T	G
12	rs73377777	0	95089220	C	A
12	rs12319069	0	95090208	A	G
12	rs60948139	0	95090304	C	G
12	rs4761649	0	95090410	G	C
12	rs57228640	0	95090438	T	C
12	rs4761650	0	95090506	C	T
12	rs57638858	0	95090522	C	A
12	rs57233805	0	95090569	T	C
12	rs77145136	0	95090580	C	T
12	rs77746971	0	95090751	A	G
12	rs79563814	0	95090791	G	A
12	rs56001411	0	95090801	T	C
12	rs56169624	0	95090802	A	C
12	rs6538526	0	95091050	G	A
12	rs7312912	0	95091320	C	T
12	rs77760910	0	95091461	C	T
12	rs61936703	0	95091654	G	A
12	rs61936704	0	95091745	T	C
12	rs61936705	0	95092297	T	C
12	rs74998937	0	95092477	A	C
12	rs4761492	0	95092562	C	A
12	rs117684544	0	95092606	G	A
12	rs36020761	0	95092759	G	A
12	rs59976945	0	95092808	C	T
12	rs150550544	0	95092922	A	G
12	rs56163375	0	95092963	C	G
12	rs60266654	0	95093008	C	T
12	rs58115071	0	95093022	G	A
12	rs56137754	0	95093050	C	G
12	rs28580156	0	95093063	G	A
12	rs56023681	0	95093184	G	A
12	rs56219640	0	95093194	C	T
12	rs61936712	0	95093245	C	T
12	rs61936713	0	95093341	A	G
12	rs61936714	0	95093388	T	A
12	rs57409224	0	95093432	C	A
12	rs56240845	0	95093580	C	T
12	rs56956092	0	95093662	T	C
12	rs56074051	0	95093739	T	C
12	rs56113059	0	95093751	A	G
12	rs55676976	0	95093789	C	T
12	rs78048394	0	95093801	G	C
12	rs12426912	0	95094006	T	G
12	rs56265971	0	95094011	C	T
12	rs56333551	0	95094093	T	C
12	rs55982643	0	95094098	C	T
12	rs56219038	0	95094213	C	A
12	rs56108207	0	95094359	C	T
12	rs55796850	0	95094476	C	T
12	rs59098137	0	95094532	A	G
12	rs61936737	0	95095086	C	T
12	rs11838140	0	95095101	T	C
12	rs73228580	0	95095140	A	C
12	rs61936738	0	95095663	C	T
12	rs7955191	0	95095818	T	G
12	rs7968270	0	95095838	A	C
12	rs7968407	0	95095958	A	G
12	rs7968639	0	95096050	C	A
12	rs61936739	0	95096185	G	A
12	rs61936740	0	95096202	C	A
12	rs60914337	0	95096237	C	T
12	rs7955692	0	95096246	T	G
12	rs61936741	0	95096360	G	T
12	rs73228589	0	95096503	C	T
12	rs12813371	0	95096568	G	A
12	rs59384462	0	95096680	T	G
12	rs59385754	0	95096773	C	T
12	rs4131535	0	95097788	T	C
12	rs61170661	0	95098006	T	C
12	rs12425070	0	95098012	G	A
12	rs76897130	0	95098108	A	G
12	rs57449404	0	95098307	T	C
12	rs11107658	0	95098984	C	G
12	rs56100796	0	95099466	A	G
12	rs12821212	0	95099654	A	G
12	rs12581529	0	95100050	C	T
12	rs12314764	0	95100270	G	C
12	rs73228598	0	95100313	A	C
12	rs4761651	0	95100407	C	T
12	rs117871274	0	95100449	G	A
12	rs73228601	0	95100464	A	G
12	rs4237891	0	95100635	C	T
12	rs7967373	0	95100930	C	A
12	rs148618746	0	95101091	G	C
12	rs61936743	0	95101174	C	T
12	rs5800170	0	95101312	T	C
12	rs3952720	0	95101357	C	G
12	rs4620786	0	95101402	G	A
12	rs58505173	0	95102630	T	G
12	rs4761652	0	95103683	A	G
12	rs79490905	0	95103825	C	G
12	rs61936745	0	95104108	G	T
12	rs33939285	0	95104334	T	C
12	rs4761493	0	95104496	C	T
12	rs4761494	0	95104524	T	G
12	rs7134514	0	95105334	A	G
12	rs7134543	0	95105401	A	G
12	rs142501562	0	95105743	T	C
12	rs145965436	0	95105766	C	G
12	rs7135391	0	95105784	G	A
12	rs142390218	0	95106004	T	C
12	rs151328003	0	95106237	C	T
12	rs35035860	0	95106686	C	T
12	rs11613747	0	95107439	A	G
12	rs11107661	0	95107862	T	C
12	rs11107662	0	95108015	T	C
12	rs74876168	0	95108348	C	G
12	rs17023123	0	95108611	A	G
12	rs117657535	0	95109292	G	A
12	rs61936746	0	95109782	A	G
12	rs12296551	0	95109831	C	A
12	rs75087093	0	95110005	A	T
12	rs145697862	0	95110045	C	T
12	rs6538527	0	95110343	T	C
12	rs9971661	0	95110902	C	T
12	rs6538528	0	95110909	C	T
12	rs17023133	0	95111187	G	C
12	rs11107663	0	95111664	A	G
12	rs76036902	0	95112368	T	G
12	rs7313013	0	95112372	T	A
12	rs61936748	0	95112891	C	T
12	rs17023137	0	95113009	G	C
12	rs11107665	0	95113121	A	G
12	rs12315905	0	95113338	A	G
12	rs11831314	0	95113413	G	A
12	rs117306240	0	95113427	A	G
12	rs2164064	0	95114036	C	T
12	rs7970146	0	95114133	C	G
12	rs56009205	0	95114609	A	G
12	rs7136640	0	95114615	T	C
12	rs144296199	0	95114644	A	G
12	rs140056888	0	95114648	C	T
12	rs143689346	0	95114653	A	G
12	rs7136691	0	95114704	T	C
12	rs7306269	0	95114750	G	A
12	rs61936749	0	95114780	C	T
12	rs7306286	0	95114785	G	C
12	rs10507043	0	95114941	C	T
12	rs116978584	0	95115558	C	T
12	rs11107669	0	95115623	G	A
12	rs892494	0	95116880	C	T
12	rs755280	0	95116986	T	G
12	rs78070410	0	95117033	T	C
12	rs11833941	0	95117608	G	A
12	rs61936750	0	95119082	T	G
12	rs80124027	0	95119467	G	A
12	rs12367601	0	95119535	T	C
12	rs78235933	0	95119730	G	A
12	rs7302717	0	95119816	T	C
12	rs10745686	0	95120660	T	C
12	rs145613406	0	95121370	A	G
12	rs74880233	0	95121459	G	A
12	rs77128443	0	95121565	G	A
12	rs76051407	0	95122361	A	G
12	rs1104719	0	95122938	C	T
12	rs139016933	0	95122939	G	A
12	rs1316566	0	95123157	A	G
12	rs79222994	0	95123852	C	T
12	rs145889739	0	95124203	C	T
12	rs10777610	0	95124235	A	G
12	rs12582110	0	95124686	A	G
12	rs7135805	0	95124758	T	C
12	rs7304978	0	95124807	A	G
12	rs73230438	0	95125055	C	G
12	rs75380646	0	95125369	G	T
12	rs138828630	0	95125929	G	A
12	rs4761495	0	95126209	G	C
12	rs12372417	0	95126481	A	G
12	rs7350629	0	95126530	G	T
12	rs73230442	0	95126624	G	T
12	rs143264849	0	95126771	T	C
12	rs10777611	0	95126798	A	G
12	rs60100736	0	95126854	C	T
12	rs113169867	0	95126881	G	A
12	rs112721608	0	95126973	G	T
12	rs11107680	0	95127049	C	T
12	rs77131208	0	95127251	A	G
12	rs115350566	0	95127262	C	T
12	rs4761655	0	95127506	C	T
12	rs6538530	0	95127606	C	T
12	rs4761496	0	95127609	T	C
12	rs147060618	0	95128270	C	T
12	rs12228298	0	95129805	C	G
12	rs12305035	0	95129906	G	T
12	rs112934338	0	95130366	T	C
12	rs75044616	0	95130428	G	A
12	rs79670651	0	95130760	G	A
12	rs10859742	0	95131444	T	C
12	rs73230449	0	95131598	C	T
12	rs11107682	0	95131776	C	T
12	rs2033552	0	95132391	C	T
12	rs10777612	0	95132982	A	G
12	rs61936751	0	95133162	G	T
12	rs10777613	0	95133888	C	T
12	rs17251396	0	95134005	C	T
12	rs2036382	0	95134318	T	G
12	rs2036381	0	95134323	C	A
12	rs12320082	0	95134497	T	C
12	rs7963487	0	95134905	C	A
12	rs7963894	0	95135023	G	A
12	rs7298772	0	95135562	C	T
12	rs7967492	0	95135911	C	T
12	rs7954607	0	95136257	T	C
12	rs7968079	0	95136466	C	A
12	rs7303065	0	95136507	C	T
12	rs7303465	0	95136711	C	A
12	rs7306517	0	95136893	A	G
12	rs10859745	0	95137219	C	T
12	rs4237892	0	95137315	T	C
12	rs1434246	0	95138070	G	A
12	rs116228509	0	95139105	T	C
12	rs10777614	0	95139110	G	A
12	rs4761656	0	95139532	G	A
12	rs4761497	0	95139652	T	C
12	rs7297137	0	95140081	G	A
12	rs148711675	0	95140316	C	T
12	rs4761657	0	95140508	G	C
12	rs1434247	0	95140940	T	C
12	rs1836224	0	95141121	C	T
12	rs1434248	0	95141134	A	G
12	rs10745688	0	95141461	C	A
12	rs10735323	0	95141471	G	T
12	rs10745689	0	95141996	G	A
12	rs148208480	0	95142171	C	T
12	rs4356295	0	95142235	C	T
12	rs4592485	0	95142408	G	A
12	rs7306514	0	95142742	C	A
12	rs7306542	0	95142807	C	G
12	rs7309932	0	95142939	G	A
12	rs7310200	0	95143144	G	A
12	rs7310502	0	95143572	C	T
12	rs11107686	0	95143666	G	A
12	rs7978303	0	95143809	C	T
12	rs79507597	0	95143850	C	A
12	rs79005295	0	95143972	C	T
12	rs11107687	0	95144003	A	G
12	rs56232119	0	95144010	T	A
12	rs7299767	0	95144028	T	C
12	rs10859746	0	95144538	C	A
12	rs10859747	0	95145233	A	G
12	rs73230485	0	95145308	C	A
12	rs4761498	0	95145515	T	C
12	rs4091266	0	95145819	T	G
12	rs3910284	0	95145976	T	C
12	rs1019980	0	95146367	A	C
12	rs7296947	0	95147137	G	A
12	rs7296742	0	95147249	A	G
12	rs180934766	0	95147422	T	C
12	rs4761658	0	95147436	A	G
12	rs3810784	0	95147482	T	C
12	rs3810783	0	95147608	A	G
12	rs3810782	0	95147726	T	G
12	rs11837201	0	95148378	G	A
12	rs75408148	0	95148396	C	T
12	rs79646195	0	95148594	A	C
12	rs12822392	0	95148756	T	C
12	rs11107689	0	95148798	T	A
12	rs11107690	0	95148805	T	C
12	rs10745690	0	95148832	T	C
12	rs141109754	0	95148927	C	A
12	rs147581422	0	95149156	C	T
12	rs79303545	0	95149846	C	A
12	rs10859748	0	95150213	T	C
12	rs55669558	0	95150894	G	A
12	rs11107691	0	95151106	G	A
12	rs6538532	0	95151581	T	C
12	rs6538533	0	95151637	C	G
12	rs73230497	0	95151813	C	T
12	rs11107692	0	95151815	G	A
12	rs11609420	0	95151944	G	A
12	rs7961375	0	95152181	G	A
12	rs11107693	0	95152317	G	A
12	rs1897788	0	95152442	T	C
12	rs7964677	0	95152877	A	G
12	rs11107694	0	95152888	G	A
12	rs77032716	0	95153027	A	G
12	rs12302077	0	95153338	G	A
12	rs12309087	0	95153358	T	C
12	rs4761660	0	95153387	G	T
12	rs12315423	0	95153401	A	G
12	rs4761661	0	95153435	G	A
12	rs4761662	0	95153686	T	C
12	rs10745691	0	95154028	T	C
12	rs6538534	0	95154502	T	C
12	rs7959581	0	95154905	T	C
12	rs7973126	0	95155131	C	T
12	rs73232007	0	95155264	T	G
12	rs1836223	0	95155681	T	G
12	rs7294730	0	95155688	T	C
12	rs77906846	0	95157008	A	G
12	rs12369518	0	95157033	C	T
12	rs7953189	0	95157454	C	T
12	rs117788490	0	95157455	A	G
12	rs117197737	0	95157494	G	A
12	rs144974238	0	95157950	G	T
12	rs7964298	0	95158264	G	A
12	rs149904856	0	95158416	C	T
12	rs73232010	0	95158779	C	T
12	rs1962869	0	95159541	C	G
12	rs55967752	0	95159937	C	T
12	rs56008583	0	95159972	C	T
12	rs2008023	0	95160155	A	G
12	rs7972350	0	95160605	A	C
12	rs4761663	0	95160712	T	C
12	rs4761500	0	95160746	T	C
12	rs143590253	0	95160889	G	T
12	rs75566720	0	95160960	C	G
12	rs11107701	0	95161114	T	C
12	rs10745692	0	95161260	G	C
12	rs11107702	0	95161375	G	A
12	rs10859749	0	95161544	T	A
12	rs112294526	0	95161658	G	A
12	rs73232021	0	95161743	T	C
12	rs12369392	0	95162059	G	A
12	rs142169079	0	95162244	G	C
12	rs2366796	0	95162360	T	C
12	rs11107704	0	95162986	A	G
12	rs17023222	0	95163011	C	T
12	rs10777615	0	95163034	T	G
12	rs7134586	0	95163133	A	T
12	rs117605927	0	95163142	T	C
12	rs7135241	0	95163566	C	T
12	rs137924425	0	95163691	C	T
12	rs7138595	0	95163879	C	T
12	rs1991930	0	95164505	T	C
12	rs71458556	0	95164616	C	T
12	rs12299572	0	95164622	A	G
12	rs12321706	0	95165107	T	C
12	rs75564107	0	95165161	G	T
12	rs6538535	0	95165475	C	T
12	rs6538536	0	95165703	C	T
12	rs7307463	0	95167414	G	A
12	rs7138088	0	95167527	T	C
12	rs77931306	0	95167561	A	C
12	rs7959196	0	95167773	T	C
12	rs1434240	0	95167860	C	T
12	rs6538537	0	95168026	C	A
12	rs1434241	0	95168164	C	T
12	rs6538538	0	95168197	A	G
12	rs1549996	0	95168490	A	C
12	rs7138195	0	95169361	G	C
12	rs17023235	0	95169408	G	A
12	rs11107705	0	95169709	G	A
12	rs11107706	0	95169807	T	C
12	rs11107707	0	95169855	T	A
12	rs61244926	0	95169954	G	A
12	rs35598766	0	95170200	C	T
12	rs1995355	0	95170536	C	T
12	rs11107708	0	95170764	G	A
12	rs4451785	0	95170867	C	T
12	rs2117322	0	95170965	G	T
12	rs73232031	0	95171478	T	G
12	rs34448331	0	95172206	G	A
12	rs12815541	0	95172307	G	A
12	rs3747555	0	95173242	G	A
12	rs11107710	0	95173252	C	T
12	rs7961443	0	95173317	T	C
12	rs191776292	0	95173730	G	A
12	rs10735324	0	95173753	T	A
12	rs10859750	0	95174889	A	T
12	rs892495	0	95175453	T	G
12	rs9668170	0	95175812	G	A
12	rs117137872	0	95175928	G	A
12	rs138701781	0	95176987	C	T
12	rs10859751	0	95177215	T	C
12	rs10777617	0	95177401	G	T
12	rs4761664	0	95178080	C	G
12	rs4761665	0	95178391	T	C
12	rs10745693	0	95178534	A	C
12	rs75066974	0	95178748	T	G
12	rs74389828	0	95178786	G	C
12	rs79004436	0	95178941	A	T
12	rs10859752	0	95179179	G	A
12	rs147255199	0	95179471	C	T
12	rs9669686	0	95179503	C	T
12	rs9668373	0	95179709	T	C
12	rs9667991	0	95179862	G	T
12	rs9668488	0	95179952	T	G
12	rs12810032	0	95180279	G	A
12	rs11107711	0	95180970	A	T
12	rs11107712	0	95181140	T	C
12	rs11107713	0	95181180	G	A
12	rs11107714	0	95181282	C	T
12	rs11107715	0	95181360	C	T
12	rs12816437	0	95181385	C	G
12	rs10745694	0	95181478	T	C
12	rs11107716	0	95181559	G	A
12	rs11107717	0	95181631	C	T
12	rs7960871	0	95182063	A	G
12	rs7976003	0	95182154	T	A
12	rs10777619	0	95182189	T	C
12	rs7961090	0	95182253	A	G
12	rs11107718	0	95182361	G	A
12	rs34290735	0	95182469	T	G
12	rs11107719	0	95182618	G	T
12	rs11107720	0	95182793	C	T
12	rs11107721	0	95183789	C	T
12	rs61167614	0	95183863	T	G
12	rs77333253	0	95183960	C	T
12	rs71458557	0	95184136	C	T
12	rs4761666	0	95184157	T	C
12	rs71458558	0	95184179	T	G
12	rs4761667	0	95184235	T	C
12	rs4761668	0	95184376	C	T
12	rs11107722	0	95184490	T	G
12	rs12819911	0	95184838	T	A
12	rs12821091	0	95185414	T	C
12	rs12370405	0	95185462	T	C
12	rs12371927	0	95185611	A	T
12	rs12368674	0	95185769	C	T
12	rs144932316	0	95185828	G	A
12	rs61938895	0	95185861	C	T
12	rs111204810	0	95185878	A	G
12	rs61040708	0	95185973	T	C
12	rs78884483	0	95186048	G	A
12	rs60515860	0	95186086	G	T
12	rs73362662	0	95186210	G	A
12	rs11107723	0	95186225	G	T
12	rs139477536	0	95186333	G	A
12	rs10745695	0	95186538	G	A
12	rs919948	0	95186953	C	T
12	rs12309402	0	95187005	G	C
12	rs7316798	0	95187180	A	G
12	rs4761669	0	95187622	T	G
12	rs34992739	0	95187709	G	A
12	rs71458559	0	95187809	C	T
12	rs7314827	0	95188362	T	C
12	rs12828097	0	95188498	C	G
12	rs117117997	0	95188638	T	C
12	rs117511519	0	95188736	A	C
12	rs7302511	0	95188817	G	A
12	rs11107724	0	95188867	G	T
12	rs10444520	0	95189218	G	A
12	rs10444521	0	95189472	G	A
12	rs74625990	0	95189549	A	G
12	rs7968177	0	95189597	A	G
12	rs190435832	0	95189882	T	A
12	rs4264209	0	95190345	T	C
12	rs4296095	0	95190446	G	A
12	rs4296094	0	95190471	C	T
12	rs79301335	0	95190724	C	A
12	rs59611034	0	95190811	A	C
12	rs57573866	0	95190855	T	C
12	rs4269983	0	95190865	A	C
12	rs4486690	0	95190882	A	G
12	rs7311367	0	95191030	G	A
12	rs7311279	0	95191114	C	T
12	rs7311211	0	95191189	A	C
12	rs7975852	0	95191203	C	T
12	rs10444522	0	95191320	C	T
12	rs1434243	0	95191334	A	G
12	rs34903466	0	95191349	C	T
12	rs1434244	0	95191366	G	C
12	rs892496	0	95191617	A	G
12	rs892497	0	95191771	T	G
12	rs10745696	0	95192131	T	G
12	rs80285189	0	95192228	T	C
12	rs10859753	0	95192447	C	T
12	rs7315925	0	95192482	A	G
12	rs7316179	0	95192635	A	G
12	rs10859754	0	95192729	C	T
12	rs79414404	0	95192741	T	A
12	rs10859755	0	95192852	C	T
12	rs73214403	0	95192859	T	A
12	rs73214404	0	95193031	A	G
12	rs7305691	0	95193185	T	C
12	rs7134873	0	95193389	C	T
12	rs141342392	0	95193439	G	T
12	rs10745697	0	95193867	G	A
12	rs10777621	0	95194120	T	A
12	rs12422807	0	95194132	A	G
12	rs7310296	0	95194423	T	C
12	rs7139136	0	95194432	A	C
12	rs7294369	0	95194443	G	A
12	rs7139372	0	95194515	C	G
12	rs138110916	0	95194555	C	T
12	rs61938910	0	95194556	G	A
12	rs4761501	0	95194590	A	C
12	rs4761502	0	95195005	C	T
12	rs10777622	0	95195183	C	G
12	rs11835454	0	95195263	C	T
12	rs6538539	0	95195293	G	T
12	rs61938911	0	95195687	G	A
12	rs11835590	0	95195695	G	A
12	rs74416636	0	95195893	T	C
12	rs17252137	0	95196806	C	T
12	rs11107726	0	95197148	C	T
12	rs11107727	0	95197961	C	T
12	rs113398075	0	95198028	G	A
12	rs113954563	0	95198171	C	T
12	rs12812097	0	95198359	C	T
12	rs11107728	0	95198377	G	T
12	rs112754485	0	95198537	C	T
12	rs17023308	0	95198736	G	A
12	rs12099898	0	95198787	T	A
12	rs10777624	0	95199015	T	C
12	rs4761503	0	95199063	C	T
12	rs7308671	0	95199126	T	C
12	rs4761504	0	95199267	C	T
12	rs4761670	0	95199843	T	A
12	rs4761505	0	95200721	A	G
12	rs4761671	0	95200814	T	C
12	rs4761506	0	95200820	C	A
12	rs4761672	0	95200854	C	T
12	rs10859756	0	95201306	A	G
12	rs11107729	0	95201462	C	G
12	rs881805	0	95201831	C	T
12	rs881807	0	95202145	G	A
12	rs2117324	0	95202478	T	C
12	rs7961115	0	95203139	T	C
12	rs12579933	0	95203162	A	C
12	rs11107730	0	95203982	C	T
12	rs11107731	0	95204050	A	G
12	rs10745698	0	95204072	G	A
12	rs1434245	0	95204142	G	A
12	rs10777625	0	95204452	G	C
12	rs10777626	0	95204657	G	T
12	rs60492107	0	95204684	T	C
12	rs118127544	0	95204970	T	C
12	rs10745699	0	95205463	G	T
12	rs61935371	0	95205534	A	G
12	rs7136948	0	95205876	C	T
12	rs75751720	0	95205916	G	C
12	rs73214490	0	95206029	C	T
12	rs35068827	0	95206249	G	A
12	rs61935372	0	95206476	A	C
12	rs10745700	0	95206627	C	A
12	rs4761673	0	95206803	T	C
12	rs79846977	0	95206850	A	G
12	rs34561468	0	95206881	A	C
12	rs1594839	0	95207186	G	A
12	rs1347317	0	95207959	A	G
12	rs1347316	0	95208010	G	A
12	rs11107732	0	95208018	A	G
12	rs1347315	0	95208101	A	G
12	rs11107733	0	95208410	G	A
12	rs6538540	0	95208621	G	T
12	rs12369043	0	95209083	A	G
12	rs75421256	0	95209198	G	A
12	rs77603272	0	95209320	C	G
12	rs7313022	0	95209321	C	G
12	rs4761507	0	95209562	T	C
12	rs4761674	0	95209666	C	T
12	rs7313650	0	95209672	G	A
12	rs35845774	0	95209709	G	A
12	rs7967519	0	95209896	T	C
12	rs7980851	0	95209984	A	G
12	rs7132721	0	95210662	G	A
12	rs112786038	0	95210747	C	T
12	rs12810449	0	95210754	C	T
12	rs4601850	0	95211261	T	C
12	rs12366722	0	95211308	C	T
12	rs10777627	0	95211620	G	C
12	rs11107734	0	95212587	C	T
12	rs12830304	0	95213446	G	A
12	rs10777628	0	95213729	T	C
12	rs118093904	0	95213737	G	A
12	rs10777629	0	95214049	G	A
12	rs7304222	0	95214473	A	C
12	rs7304347	0	95214498	C	G
12	rs142488416	0	95214504	C	T
12	rs7304610	0	95214683	C	T
12	rs73214501	0	95214769	C	T
12	rs10777630	0	95214954	G	A
12	rs7307966	0	95215021	A	T
12	rs11107735	0	95215055	G	C
12	rs12368595	0	95215057	G	A
12	rs4761508	0	95215344	C	T
12	rs61935401	0	95215585	T	C
12	rs4761677	0	95215817	T	A
12	rs4761678	0	95215915	T	C
12	rs34295440	0	95216436	G	A
12	rs142073126	0	95216691	C	T
12	rs113446660	0	95216692	G	A
12	rs2366801	0	95216725	G	C
12	rs2366802	0	95216768	T	C
12	rs10859758	0	95216823	G	A
12	rs12580507	0	95216936	C	T
12	rs2366803	0	95217008	A	G
12	rs12580537	0	95217056	G	A
12	rs4469958	0	95217082	C	G
12	rs6538541	0	95217226	A	C
12	rs7131864	0	95217228	G	A
12	rs7131876	0	95217257	G	T
12	rs6538544	0	95217359	A	G
12	rs6538545	0	95217493	A	C
12	rs145152919	0	95217640	C	T
12	rs10777631	0	95217697	G	A
12	rs7972102	0	95217824	G	A
12	rs7971816	0	95217855	A	G
12	rs6538547	0	95218075	T	C
12	rs6538548	0	95218129	T	C
12	rs117798848	0	95219771	A	G
12	rs187314223	0	95220048	G	C
12	rs4761684	0	95221266	A	G
12	rs9738358	0	95221316	T	C
12	rs4761685	0	95221390	A	C
12	rs9706044	0	95221519	A	G
12	rs2117321	0	95221761	C	A
12	rs11107739	0	95222260	G	A
12	rs7294480	0	95222345	C	T
12	rs147167631	0	95222577	C	A
12	rs4761509	0	95222634	A	G
12	rs4761687	0	95222731	A	G
12	rs4761510	0	95222816	C	T
12	rs7963886	0	95223018	C	T
12	rs57998041	0	95223111	A	C
12	rs9634213	0	95223273	C	T
12	rs9634214	0	95223274	A	G
12	rs9634215	0	95223313	C	A
12	rs4761688	0	95223354	T	C
12	rs4761511	0	95223454	C	T
12	rs56984602	0	95223725	T	C
12	rs10777634	0	95224033	G	A
12	rs11107741	0	95224080	T	G
12	rs12811296	0	95224265	G	A
12	rs61521253	0	95224484	A	G
12	rs12817099	0	95224840	G	A
12	rs6538552	0	95224887	G	A
12	rs6538553	0	95225142	A	G
12	rs7962769	0	95226228	T	G
12	rs12099816	0	95226240	T	C
12	rs77639545	0	95226291	G	T
12	rs11107743	0	95226314	T	C
12	rs58517159	0	95226491	G	C
12	rs118101646	0	95226582	G	A
12	rs11107744	0	95226811	G	T
12	rs6538554	0	95226909	G	C
12	rs10745704	0	95226936	G	A
12	rs2289031	0	95228007	T	G
12	rs2289030	0	95228286	G	C
12	rs2289029	0	95228631	T	C
12	rs7301407	0	95229131	A	T
12	rs7966861	0	95229259	C	T
12	rs77558286	0	95230024	C	T
12	rs4584645	0	95230054	T	C
12	rs10777635	0	95230185	G	A
12	rs111431925	0	95230720	G	C
12	rs9634181	0	95231062	G	C
12	rs11107746	0	95231197	G	A
12	rs111803447	0	95231498	C	T
12	rs919947	0	95231990	A	G
12	rs919946	0	95231996	G	T
12	rs12830170	0	95232102	T	C
12	rs61935419	0	95232488	C	A
12	rs11833379	0	95232572	C	G
12	rs74946134	0	95232650	G	A
12	rs11107747	0	95232784	G	A
12	rs36048098	0	95233525	A	G
12	rs34479474	0	95233875	C	T
12	rs4761689	0	95233924	C	G
12	rs12818151	0	95234015	A	G
12	rs6538555	0	95234278	G	A
12	rs7958994	0	95234600	A	G
12	rs7963489	0	95235759	G	A
12	rs7301485	0	95236409	A	G
12	rs76449685	0	95236512	G	A
12	rs61935421	0	95236553	C	G
12	rs10777636	0	95236601	A	G
12	rs7967093	0	95236752	A	G
12	rs7953958	0	95236788	T	A
12	rs35551196	0	95236996	G	A
12	rs2117320	0	95237052	C	T
12	rs118153362	0	95237334	C	T
12	rs7305918	0	95237458	A	T
12	rs7136771	0	95237500	T	C
12	rs4562890	0	95237725	T	C
12	rs4644691	0	95237838	G	A
12	rs6538556	0	95238056	C	T
12	rs6538557	0	95238120	G	T
12	rs35869727	0	95238122	G	T
12	rs6538558	0	95238217	T	C
12	rs34697807	0	95238259	G	A
12	rs6538559	0	95238340	C	T
12	rs11107749	0	95238898	G	A
12	rs7307348	0	95239005	T	A
12	rs7136581	0	95239059	G	C
12	rs75529224	0	95239177	C	T
12	rs12816740	0	95239248	C	T
12	rs6538560	0	95239540	A	C
12	rs6538561	0	95239546	C	T
12	rs7137067	0	95239591	C	T
12	rs149381280	0	95239666	T	C
12	rs7958027	0	95239675	C	T
12	rs35897721	0	95239702	T	A
12	rs12582610	0	95239921	T	C
12	rs7961801	0	95240375	G	A
12	rs11107750	0	95241257	T	A
12	rs4761690	0	95241403	A	G
12	rs112585562	0	95241457	C	T
12	rs1972796	0	95241545	G	A
12	rs34146498	0	95241574	G	A
12	rs73216050	0	95241657	A	G
12	rs10859769	0	95242199	C	T
12	rs1025546	0	95242384	C	G
12	rs67460164	0	95242494	C	T
12	rs71458561	0	95242805	G	A
12	rs7974176	0	95243668	G	T
12	rs150271830	0	95244543	A	T
12	rs7131818	0	95244852	G	A
12	rs116779059	0	95245364	C	T
12	rs12578185	0	95245689	C	T
12	rs12578440	0	95245811	C	T
12	rs10745705	0	95245848	G	A
12	rs12368474	0	95246012	T	A
12	rs11107754	0	95246307	A	G
12	rs7294961	0	95246844	C	A
12	rs28647200	0	95247015	C	T
12	rs28664187	0	95247296	T	C
12	rs59773107	0	95247662	T	C
12	rs7312282	0	95247759	T	A
12	rs4761691	0	95248171	G	C
12	rs12318898	0	95248407	G	A
12	rs10859770	0	95248549	G	A
12	rs10745706	0	95248564	G	A
12	rs7487905	0	95248719	A	G
12	rs147139584	0	95248753	C	T
12	rs11107755	0	95248754	G	A
12	rs2886765	0	95248858	G	T
12	rs117041355	0	95248881	C	G
12	rs2366797	0	95248995	A	C
12	rs11107756	0	95249113	T	A
12	rs12427002	0	95249212	G	A
12	rs10859771	0	95249281	C	T
12	rs7312229	0	95249441	G	A
12	rs61935443	0	95249764	G	C
12	rs17318977	0	95249957	G	A
12	rs10507044	0	95249995	C	T
12	rs10777637	0	95250016	C	T
12	rs10777638	0	95250017	C	G
12	rs17023366	0	95250098	G	A
12	rs6538562	0	95250438	A	G
12	rs6538563	0	95250533	A	G
12	rs6538564	0	95250540	C	A
12	rs10859772	0	95250544	C	A
12	rs11107758	0	95251293	G	A
12	rs11107759	0	95251706	T	C
12	rs10859773	0	95251851	G	A
12	rs10777639	0	95251873	T	C
12	rs10507045	0	95252088	A	G
12	rs10735325	0	95252414	C	G
12	rs111938565	0	95252419	A	G
12	rs10777640	0	95252701	T	C
12	rs35506734	0	95252724	A	G
12	rs10777641	0	95252884	A	G
12	rs10507046	0	95253407	A	G
12	rs143709527	0	95253859	T	C
12	rs145806097	0	95254083	C	T
12	rs2117323	0	95254593	A	G
12	rs11107761	0	95254728	C	T
12	rs3943776	0	95255132	G	A
12	rs10859774	0	95255508	A	G
12	rs10859775	0	95255568	C	G
12	rs1434242	0	95255788	T	C
12	rs1122167	0	95256155	T	C
12	rs1000703	0	95256219	T	C
12	rs1000702	0	95256296	T	G
12	rs10777642	0	95256684	C	T
12	rs10777643	0	95256774	C	G
12	rs10777644	0	95257106	A	G
12	rs4761692	0	95257510	T	C
12	rs60295477	0	95257744	A	G
12	rs77680576	0	95258467	A	G
12	rs4761693	0	95258824	T	C
12	rs57987670	0	95259045	T	G
12	rs10859776	0	95259193	A	G
12	rs59701840	0	95259232	C	T
12	rs75684198	0	95259286	A	G
12	rs10859777	0	95259323	C	G
12	rs1991929	0	95259700	T	C
12	rs1036321	0	95260034	G	C
12	rs79546991	0	95260073	G	A
12	rs4761512	0	95260092	C	T
12	rs892491	0	95260137	C	T
12	rs61935444	0	95260257	T	C
12	rs1434237	0	95260265	A	G
12	rs1434238	0	95260288	G	A
12	rs1036322	0	95260442	C	T
12	rs892492	0	95260703	T	C
12	rs75609807	0	95260706	C	T
12	rs78441838	0	95260991	T	G
12	rs12320027	0	95261510	A	C
12	rs61935445	0	95263024	A	C
12	rs116326461	0	95263140	A	G
12	rs113231175	0	95263170	C	T
12	rs61935446	0	95263197	G	A
12	rs117377116	0	95263669	G	A
12	rs2366798	0	95263784	G	A
12	rs61605666	0	95264034	A	G
12	rs4761694	0	95264388	G	A
12	rs11107764	0	95264735	A	C
12	rs61935447	0	95265012	C	T
12	rs10735326	0	95265218	A	C
12	rs12314217	0	95265412	C	G
12	rs61935448	0	95265879	A	G
12	rs1549991	0	95266180	C	A
12	rs1549992	0	95266186	G	A
12	rs78096831	0	95266384	T	G
12	rs10859778	0	95268010	C	G
12	rs2366799	0	95268114	A	C
12	rs71458562	0	95268546	C	G
12	rs11107766	0	95269438	G	A
12	rs12313402	0	95270058	C	T
12	rs7311571	0	95270066	T	C
12	rs7295463	0	95270105	C	T
12	rs34495878	0	95270942	C	G
12	rs12829789	0	95271002	G	C
12	rs1968472	0	95271096	G	A
12	rs1549993	0	95271532	C	T
12	rs1036323	0	95271856	A	G
12	rs1036324	0	95272024	C	G
12	rs79753955	0	95272309	A	T
12	rs7308085	0	95272892	A	T
12	rs7308359	0	95272904	G	T
12	rs7309211	0	95273510	G	C
12	rs12321052	0	95274002	G	A
12	rs11107768	0	95274182	T	A
12	rs11107769	0	95274678	G	A
12	rs74810229	0	95274809	T	C
12	rs141103741	0	95274830	A	C
12	rs11107770	0	95275147	A	G
12	rs1549994	0	95276777	A	G
12	rs1549995	0	95276780	T	C
12	rs11107771	0	95276844	A	G
12	rs9668255	0	95277021	G	A
12	rs7961204	0	95277380	C	T
12	rs4761697	0	95277647	T	C
12	rs4761698	0	95278015	T	G
12	rs10859779	0	95278384	C	T
12	rs2366800	0	95278571	T	C
12	rs143355523	0	95279595	C	T
12	rs12372328	0	95279743	C	T
12	rs10777647	0	95280713	T	C
12	rs12367920	0	95280752	T	A
12	rs11107772	0	95281151	C	T
12	rs71458563	0	95281168	C	A
12	rs9668990	0	95281319	A	G
12	rs9668088	0	95281404	C	T
12	rs11107773	0	95282000	C	T
12	rs10859780	0	95282601	T	C
12	rs148478976	0	95282986	G	A
12	rs12827892	0	95283447	C	T
12	rs12828112	0	95283552	C	G
12	rs892493	0	95283943	T	C
12	rs113060532	0	95284380	T	A
12	rs10777648	0	95284561	A	G
12	rs10745707	0	95284635	A	G
12	rs117044493	0	95284718	G	A
12	rs10745708	0	95284726	A	G
12	rs10859781	0	95284857	G	C
12	rs10859782	0	95284883	A	C
12	rs11107774	0	95285064	C	G
12	rs12817184	0	95285226	C	T
12	rs10859783	0	95285339	A	G
12	rs11610936	0	95285404	C	T
12	rs34127959	0	95285575	C	T
12	rs1019981	0	95285801	T	C
12	rs76703011	0	95286073	G	C
12	rs71458564	0	95287489	C	G
12	rs145607043	0	95287815	A	T
12	rs10745709	0	95288047	C	T
12	rs116941605	0	95288264	T	G
12	rs7963173	0	95288610	C	T
12	rs12308015	0	95288655	T	C
12	rs10859784	0	95288926	G	A
12	rs1972795	0	95289170	C	T
12	rs1434239	0	95289731	T	C
12	rs61937468	0	95289892	C	T
12	rs10745710	0	95290436	T	C
12	rs56067379	0	95290966	G	C
12	rs12306204	0	95290969	C	A
12	rs10777649	0	95291005	C	T
12	rs10777650	0	95291073	T	A
12	rs79436282	0	95292545	A	G
12	rs35493346	0	95292646	C	T
12	rs78342786	0	95292788	C	T
12	rs35090008	0	95292846	A	G
12	rs7304048	0	95292948	T	C
12	rs7304310	0	95293134	T	C
12	rs67659855	0	95293479	T	C
12	rs11608510	0	95293538	A	G
12	rs11608541	0	95293731	A	G
12	rs11612585	0	95293808	G	A
12	rs11107776	0	95294283	T	G
12	rs11107777	0	95294492	A	G
12	rs150525372	0	95294739	G	A
12	rs11107778	0	95294790	T	C
12	rs58230136	0	95294854	G	A
12	rs10859785	0	95295081	A	T
12	rs10735327	0	95295174	C	T
12	rs74680217	0	95295339	C	T
12	rs10777651	0	95295456	C	T
12	rs10859786	0	95295510	A	G
12	rs34120337	0	95295635	G	A
12	rs7489315	0	95295840	T	G
12	rs10859787	0	95295988	G	C
12	rs7484322	0	95296136	T	C
12	rs7301569	0	95296440	G	A
12	rs76812851	0	95296447	C	T
12	rs6538566	0	95296558	A	C
12	rs34570092	0	95297025	C	T
12	rs61937472	0	95297039	C	A
12	rs7970128	0	95297064	C	G
12	rs7302574	0	95297852	T	G
12	rs12833864	0	95297883	C	T
12	rs11107779	0	95298092	C	T
12	rs7484378	0	95298305	C	T
12	rs7132542	0	95298342	G	C
12	rs10777652	0	95298675	C	A
12	rs10859788	0	95298846	A	G
12	rs6538567	0	95298903	A	G
12	rs11107780	0	95299142	G	A
12	rs2114335	0	95299749	C	T
12	rs12367145	0	95300076	A	G
12	rs1896102	0	95300225	C	T
12	rs1896101	0	95300385	G	A
12	rs1896100	0	95300401	A	G
12	rs1896099	0	95300672	A	G
12	rs11107781	0	95301086	T	A
12	rs73366777	0	95301549	G	A
12	rs7965624	0	95301653	A	G
12	rs7303879	0	95301969	C	T
12	rs34711963	0	95302211	T	A
12	rs71458566	0	95302400	C	T
12	rs2114334	0	95302636	A	C
12	rs11107782	0	95302658	C	T
12	rs12426722	0	95303206	G	A
12	rs76055485	0	95303234	C	T
12	rs9308299	0	95303460	T	G
12	rs74852906	0	95303466	A	G
12	rs2052741	0	95303561	C	T
12	rs149115498	0	95303923	G	T
12	rs78744742	0	95304018	A	G
12	rs12372422	0	95304531	C	A
12	rs7964408	0	95304634	T	C
12	rs12372471	0	95304715	G	A
12	rs11107783	0	95305069	T	C
12	rs11107784	0	95305154	T	G
12	rs2162328	0	95305224	T	C
12	rs11610378	0	95305369	T	C
12	rs11107785	0	95305572	G	T
12	rs6538568	0	95305830	A	G
12	rs144814850	0	95305911	G	A
12	rs6538569	0	95305937	A	C
12	rs6538570	0	95305989	A	G
12	rs71458567	0	95306090	C	T
12	rs7956744	0	95306144	A	G
12	rs7956747	0	95306151	A	C
12	rs140851175	0	95306220	T	G
12	rs7307539	0	95306538	T	G
12	rs7136464	0	95306657	A	G
12	rs4761513	0	95306696	G	C
12	rs75307801	0	95306798	G	C
12	rs117979751	0	95306894	C	T
12	rs80089786	0	95307191	C	T
12	rs10859793	0	95307355	A	G
12	rs7961470	0	95307795	A	G
12	rs6538573	0	95308072	A	T
12	rs7306940	0	95308093	A	G
12	rs7307359	0	95308117	G	A
12	rs7307394	0	95308203	G	A
12	rs149747141	0	95308232	G	A
12	rs7307791	0	95308486	G	A
12	rs79958695	0	95309201	C	T
12	rs11611498	0	95309266	A	G
12	rs11615519	0	95309290	G	C
12	rs117848143	0	95309486	C	T
12	rs7976328	0	95309507	C	T
12	rs4761700	0	95309644	G	A
12	rs6538574	0	95309820	A	G
12	rs7980428	0	95310384	G	A
12	rs7315994	0	95310400	C	G
12	rs6538575	0	95310540	T	C
12	rs11107786	0	95310917	C	T
12	rs59475764	0	95311209	C	A
12	rs10777653	0	95311464	C	G
12	rs11107787	0	95311669	C	T
12	rs78297294	0	95312097	T	G
12	rs9634216	0	95312417	G	A
12	rs4761514	0	95313113	T	A
12	rs11107789	0	95313261	T	C
12	rs61935662	0	95313296	A	G
12	rs4761515	0	95313410	A	G
12	rs7298446	0	95313414	C	A
12	rs67076948	0	95313516	G	A
12	rs11609833	0	95313638	C	G
12	rs75088877	0	95313998	C	T
12	rs73218073	0	95314346	A	G
12	rs12581946	0	95314530	A	C
12	rs61935663	0	95314934	A	G
12	rs74987749	0	95315279	G	A
12	rs12817605	0	95315513	C	G
12	rs60082290	0	95315970	G	T
12	rs77875802	0	95316219	G	A
12	rs35366311	0	95316317	C	T
12	rs11107791	0	95316374	G	A
12	rs7486054	0	95316433	T	G
12	rs6538576	0	95316494	C	G
12	rs57140437	0	95316553	C	T
12	rs1863554	0	95316560	T	C
12	rs80072514	0	95316856	G	A
12	rs11107792	0	95317126	G	C
12	rs10859794	0	95317163	C	T
12	rs11107793	0	95317297	G	A
12	rs11107794	0	95317410	G	A
12	rs2162327	0	95317550	G	A
12	rs7489169	0	95317614	A	T
12	rs11614728	0	95317819	C	T
12	rs11107795	0	95317932	G	T
12	rs10859795	0	95317957	A	G
12	rs61935664	0	95318166	A	G
12	rs11107797	0	95318210	C	A
12	rs10777654	0	95318387	A	G
12	rs77206617	0	95318572	C	T
12	rs138034127	0	95318641	T	C
12	rs11107798	0	95318691	C	T
12	rs11107799	0	95319075	C	T
12	rs2081595	0	95319285	C	A
12	rs2081596	0	95319407	G	A
12	rs2081597	0	95319467	C	G
12	rs11107800	0	95319655	G	T
12	rs11107802	0	95319773	G	T
12	rs76022528	0	95320057	A	T
12	rs61935665	0	95320287	G	A
12	rs11107803	0	95320436	A	G
12	rs7315328	0	95320477	G	A
12	rs17023454	0	95320884	G	A
12	rs117847885	0	95320933	A	G
12	rs7133343	0	95320950	A	C
12	rs7969404	0	95320987	T	C
12	rs7954614	0	95321168	A	G
12	rs12366484	0	95321225	C	T
12	rs7969753	0	95321238	T	C
12	rs111812206	0	95321307	C	G
12	rs73368737	0	95321792	C	T
12	rs2033092	0	95322133	C	T
12	rs12820450	0	95322236	T	C
12	rs10859798	0	95322237	G	A
12	rs249149	0	95322861	T	C
12	rs11609632	0	95322943	G	C
12	rs12227661	0	95322953	C	A
12	rs56983667	0	95322997	A	G
12	rs11107806	0	95323036	G	A
12	rs11107807	0	95323038	G	A
12	rs249150	0	95323172	C	G
12	rs146775906	0	95323244	C	T
12	rs249151	0	95323370	A	G
12	rs9705593	0	95323430	C	T
12	rs145666784	0	95323600	T	C
12	rs249152	0	95323772	G	A
12	rs73368744	0	95323865	A	C
12	rs12809276	0	95324286	G	A
12	rs249153	0	95324389	T	C
12	rs249154	0	95324556	G	C
12	rs249155	0	95324882	A	G
12	rs249156	0	95325228	A	G
12	rs74883734	0	95325238	G	C
12	rs249157	0	95325348	T	C
12	rs12371643	0	95325382	A	G
12	rs249158	0	95325495	G	A
12	rs249159	0	95325537	A	G
12	rs7974531	0	95325819	G	A
12	rs249160	0	95325897	A	C
12	rs249161	0	95325915	G	A
12	rs61935688	0	95326066	G	A
12	rs249162	0	95326129	A	C
12	rs183675004	0	95326388	G	A
12	rs35249403	0	95326743	T	C
12	rs249163	0	95326964	A	G
12	rs249164	0	95327038	C	T
12	rs144196185	0	95327833	C	A
12	rs249165	0	95328010	C	A
12	rs61935689	0	95328330	G	A
12	rs249166	0	95328473	G	T
12	rs6538577	0	95328863	C	T
12	rs12302104	0	95329075	G	A
12	rs143444049	0	95329138	A	T
12	rs73218097	0	95329523	T	C
12	rs80033262	0	95329619	C	A
12	rs61935690	0	95329834	C	T
12	rs73368751	0	95329975	G	A
12	rs66498225	0	95330172	C	T
12	rs249167	0	95330273	T	A
12	rs249168	0	95330606	T	A
12	rs142255674	0	95330691	G	T
12	rs10128879	0	95331124	C	T
12	rs10128881	0	95331185	C	T
12	rs58755632	0	95331200	C	T
12	rs79396123	0	95331392	T	G
12	rs10777656	0	95331768	T	A
12	rs11611738	0	95332099	G	A
12	rs148747370	0	95332297	G	A
12	rs2436635	0	95332546	T	G
12	rs7299400	0	95332702	T	A
12	rs12370040	0	95333937	C	T
12	rs1648430	0	95334192	A	C
12	rs1654940	0	95334537	G	A
12	rs61935692	0	95334611	C	T
12	rs1630234	0	95335049	A	G
12	rs1648429	0	95335301	C	A
12	rs56202526	0	95335690	C	T
12	rs7398096	0	95336100	G	A
12	rs12322505	0	95336101	T	C
12	rs11831109	0	95336337	A	G
12	rs11829572	0	95337028	T	C
12	rs75292902	0	95337110	C	A
12	rs116867473	0	95337320	G	T
12	rs12368216	0	95337731	A	G
12	rs117916697	0	95337762	A	C
12	rs113283783	0	95338136	G	A
12	rs7980525	0	95338363	A	G
12	rs61935694	0	95338498	T	C
12	rs2886830	0	95338804	C	T
12	rs78952296	0	95339357	A	G
12	rs7135808	0	95339698	C	T
12	rs835049	0	95339902	G	C
12	rs249183	0	95339984	C	G
12	rs249184	0	95340146	A	G
12	rs78581352	0	95340227	C	G
12	rs249185	0	95340283	C	T
12	rs249186	0	95340349	T	C
12	rs58752391	0	95340459	G	A
12	rs249187	0	95340560	G	C
12	rs2114336	0	95341763	G	T
12	rs79694598	0	95341794	G	C
12	rs249188	0	95341933	A	G
12	rs1648438	0	95342229	A	G
12	rs1648439	0	95342231	G	A
12	rs146653996	0	95342412	G	A
12	rs75358012	0	95342562	G	C
12	rs249189	0	95342609	T	C
12	rs75898016	0	95343120	A	G
12	rs116889122	0	95344482	T	C
12	rs11107811	0	95344553	T	C
12	rs67920940	0	95345174	C	T
12	rs10859799	0	95345522	C	T
12	rs59945497	0	95345703	T	C
12	rs77002297	0	95346087	G	A
12	rs11107812	0	95346479	C	G
12	rs11107813	0	95346657	G	T
12	rs78166072	0	95346738	A	C
12	rs249190	0	95347231	G	A
12	rs249191	0	95347454	G	A
12	rs139630312	0	95347460	A	G
12	rs10859800	0	95347642	C	T
12	rs11107814	0	95347963	A	G
12	rs192477335	0	95347971	T	A
12	rs7306256	0	95348178	G	A
12	rs139052689	0	95348198	C	A
12	rs835056	0	95348226	C	G
12	rs7306386	0	95348231	G	A
12	rs835057	0	95348400	G	A
12	rs78170936	0	95348456	T	C
12	rs835058	0	95348576	G	A
12	rs112793560	0	95348640	C	G
12	rs151297994	0	95348642	T	C
12	rs4923679	0	95348714	C	T
12	rs117638794	0	95348793	G	A
12	rs4923680	0	95349049	T	C
12	rs7975025	0	95349341	A	C
12	rs1834611	0	95349459	G	A
12	rs2555047	0	95349698	C	T
12	rs117447975	0	95349781	A	C
12	rs11107815	0	95349800	G	A
12	rs1654932	0	95349983	T	C
12	rs7315078	0	95350348	G	A
12	rs1654933	0	95350507	G	A
12	rs74512707	0	95350637	G	A
12	rs6538578	0	95350856	G	A
12	rs7133607	0	95351254	A	C
12	rs2011285	0	95351337	C	T
12	rs4923681	0	95351435	T	C
12	rs1865150	0	95351440	G	T
12	rs11107816	0	95351778	T	C
12	rs7397516	0	95352210	C	T
12	rs61935697	0	95352861	G	A
12	rs10777657	0	95352875	A	G
12	rs10859801	0	95353073	C	T
12	rs4923664	0	95353290	G	C
12	rs4923665	0	95353340	C	T
12	rs4923652	0	95353444	C	T
12	rs933900	0	95353530	A	C
12	rs78223670	0	95353605	T	A
12	rs933901	0	95353787	T	G
12	rs2011722	0	95353955	G	T
12	rs10859803	0	95354139	C	T
12	rs11107817	0	95354238	G	A
12	rs9788213	0	95354250	A	T
12	rs10777658	0	95354324	A	G
12	rs933904	0	95354605	T	C
12	rs933905	0	95354618	T	C
12	rs933906	0	95354700	C	T
12	rs933907	0	95354705	C	G
12	rs1368559	0	95354753	T	C
12	rs1821316	0	95354855	A	G
12	rs1814320	0	95354913	T	C
12	rs558910480	0	95354951	G	A
12	rs1961384	0	95354981	G	A
12	rs11107818	0	95355021	G	A
12	rs7306455	0	95355541	G	A
12	rs4923667	0	95355621	G	T
12	rs78229863	0	95355668	T	C
12	rs7309595	0	95355870	C	T
12	rs7309598	0	95355928	A	G
12	rs7309827	0	95356020	C	T
12	rs11107819	0	95356051	C	T
12	rs7295644	0	95356164	T	C
12	rs11107820	0	95356204	G	A
12	rs7310355	0	95356522	A	G
12	rs10777659	0	95356786	C	T
12	rs10859804	0	95356841	C	T
12	rs10777660	0	95356905	A	C
12	rs4923668	0	95357245	G	A
12	rs4923669	0	95357292	A	G
12	rs76509040	0	95357484	T	G
12	rs4923670	0	95357553	T	G
12	rs4923671	0	95357591	A	G
12	rs4923672	0	95357720	G	A
12	rs143654691	0	95358205	C	T
12	rs17321133	0	95358264	A	G
12	rs17268117	0	95358327	C	G
12	rs2366999	0	95358790	A	G
12	rs6538579	0	95358892	A	G
12	rs11107822	0	95359025	G	A
12	rs6538580	0	95359098	C	T
12	rs6538581	0	95359154	A	C
12	rs6538582	0	95359239	A	C
12	rs6538583	0	95359315	C	T
12	rs11107823	0	95359346	G	A
12	rs7316496	0	95359382	T	A
12	rs7316609	0	95359421	T	C
12	rs7300310	0	95359433	A	G
12	rs150156754	0	95359445	C	T
12	rs12581768	0	95359713	A	G
12	rs77911227	0	95359910	A	T
12	rs12814712	0	95360709	G	A
12	rs7308472	0	95360981	C	T
12	rs7308376	0	95360999	A	T
12	rs7308787	0	95361051	G	A
12	rs10859805	0	95361464	A	T
12	rs10859806	0	95361610	C	T
12	rs10777661	0	95361696	C	A
12	rs7974156	0	95361711	C	G
12	rs145031112	0	95361871	G	A
12	rs10859807	0	95362567	T	C
12	rs10777662	0	95362887	T	A
12	rs11107824	0	95363018	G	C
12	rs11107825	0	95363043	T	C
12	rs111707006	0	95363094	A	G
12	rs11107826	0	95363450	T	C
12	rs10859808	0	95363697	C	T
12	rs11107827	0	95363778	C	G
12	rs112724820	0	95363799	G	A
12	rs10859809	0	95363927	A	G
12	rs61935715	0	95364009	C	T
12	rs17023515	0	95364445	G	A
12	rs4923673	0	95364817	G	T
12	rs11837672	0	95365799	T	C
12	rs11107828	0	95365836	C	T
12	rs11107829	0	95366558	A	C
12	rs11107830	0	95366605	T	C
12	rs10859810	0	95367648	C	A
12	rs7304912	0	95367722	C	T
12	rs61935718	0	95367787	G	A
12	rs80326576	0	95368151	G	A
12	rs4923678	0	95368163	A	G
12	rs7316274	0	95368177	G	A
12	rs11833562	0	95368239	C	A
12	rs11107831	0	95368394	G	A
12	rs4923654	0	95368498	G	A
12	rs11836742	0	95369415	T	A
12	rs11107832	0	95369723	G	A
12	rs11107833	0	95369916	G	A
12	rs57377071	0	95370026	C	T
12	rs76718979	0	95370110	A	C
12	rs77601348	0	95370116	A	G
12	rs7960234	0	95370160	G	A
12	rs77633554	0	95370238	C	T
12	rs61935733	0	95370445	T	C
12	rs12821816	0	95370477	G	A
12	rs12581271	0	95370515	G	A
12	rs7310973	0	95370623	T	C
12	rs7298241	0	95370843	G	A
12	rs4923677	0	95371185	T	C
12	rs7298437	0	95371279	A	C
12	rs7298902	0	95371398	G	C
12	rs4923653	0	95371414	C	T
12	rs7307138	0	95372939	G	A
12	rs10859811	0	95373095	T	C
12	rs10745711	0	95373497	G	A
12	rs61935734	0	95373775	G	A
12	rs7311541	0	95374260	C	T
12	rs7297214	0	95374263	T	C
12	rs76835653	0	95374449	A	C
12	rs11107835	0	95374515	T	C
12	rs10859812	0	95374544	C	T
12	rs6538584	0	95374981	G	A
12	rs1426469	0	95375095	G	A
12	rs11107836	0	95375117	C	T
12	rs111809657	0	95375156	C	T
12	rs1426468	0	95375180	C	T
12	rs1433323	0	95375440	G	A
12	rs11833532	0	95375468	A	G
12	rs1433322	0	95375529	T	C
12	rs1433321	0	95375690	A	C
12	rs74572258	0	95375718	G	A
12	rs1433320	0	95375761	T	C
12	rs17023531	0	95375773	A	G
12	rs7134496	0	95375822	G	A
12	rs7305503	0	95375910	T	C
12	rs1814319	0	95376278	A	T
12	rs933898	0	95376412	A	G
12	rs933897	0	95376464	C	T
12	rs933896	0	95376472	G	A
12	rs4923659	0	95376507	C	T
12	rs2367000	0	95377160	T	G
12	rs2860598	0	95377204	T	C
12	rs10859813	0	95377295	C	T
12	rs4923648	0	95377368	G	A
12	rs7310432	0	95377490	T	C
12	rs7294376	0	95377512	C	T
12	rs7294747	0	95377693	G	A
12	rs10859814	0	95377938	T	C
12	rs12371666	0	95378283	G	T
12	rs12368364	0	95378454	A	C
12	rs10859815	0	95378579	C	A
12	rs10777663	0	95378948	T	A
12	rs10777664	0	95379088	G	A
12	rs11107842	0	95379138	C	T
12	rs10745713	0	95379351	T	C
12	rs111956618	0	95379491	A	C
12	rs249182	0	95379553	G	C
12	rs1834614	0	95379724	G	A
12	rs11615445	0	95379776	G	A
12	rs1834613	0	95379802	G	A
12	rs140466332	0	95379806	A	G
12	rs1834612	0	95379839	C	T
12	rs10859816	0	95380006	G	C
12	rs7314625	0	95380270	C	T
12	rs7300251	0	95380307	T	C
12	rs10777665	0	95380340	T	C
12	rs113409044	0	95380454	G	C
12	rs34008534	0	95381088	A	G
12	rs55990903	0	95381295	G	A
12	rs7134159	0	95381552	G	A
12	rs10777666	0	95381646	C	T
12	rs7133992	0	95381702	A	G
12	rs12298900	0	95382396	C	T
12	rs11107844	0	95382437	G	A
12	rs10777667	0	95382487	T	C
12	rs10859817	0	95382585	C	G
12	rs12299025	0	95382601	C	T
12	rs12368716	0	95382638	T	C
12	rs12369057	0	95382896	T	C
12	rs77091870	0	95383171	A	G
12	rs55638253	0	95383450	T	C
12	rs1365352	0	95383715	T	C
12	rs7300945	0	95384037	A	G
12	rs11107845	0	95384203	G	A
12	rs78903768	0	95384402	T	C
12	rs10859818	0	95384688	A	G
12	rs7397433	0	95385403	T	C
12	rs4923674	0	95385971	A	G
12	rs75342638	0	95386280	T	C
12	rs140279427	0	95386634	C	T
12	rs78365237	0	95386710	T	C
12	rs11107846	0	95386721	G	A
12	rs11107847	0	95386791	G	A
12	rs4923660	0	95387542	C	T
12	rs61688935	0	95387556	C	T
12	rs10859819	0	95387756	C	T
12	rs59732187	0	95387784	C	T
12	rs17023557	0	95388184	C	T
12	rs11107851	0	95388843	T	C
12	rs11107852	0	95389054	C	T
12	rs74891099	0	95389233	G	C
12	rs11107854	0	95390013	A	G
12	rs61935749	0	95390378	G	A
12	rs147654736	0	95390443	A	C
12	rs7973115	0	95390810	G	T
12	rs7973250	0	95390940	G	T
12	rs11107856	0	95390942	C	T
12	rs61935750	0	95390968	C	T
12	rs10745714	0	95391012	C	T
12	rs10745715	0	95391097	G	A
12	rs4923649	0	95391385	C	T
12	rs4923661	0	95391452	C	T
12	rs2367080	0	95391600	C	T
12	rs7309242	0	95391683	C	T
12	rs10859820	0	95391876	A	G
12	rs7312863	0	95392154	C	T
12	rs1820461	0	95392651	A	G
12	rs113089445	0	95392658	C	G
12	rs6538585	0	95392660	A	G
12	rs4923651	0	95392836	T	A
12	rs112465059	0	95393288	A	G
12	rs4923663	0	95393396	C	T
12	rs10745716	0	95393745	T	C
12	rs11612831	0	95393933	G	A
12	rs11107858	0	95393975	A	G
12	rs11107859	0	95393999	G	A
12	rs35448769	0	95394030	T	C
12	rs11829773	0	95394254	A	C
12	rs7957645	0	95394648	C	T
12	rs7295799	0	95395314	G	T
12	rs12367625	0	95396127	A	G
12	rs6538588	0	95396669	A	T
12	rs10859822	0	95396906	C	A
12	rs61935751	0	95397032	C	T
12	rs17321986	0	95397275	G	T
12	rs835044	0	95397552	T	C
12	rs17023565	0	95397644	G	T
12	rs835045	0	95397757	C	T
12	rs56029035	0	95397807	C	A
12	rs7316005	0	95398048	G	A
12	rs835047	0	95398272	A	T
12	rs835048	0	95398440	G	A
12	rs11107860	0	95399292	T	C
12	rs111463574	0	95399358	C	T
12	rs144250024	0	95399413	G	A
12	rs56307685	0	95399455	C	T
12	rs1102069	0	95400280	G	A
12	rs1612479	0	95400527	A	G
12	rs1628439	0	95400638	G	C
12	rs11107861	0	95401017	T	C
12	rs1616855	0	95401020	T	C
12	rs79640257	0	95401313	A	G
12	rs2436634	0	95401823	C	A
12	rs79284315	0	95402253	T	G
12	rs249181	0	95403521	A	G
12	rs17023567	0	95403852	G	C
12	rs56127812	0	95404068	C	A
12	rs171597	0	95404184	G	A
12	rs149935582	0	95404224	C	A
12	rs249180	0	95404658	G	T
12	rs249179	0	95404947	C	T
12	rs249178	0	95405119	T	C
12	rs11107862	0	95405133	T	C
12	rs249177	0	95405273	C	T
12	rs249176	0	95405591	T	C
12	rs17269086	0	95406244	T	C
12	rs249175	0	95406435	C	A
12	rs138868138	0	95407517	C	T
12	rs249174	0	95407650	C	T
12	rs249173	0	95407902	T	C
12	rs74805541	0	95408732	T	C
12	rs17023570	0	95410271	C	T
12	rs249172	0	95410845	T	C
12	rs12423738	0	95411203	T	C
12	rs12422350	0	95411207	C	T
12	rs1654942	0	95411708	T	C
12	rs1654941	0	95411715	G	C
12	rs148219480	0	95412786	G	A
12	rs1648428	0	95412808	C	T
12	rs12300942	0	95413533	G	C
12	rs1648431	0	95413619	T	C
12	rs74950485	0	95413870	A	T
12	rs113562654	0	95415202	A	C
12	rs77259832	0	95416240	G	T
12	rs61935755	0	95418137	T	A
12	rs75200697	0	95418777	A	G
12	rs11107865	0	95419099	A	C
12	rs35584	0	95419332	A	G
12	rs43202	0	95419634	T	G
12	rs41146	0	95419969	T	C
12	rs61935757	0	95419999	G	T
12	rs12827634	0	95420527	A	G
12	rs146452125	0	95421273	G	A
12	rs80106847	0	95421716	G	A
12	rs35583	0	95422108	A	G
12	rs76828837	0	95422382	A	C
12	rs12816964	0	95422393	A	T
12	rs57571944	0	95422395	T	G
12	rs35582	0	95422742	C	G
12	rs34656650	0	95423379	G	A
12	rs149733659	0	95423600	T	C
12	rs56317922	0	95425895	T	C
12	rs75967756	0	95425994	T	A
12	rs249169	0	95426469	C	T
12	rs59886655	0	95426559	C	T
12	rs249170	0	95426570	T	C
12	rs11107868	0	95426819	G	A
12	rs77052646	0	95427251	C	G
12	rs249171	0	95427711	C	A
12	rs78833763	0	95428476	T	C
12	rs58769104	0	95429038	G	A
12	rs2569989	0	95429379	C	A
12	rs10859824	0	95429432	G	A
12	rs117805783	0	95430149	G	A
12	rs146412024	0	95430373	G	A
12	rs61935759	0	95430667	A	G
12	rs835043	0	95431095	C	T
12	rs80161427	0	95432245	A	T
12	rs76626609	0	95432349	C	T
12	rs139085080	0	95432777	A	C
12	rs79193785	0	95432858	C	A
12	rs76000631	0	95432859	C	A
12	rs17023583	0	95433041	A	C
12	rs17269631	0	95434067	T	G
12	rs249141	0	95434116	T	A
12	rs11107870	0	95434452	C	T
12	rs249142	0	95435070	C	T
12	rs193789	0	95436203	C	G
12	rs249143	0	95436321	C	G
12	rs11107872	0	95436963	G	A
12	rs77352263	0	95437379	C	T
12	rs74783438	0	95437393	C	G
12	rs74514608	0	95437487	C	G
12	rs17023599	0	95437724	A	G
12	rs112976005	0	95438280	C	G
12	rs117821582	0	95438472	T	C
12	rs11107874	0	95438778	G	C
12	rs117624293	0	95438785	G	C
12	rs113220345	0	95438797	T	C
12	rs17023608	0	95440025	A	G
12	rs17023612	0	95441330	C	T
12	rs77856298	0	95441423	C	T
12	rs17023614	0	95441534	A	G
12	rs78734647	0	95441968	C	T
12	rs11107875	0	95442118	T	C
12	rs76447046	0	95442195	T	C
12	rs12579299	0	95442242	A	G
12	rs166066	0	95442333	T	C
12	rs112698272	0	95442399	T	C
12	rs11107876	0	95442445	G	A
12	rs183656	0	95442724	C	T
12	rs249145	0	95443034	G	C
12	rs4923658	0	95443175	T	C
12	rs7971079	0	95443489	A	G
12	rs2033089	0	95443532	C	A
12	rs2033088	0	95443723	G	A
12	rs10859825	0	95444906	T	C
12	rs56731093	0	95445048	T	A
12	rs75135781	0	95445222	G	A
12	rs61938161	0	95446251	G	C
12	rs933899	0	95446288	A	G
12	rs249144	0	95446624	T	C
12	rs11107877	0	95446761	T	C
12	rs138729200	0	95447033	A	G
12	rs55633464	0	95447528	C	T
12	rs148794921	0	95447660	T	C
12	rs141966653	0	95447750	T	C
12	rs146288898	0	95447754	T	C
12	rs149929727	0	95448705	T	A
12	rs139246190	0	95448810	T	A
12	rs2252559	0	95449451	C	T
12	rs61938162	0	95449522	G	A
12	rs2252556	0	95449570	A	C
12	rs142620547	0	95452311	G	C
12	rs703692	0	95452528	C	G
12	rs876116	0	95452549	C	T
12	rs11107880	0	95452854	G	A
12	rs80007301	0	95453247	C	T
12	rs77028818	0	95453251	G	A
12	rs844333	0	95453279	C	G
12	rs864450	0	95454051	C	T
12	rs58419790	0	95454302	G	C
12	rs76517830	0	95454989	A	G
12	rs61938164	0	95455161	G	C
12	rs7135351	0	95455364	T	C
12	rs249146	0	95455492	C	T
12	rs75386214	0	95455986	C	T
12	rs249147	0	95456016	G	A
12	rs7298631	0	95457292	T	C
12	rs57863571	0	95457534	A	G
12	rs139724149	0	95457673	C	T
12	rs11107881	0	95457731	G	A
12	rs34704705	0	95458722	A	G
12	rs117623495	0	95459971	G	A
12	rs116887098	0	95460598	A	G
12	rs117264318	0	95460720	C	T
12	rs1005687	0	95460780	A	G
12	rs1005688	0	95460782	G	C
12	rs835060	0	95461357	T	A
12	rs141404127	0	95461757	T	C
12	rs73221768	0	95462210	C	G
12	rs56293535	0	95462693	C	T
12	rs79241850	0	95463580	A	G
12	rs77346728	0	95463739	T	C
12	rs73221771	0	95463789	C	T
12	rs60745517	0	95464703	C	T
12	rs117795207	0	95465252	C	T
12	rs190217045	0	95465696	G	T
12	rs10859826	0	95466210	A	G
12	rs117183946	0	95466898	C	T
12	rs117518201	0	95467215	G	A
12	rs7397218	0	95467354	T	C
12	rs17270596	0	95468628	T	G
12	rs2043366	0	95469513	A	C
12	rs77381836	0	95469581	A	G
12	rs138800682	0	95469614	T	A
12	rs17023636	0	95469649	C	A
12	rs11107883	0	95470144	A	C
12	rs117378701	0	95470507	A	G
12	rs7297570	0	95471330	G	A
12	rs76053767	0	95471805	A	G
12	rs75229952	0	95471943	C	T
12	rs12316136	0	95472089	G	A
12	rs7970670	0	95473158	C	T
12	rs77046066	0	95473185	T	C
12	rs117242154	0	95474203	G	T
12	rs7399211	0	95475419	C	T
12	rs117207609	0	95475771	A	G
12	rs77533931	0	95475791	G	A
12	rs7397212	0	95476306	G	A
12	rs140364418	0	95476360	G	C
12	rs71458574	0	95476551	T	C
12	rs113228061	0	95476873	T	G
12	rs11834548	0	95477180	A	G
12	rs2043367	0	95477274	A	G
12	rs882583	0	95477428	A	G
12	rs1865151	0	95477651	A	G
12	rs11107889	0	95477872	C	G
12	rs117928478	0	95477977	C	T
12	rs144000553	0	95479175	C	T
12	rs2043368	0	95479922	G	A
12	rs112437521	0	95480393	G	C
12	rs12424500	0	95480524	A	G
12	rs186510892	0	95480588	C	T
12	rs7299457	0	95480709	T	C
12	rs144109246	0	95480710	G	A
12	rs138015148	0	95481302	G	A
12	rs11107891	0	95481501	C	T
12	rs10128863	0	95481738	T	C
12	rs117814184	0	95481774	C	T
12	rs10128782	0	95481859	C	T
12	rs11107892	0	95481868	T	A
12	rs73221778	0	95482495	C	A
12	rs3794256	0	95482533	G	A
12	rs3794257	0	95482636	T	G
12	rs2241724	0	95483197	G	C
12	rs7312457	0	95483730	T	G
12	rs2367082	0	95484080	A	G
12	rs61938190	0	95484192	G	T
12	rs2060304	0	95486073	A	G
12	rs7977311	0	95487226	C	T
12	rs12307747	0	95487256	G	C
12	rs7358643	0	95489131	A	G
12	rs141032270	0	95489528	G	C
12	rs12303256	0	95490101	G	A
12	rs12310399	0	95490248	T	C
12	rs7137731	0	95490999	T	C
12	rs61938192	0	95491086	C	T
12	rs113017965	0	95491199	G	A
12	rs10859829	0	95491459	A	T
12	rs11107893	0	95491530	G	A
12	rs57938738	0	95491974	T	C
12	rs12320381	0	95492024	A	G
12	rs115386684	0	95492503	T	A
12	rs4762311	0	95493336	T	C
12	rs80100960	0	95493524	T	G
12	rs4762172	0	95493912	T	C
12	rs4762184	0	95494397	T	C
12	rs7135194	0	95494482	C	T
12	rs61995686	0	95494618	G	A
12	rs62621234	0	95494731	G	A
12	rs4762452	0	95494760	A	C
12	rs7135574	0	95494769	C	T
12	rs4762459	0	95494882	T	C
12	rs117037561	0	95495013	C	T
12	rs4762479	0	95495041	C	T
12	rs7139135	0	95495048	G	A
12	rs7139441	0	95495259	G	T
12	rs61938195	0	95495521	C	T
12	rs7310753	0	95495692	T	C
12	rs7294613	0	95495703	C	T
12	rs7297710	0	95495818	A	G
12	rs7298738	0	95496607	C	T
12	rs76651634	0	95496657	T	C
12	rs79892458	0	95496660	A	G
12	rs7298841	0	95496713	A	G
12	rs6538589	0	95498219	A	T
12	rs4762621	0	95498471	A	G
12	rs73223645	0	95498528	A	T
12	rs112684645	0	95498574	A	G
12	rs111915453	0	95499711	G	A
12	rs10859830	0	95500029	C	T
12	rs551580825	0	95500196	G	A
12	rs61938198	0	95500635	A	G
12	rs7138545	0	95500727	C	G
12	rs80190035	0	95500918	T	C
12	rs6538590	0	95501921	C	T
12	rs118127083	0	95501924	G	C
12	rs55931865	0	95502064	A	G
12	rs11107896	0	95502303	G	A
12	rs6538591	0	95502519	A	C
12	rs75124489	0	95502522	A	C
12	rs6538592	0	95502747	G	A
12	rs61938200	0	95502892	C	T
12	rs7305944	0	95503359	C	G
12	rs7306300	0	95503503	G	A
12	rs12319710	0	95504047	C	T
12	rs116848449	0	95504106	C	T
12	rs11107897	0	95504259	A	G
12	rs12372093	0	95504320	C	T
12	rs11107898	0	95504384	A	G
12	rs4132527	0	95504626	G	T
12	rs11107900	0	95505052	C	T
12	rs74687215	0	95505391	C	G
12	rs6538593	0	95505524	A	G
12	rs55984078	0	95506493	G	C
12	rs4762153	0	95506527	C	G
12	rs6538594	0	95506547	T	C
12	rs6538595	0	95506623	A	G
12	rs79379362	0	95506799	G	A
12	rs73223652	0	95506831	G	T
12	rs10859831	0	95507069	C	T
12	rs7304036	0	95507852	C	T
12	rs11107902	0	95507968	A	G
12	rs11107903	0	95507971	G	A
12	rs11836398	0	95508109	C	T
12	rs7484972	0	95508478	T	A
12	rs55880537	0	95509104	C	T
12	rs6538596	0	95509766	C	T
12	rs7977624	0	95510139	G	A
12	rs7977572	0	95510360	A	G
12	rs6419371	0	95510811	T	G
12	rs7484333	0	95510913	G	A
12	rs61938202	0	95511225	G	T
12	rs12578168	0	95511321	G	A
12	rs146706812	0	95511585	C	T
12	rs7956762	0	95511844	C	A
12	rs149457459	0	95511855	A	G
12	rs9919687	0	95512031	G	A
12	rs12817989	0	95512389	T	A
12	rs6538597	0	95513197	C	A
12	rs7961466	0	95513447	C	T
12	rs117516378	0	95513907	A	C
12	rs12830164	0	95514233	G	T
12	rs10735328	0	95514941	T	C
12	rs34539435	0	95514982	G	A
12	rs10735329	0	95515181	A	G
12	rs11107904	0	95515719	T	C
12	rs7308047	0	95515941	A	C
12	rs6538598	0	95516843	C	T
12	rs4762391	0	95517064	T	C
12	rs11107905	0	95517411	T	C
12	rs150075564	0	95517618	G	A
12	rs11107906	0	95517707	T	G
12	rs11107907	0	95517785	A	G
12	rs7954260	0	95518223	T	C
12	rs77210229	0	95518729	A	G
12	rs80278983	0	95519032	C	T
12	rs6538599	0	95519126	T	C
12	rs7306996	0	95519269	G	A
12	rs117163302	0	95519554	A	G
12	rs61734229	0	95519622	T	C
12	rs12372152	0	95520064	A	G
12	rs10859835	0	95520421	T	C
12	rs10859836	0	95520819	A	G
12	rs7300443	0	95520896	T	A
12	rs6538600	0	95521094	A	G
12	rs139348286	0	95521212	C	T
12	rs11107908	0	95521242	C	T
12	rs11107909	0	95521370	C	T
12	rs10859837	0	95522289	G	A
12	rs7134554	0	95522477	C	T
12	rs10859838	0	95522511	G	A
12	rs7959849	0	95523654	C	T
12	rs7960157	0	95523730	G	A
12	rs7974889	0	95523758	T	C
12	rs6538601	0	95524067	T	C
12	rs59417306	0	95525541	A	T
12	rs6538602	0	95525641	C	A
12	rs7970810	0	95525893	C	T
12	rs7971114	0	95525940	G	T
12	rs9804833	0	95526012	A	G
12	rs7971041	0	95526019	C	T
12	rs35551524	0	95526200	T	C
12	rs61937891	0	95526469	A	G
12	rs12817128	0	95526522	G	A
12	rs142767140	0	95526554	T	C
12	rs79455801	0	95527198	G	A
12	rs61937892	0	95527300	A	G
12	rs7975727	0	95527466	G	A
12	rs61937893	0	95527476	T	A
12	rs7957829	0	95528087	A	G
12	rs7957936	0	95528125	A	G
12	rs149386893	0	95528226	C	A
12	rs11609550	0	95529332	A	G
12	rs76727196	0	95529398	T	C
12	rs11613607	0	95529427	G	A
12	rs35498210	0	95529804	C	T
12	rs6538603	0	95529853	T	C
12	rs6538604	0	95529857	T	C
12	rs56713157	0	95530378	A	G
12	rs4762214	0	95530700	C	T
12	rs11829776	0	95531442	T	C
12	rs117097245	0	95531509	T	C
12	rs78776477	0	95531763	G	A
12	rs112992451	0	95531931	G	A
12	rs10459184	0	95532041	T	C
12	rs112659891	0	95532132	C	T
12	rs6538605	0	95533060	A	T
12	rs113321785	0	95534192	A	G
12	rs11107912	0	95534247	G	C
12	rs7485088	0	95534870	A	G
12	rs80026193	0	95535471	C	G
12	rs75700482	0	95535479	T	A
12	rs78753969	0	95535504	T	C
12	rs77475611	0	95535987	G	A
12	rs143629755	0	95536018	A	G
12	rs74380362	0	95536617	A	C
12	rs77529723	0	95536672	A	G
12	rs7965447	0	95536950	C	T
12	rs10745718	0	95537171	G	A
12	rs58613228	0	95537848	T	C
12	rs60129850	0	95538021	C	A
12	rs11107914	0	95538245	C	A
12	rs61937896	0	95538607	G	A
12	rs112817027	0	95538657	G	C
12	rs149250769	0	95538804	G	A
12	rs117821327	0	95539520	G	A
12	rs7484919	0	95539816	C	T
12	rs10859839	0	95540725	G	A
12	rs55703445	0	95541202	C	T
12	rs6538607	0	95541431	C	A
12	rs76545735	0	95541716	C	T
12	rs7298498	0	95541834	A	T
12	rs6538608	0	95543668	C	T
12	rs142343935	0	95543833	C	T
12	rs61937899	0	95544358	C	T
12	rs7138903	0	95544495	T	C
12	rs79730620	0	95544539	C	T
12	rs7308406	0	95544660	C	G
12	rs12372256	0	95544908	A	G
12	rs117359442	0	95545319	C	T
12	rs4077235	0	95546062	C	A
12	rs74609880	0	95546134	T	C
12	rs138087502	0	95547611	G	A
12	rs142353920	0	95547883	G	A
12	rs6538609	0	95548473	G	A
12	rs11107915	0	95549025	G	A
12	rs78827885	0	95549529	C	G
12	rs139382333	0	95549594	T	G
12	rs12228622	0	95549756	C	T
12	rs10859841	0	95549812	G	A
12	rs10777669	0	95549860	A	T
12	rs7310835	0	95550056	G	A
12	rs7488417	0	95550515	C	T
12	rs117700552	0	95551164	G	A
12	rs7979489	0	95551330	A	G
12	rs7134064	0	95552187	C	G
12	rs76112485	0	95552382	C	T
12	rs61937919	0	95552397	T	C
12	rs12312350	0	95552876	G	A
12	rs4762241	0	95552951	T	G
12	rs61937920	0	95553261	C	G
12	rs77860947	0	95554024	T	C
12	rs149973408	0	95554085	T	C
12	rs4762607	0	95554155	C	T
12	rs113745635	0	95554771	C	T
12	rs35875434	0	95555808	G	A
12	rs11107916	0	95556116	T	C
12	rs79504509	0	95556160	G	A
12	rs111600451	0	95557690	A	G
12	rs7308154	0	95558142	T	C
12	rs6419372	0	95558173	G	T
12	rs112006394	0	95558242	A	G
12	rs11615095	0	95558479	T	A
12	rs7487993	0	95558544	T	G
12	rs75977568	0	95558778	G	A
12	rs61937921	0	95559405	C	T
12	rs10859842	0	95559600	T	A
12	rs80247146	0	95560290	G	A
12	rs117236872	0	95560945	G	C
12	rs10859843	0	95561195	T	C
12	rs4762624	0	95561885	G	A
12	rs4762625	0	95562237	T	C
12	rs11832540	0	95562538	A	T
12	rs7978118	0	95563123	G	T
12	rs7977816	0	95563167	A	T
12	rs7132399	0	95563892	G	A
12	rs7132714	0	95564308	C	A
12	rs7136244	0	95564863	A	T
12	rs7136350	0	95564940	A	G
12	rs117455401	0	95565271	G	C
12	rs7957893	0	95565403	C	T
12	rs7973048	0	95565570	T	C
12	rs61937922	0	95565707	C	T
12	rs7973285	0	95565756	T	C
12	rs7961230	0	95565867	C	A
12	rs73223692	0	95565980	C	T
12	rs11107921	0	95567034	G	A
12	rs11107922	0	95567352	A	G
12	rs6419373	0	95567465	C	T
12	rs55851053	0	95567809	G	A
12	rs7488543	0	95567830	G	A
12	rs61695955	0	95568432	C	T
12	rs35322478	0	95568997	A	C
12	rs140487333	0	95569395	C	T
12	rs11107925	0	95569637	G	C
12	rs7956452	0	95570167	C	T
12	rs7956554	0	95570251	C	G
12	rs11608868	0	95570793	G	A
12	rs7307378	0	95570799	T	C
12	rs7310428	0	95570846	T	G
12	rs6538611	0	95571181	T	C
12	rs7975658	0	95571398	T	C
12	rs79212830	0	95571818	A	C
12	rs11609860	0	95572027	G	A
12	rs9788192	0	95572228	A	G
12	rs6538612	0	95572910	G	A
12	rs10859844	0	95573040	G	T
12	rs10859845	0	95573095	G	T
12	rs77107812	0	95574662	T	A
12	rs67905848	0	95574728	C	T
12	rs10777670	0	95574831	G	A
12	rs11107928	0	95575951	C	A
12	rs10777671	0	95576768	C	T
12	rs74347715	0	95576950	C	T
12	rs116096597	0	95577277	C	T
12	rs7136056	0	95577659	G	C
12	rs7135847	0	95577670	C	T
12	rs4128507	0	95577884	T	C
12	rs78682716	0	95578105	G	A
12	rs4128508	0	95578203	A	G
12	rs61937925	0	95579088	A	C
12	rs73225604	0	95579186	T	C
12	rs7971582	0	95579457	C	T
12	rs139257479	0	95579618	C	T
12	rs113838384	0	95580081	G	C
12	rs145324478	0	95580112	C	T
12	rs12830425	0	95580818	T	G
12	rs61937926	0	95580829	C	T
12	rs139922036	0	95582330	C	T
12	rs78387383	0	95582542	T	C
12	rs191046229	0	95582580	T	A
12	rs11613113	0	95583208	G	C
12	rs11107930	0	95583657	C	T
12	rs4762660	0	95583662	A	G
12	rs57456549	0	95584015	G	A
12	rs10777672	0	95584361	G	T
12	rs56030284	0	95584696	A	T
12	rs6538613	0	95584886	G	A
12	rs67066162	0	95585416	T	A
12	rs77230786	0	95585490	A	G
12	rs6538614	0	95585836	A	C
12	rs12368369	0	95586404	A	G
12	rs76098499	0	95586600	T	G
12	rs10745719	0	95587170	A	G
12	rs183585415	0	95587310	T	G
12	rs11107931	0	95587797	C	T
12	rs6538615	0	95587856	T	C
12	rs77600002	0	95588558	A	C
12	rs79980336	0	95588597	G	A
12	rs76414395	0	95589257	G	A
12	rs150079978	0	95589337	A	G
12	rs34732232	0	95590258	A	G
12	rs34603068	0	95590426	T	C
12	rs10859846	0	95590481	T	C
12	rs68062797	0	95590836	G	C
12	rs7956604	0	95591259	T	C
12	rs75363763	0	95591269	C	T
12	rs10859847	0	95591533	A	G
12	rs7956997	0	95591586	T	C
12	rs60955350	0	95591655	G	A
12	rs60931712	0	95591734	A	G
12	rs6538616	0	95591774	C	A
12	rs58434296	0	95591877	C	T
12	rs75048526	0	95591898	C	A
12	rs7309080	0	95592206	C	T
12	rs12820518	0	95592212	C	T
12	rs7309426	0	95592272	G	A
12	rs112357674	0	95592372	C	T
12	rs75730941	0	95592868	C	G
12	rs77571575	0	95595393	G	A
12	rs10859848	0	95595892	G	A
12	rs114461900	0	95595917	A	T
12	rs77970880	0	95596813	T	C
12	rs2171576	0	95599120	C	T
12	rs73225627	0	95600398	G	C
12	rs4762279	0	95600682	C	T
12	rs10859849	0	95600846	C	T
12	rs10859850	0	95600918	G	A
12	rs61937946	0	95601165	G	A
12	rs10777673	0	95601381	T	C
12	rs10777674	0	95601584	G	A
12	rs10777675	0	95602319	A	T
12	rs17271191	0	95602363	T	C
12	rs11107934	0	95602569	A	G
12	rs2306884	0	95602672	C	T
12	rs766404	0	95602780	G	A
12	rs117209224	0	95602805	C	A
12	rs17023760	0	95603098	G	A
12	rs10507047	0	95604290	T	C
12	rs4762288	0	95604547	C	T
12	rs4762289	0	95604664	A	G
12	rs61937947	0	95605384	C	T
12	rs7976767	0	95605549	C	T
12	rs75963908	0	95606553	C	G
12	rs75601809	0	95607005	C	T
12	rs4762292	0	95607312	T	C
12	rs145151658	0	95608083	G	A
12	rs60649734	0	95608517	C	T
12	rs66551640	0	95609276	T	C
12	rs10777676	0	95609305	C	T
12	rs67304054	0	95609338	C	A
12	rs1488642	0	95609692	C	T
12	rs60755216	0	95609819	T	C
12	rs7310833	0	95610220	G	A
12	rs6538617	0	95611141	C	T
12	rs79350049	0	95611150	C	A
12	rs6538618	0	95611185	T	C
12	rs74792623	0	95611824	C	T
12	rs4762296	0	95612420	A	G
12	rs75740384	0	95613501	G	A
12	rs76634946	0	95613588	C	G
12	rs10859852	0	95614229	C	A
12	rs141005232	0	95614362	T	C
12	rs61937949	0	95614831	T	G
12	rs10859853	0	95614953	T	C
12	rs11107940	0	95615003	T	G
12	rs138055333	0	95615257	C	T
12	rs35670929	0	95615286	G	A
12	rs56130152	0	95615445	C	T
12	rs1488643	0	95616085	G	T
12	rs1873051	0	95616122	T	C
12	rs923371	0	95616609	A	G
12	rs2886934	0	95616871	G	T
12	rs148397550	0	95617479	G	A
12	rs10507048	0	95617758	G	A
12	rs10777677	0	95617829	A	G
12	rs61937950	0	95618682	G	A
12	rs75762038	0	95618710	C	T
12	rs12302691	0	95618774	C	T
12	rs61937951	0	95619739	C	A
12	rs61937952	0	95619797	G	A
12	rs147890173	0	95620439	C	T
12	rs11613931	0	95621093	T	C
12	rs78282576	0	95621527	C	G
12	rs73374246	0	95621721	G	A
12	rs10859854	0	95621923	T	C
12	rs78138205	0	95622380	G	C
12	rs6538620	0	95623284	A	G
12	rs7308542	0	95623482	T	G
12	rs113655146	0	95623617	G	A
12	rs57309969	0	95623773	C	T
12	rs7961515	0	95623824	C	T
12	rs11107943	0	95624340	G	A
12	rs10859855	0	95624576	G	A
12	rs6538621	0	95625480	C	T
12	rs184851501	0	95625951	G	T
12	rs57611631	0	95626171	G	T
12	rs4762302	0	95626296	C	A
12	rs12426451	0	95626643	G	T
12	rs11107945	0	95627144	G	A
12	rs73225646	0	95627178	A	G
12	rs6538622	0	95627237	A	G
12	rs6538623	0	95627907	C	T
12	rs12422591	0	95628459	A	T
12	rs10777678	0	95628466	A	T
12	rs7965391	0	95630524	G	A
12	rs10161366	0	95630552	G	A
12	rs61937954	0	95630640	G	C
12	rs7980356	0	95630658	T	C
12	rs12830009	0	95630727	A	T
12	rs61541373	0	95630906	G	A
12	rs116312579	0	95631085	A	G
12	rs10859856	0	95631276	T	C
12	rs10859857	0	95631556	G	C
12	rs75611952	0	95631873	T	C
12	rs12319095	0	95632493	C	A
12	rs74345953	0	95632863	A	T
12	rs4762152	0	95633378	T	A
12	rs12369055	0	95633557	A	G
12	rs11107948	0	95633684	T	G
12	rs12309090	0	95634003	A	G
12	rs11107952	0	95634437	G	C
12	rs145325641	0	95634871	G	A
12	rs12815210	0	95635065	G	T
12	rs79218774	0	95635102	C	T
12	rs148734777	0	95635312	G	A
12	rs11107953	0	95635383	A	T
12	rs75391073	0	95635751	G	A
12	rs77545174	0	95635901	A	G
12	rs76229941	0	95635969	C	G
12	rs61937956	0	95636205	C	G
12	rs76574241	0	95636815	T	G
12	rs1873052	0	95637234	C	T
12	rs76201435	0	95637454	A	G
12	rs1873053	0	95637578	C	A
12	rs55797522	0	95638144	G	A
12	rs76073346	0	95638182	A	T
12	rs56152405	0	95638252	T	C
12	rs113138510	0	95638997	G	C
12	rs79929197	0	95639138	A	T
12	rs7979908	0	95639261	G	A
12	rs10859858	0	95639676	T	C
12	rs61937958	0	95640665	G	A
12	rs12299283	0	95641379	C	G
12	rs75258865	0	95641462	A	G
12	rs10859859	0	95641522	C	T
12	rs68187856	0	95641629	A	G
12	rs78552001	0	95641736	A	G
12	rs10161330	0	95642168	A	G
12	rs117043937	0	95642316	C	T
12	rs80117583	0	95642990	A	G
12	rs7967229	0	95643298	A	T
12	rs73227412	0	95643451	C	T
12	rs1964592	0	95644008	T	C
12	rs113633577	0	95644825	C	T
12	rs12320196	0	95645385	A	G
12	rs56075446	0	95645575	G	C
12	rs56392034	0	95646203	A	G
12	rs12315763	0	95646229	T	C
12	rs112314686	0	95646700	C	G
12	rs7954978	0	95647235	A	G
12	rs74364198	0	95647236	T	C
12	rs17023834	0	95647384	A	G
12	rs10859860	0	95647632	T	C
12	rs11107954	0	95648240	A	G
12	rs78652962	0	95648394	A	C
12	rs78085246	0	95648422	T	C
12	rs4762308	0	95649013	G	A
12	rs10859861	0	95649270	C	T
12	rs143673357	0	95649309	G	C
12	rs76017910	0	95649508	T	C
12	rs12368315	0	95649548	C	G
12	rs12368359	0	95649762	G	A
12	rs74238577	0	95649825	T	C
12	rs112254009	0	95649888	C	T
12	rs113241658	0	95649901	C	T
12	rs11107955	0	95649952	C	T
12	rs3751271	0	95650846	T	G
12	rs3751272	0	95651093	T	G
12	rs75590237	0	95651508	A	G
12	rs6538624	0	95651888	T	C
12	rs12311718	0	95652911	C	T
12	rs12818477	0	95653020	T	A
12	rs151185804	0	95653520	G	A
12	rs6538625	0	95653741	T	A
12	rs77744812	0	95653950	C	T
12	rs7296348	0	95654181	G	C
12	rs71458584	0	95655197	A	T
12	rs34695888	0	95655233	G	T
12	rs11107956	0	95655281	G	A
12	rs117552215	0	95656192	T	C
12	rs2306885	0	95656522	A	C
12	rs12305760	0	95656936	A	G
12	rs7974044	0	95657434	A	G
12	rs17023855	0	95657955	A	G
12	rs10777679	0	95658282	A	G
12	rs7957257	0	95658769	A	T
12	rs17271913	0	95658968	A	C
12	rs1038652	0	95659012	C	T
12	rs10859862	0	95659358	T	C
12	rs77535747	0	95659557	T	C
12	rs17023860	0	95659654	G	A
12	rs1038653	0	95659865	C	T
12	rs17855933	0	95660182	A	G
12	rs17272011	0	95660718	G	A
12	rs78666950	0	95660912	C	T
12	rs17023862	0	95661135	C	T
12	rs76187104	0	95661497	C	T
12	rs10859863	0	95661809	T	C
12	rs10859864	0	95662067	C	T
12	rs56114057	0	95662147	G	A
12	rs118006310	0	95662317	G	T
12	rs77252010	0	95662318	G	T
12	rs17023867	0	95663552	T	G
12	rs80206371	0	95664217	A	C
12	rs75164477	0	95664528	A	G
12	rs7135879	0	95665403	G	A
12	rs117481266	0	95665676	C	A
12	rs2886933	0	95665912	T	C
12	rs112281197	0	95665919	T	C
12	rs4762321	0	95666022	C	T
12	rs2367305	0	95666098	A	G
12	rs4762161	0	95666323	A	C
12	rs10859865	0	95666650	G	A
12	rs17023875	0	95666843	T	C
12	rs12367540	0	95666994	G	C
12	rs146131771	0	95667249	G	A
12	rs4471514	0	95667337	C	T
12	rs56357400	0	95667574	G	A
12	rs73376205	0	95667967	G	A
12	rs4414302	0	95668110	C	T
12	rs73376208	0	95668406	T	C
12	rs3816838	0	95668437	G	T
12	rs4762326	0	95668951	C	T
12	rs7959433	0	95671200	G	C
12	rs4762327	0	95671324	G	A
12	rs77547742	0	95671725	C	T
12	rs10777681	0	95671829	T	C
12	rs10745720	0	95671904	A	G
12	rs7963391	0	95672327	C	G
12	rs11107959	0	95672642	T	C
12	rs11107960	0	95672654	G	C
12	rs12809118	0	95672834	G	A
12	rs7967299	0	95673184	G	A
12	rs17344377	0	95675039	A	G
12	rs79701430	0	95675073	C	T
12	rs4762166	0	95675407	T	C
12	rs77192800	0	95675717	T	A
12	rs17278674	0	95676688	T	C
12	rs10859866	0	95676984	T	C
12	rs77681247	0	95677782	G	A
12	rs12371088	0	95678387	A	G
12	rs75508588	0	95678398	T	C
12	rs12423799	0	95679109	G	A
12	rs12423852	0	95679687	G	T
12	rs7305909	0	95679700	G	A
12	rs12424123	0	95680058	G	A
12	rs56324965	0	95680734	G	T
12	rs56347544	0	95680764	G	A
12	rs143491710	0	95680788	C	A
12	rs12826627	0	95680901	A	C
12	rs79212333	0	95681114	G	A
12	rs77673564	0	95681119	G	A
12	rs12424550	0	95681554	C	T
12	rs10507051	0	95681597	G	A
12	rs58559529	0	95681851	C	A
12	rs10777682	0	95682030	A	T
12	rs76374932	0	95682462	T	C
12	rs11107962	0	95682681	C	A
12	rs193142607	0	95682839	C	A
12	rs56113117	0	95682954	G	A
12	rs11107965	0	95683040	A	C
12	rs7137252	0	95683469	C	T
12	rs56098417	0	95684061	A	G
12	rs80023003	0	95684221	A	G
12	rs75915634	0	95684421	C	T
12	rs76988650	0	95684492	A	G
12	rs146676736	0	95684612	A	G
12	rs10859867	0	95684817	G	C
12	rs117230064	0	95685793	C	G
12	rs149196231	0	95685815	A	G
12	rs112197343	0	95686217	A	C
12	rs4762337	0	95686394	G	A
12	rs7309226	0	95687428	A	G
12	rs7309251	0	95687486	A	G
12	rs7309252	0	95687497	A	T
12	rs76344193	0	95687634	G	A
12	rs55666888	0	95687854	G	A
12	rs3764046	0	95688475	A	G
12	rs4762340	0	95688540	G	A
12	rs3794321	0	95689093	C	T
12	rs148408161	0	95689226	G	A
12	rs11609344	0	95689392	A	G
12	rs11107968	0	95690444	A	G
12	rs12315334	0	95690534	G	A
12	rs75013503	0	95690849	G	A
12	rs4762342	0	95690996	G	A
12	rs17041180	0	95691067	T	C
12	rs2367083	0	95691186	C	T
12	rs117022849	0	95691354	G	A
12	rs4417384	0	95691539	A	C
12	rs10859868	0	95691905	T	A
12	rs112226196	0	95692050	C	T
12	rs11107969	0	95692414	A	G
12	rs7976638	0	95693407	A	G
12	rs73227441	0	95693486	C	T
12	rs17344738	0	95693943	G	A
12	rs17855934	0	95694111	T	G
12	rs14121	0	95694394	G	A
12	rs1046007	0	95694547	A	G
12	rs4468424	0	95694606	A	C
12	rs55753317	0	95695050	T	C
12	rs3185701	0	95695260	C	T
```
