## Supplementary material for "Characterization of shared and ancestry-specific signals driving complex traits using multi-ancestry fine-mapping": s2.afreq

```
#CHROM	ID	REF	ALT	ALT_FREQS	OBS_CT
12	rs73230151	A	G	0.0724206	1008
12	rs141560812	G	T	0.015873	1008
12	rs192210319	A	T	0.015873	1008
12	rs139250566	G	C	0.015873	1008
12	rs17022386	T	G	0.0694444	1008
12	rs149844759	G	A	0.015873	1008
12	rs1918309	A	C	0.964286	1008
12	rs17243215	T	G	0.0654762	1008
12	rs3803071	C	T	0.331349	1008
12	rs191489124	G	C	0.015873	1008
12	rs143964312	G	T	0.015873	1008
12	rs11107502	A	G	0.0724206	1008
12	rs147656439	A	G	0.015873	1008
12	rs8553	C	T	0.136905	1008
12	rs140727142	C	A	0.015873	1008
12	rs149081493	C	G	0.015873	1008
12	rs61927167	A	T	0.0287698	1008
12	rs141645637	T	C	0.015873	1008
12	rs12427423	G	A	0.0585317	1008
12	rs77595758	G	A	0.0218254	1008
12	rs117421332	A	T	0.015873	1008
12	rs138555570	T	A	0.015873	1008
12	rs80068879	G	C	0.0585317	1008
12	rs145537758	G	A	0.015873	1008
12	rs55726207	T	C	0.14881	1008
12	rs143053093	G	A	0.015873	1008
12	rs148195241	C	T	0.015873	1008
12	rs146960883	C	T	0.015873	1008
12	rs116914770	T	C	0.015873	1008
12	rs7966824	T	C	0.0595238	1008
12	rs138454389	C	T	0.015873	1008
12	rs117483675	C	A	0.015873	1008
12	rs144656973	C	T	0.015873	1008
12	rs1973832	T	C	0.451389	1008
12	rs117275701	C	T	0.015873	1008
12	rs11107505	T	C	0.0595238	1008
12	rs7978911	T	G	0.0664683	1008
12	rs2365452	A	C	0.321429	1008
12	rs142527316	T	G	0.015873	1008
12	rs369675457	G	T	0.015873	1008
12	rs117757553	G	A	0.015873	1008
12	rs2365453	G	A	0.300595	1008
12	rs118063530	A	C	0.015873	1008
12	rs148351677	T	G	0.015873	1008
12	rs117942111	T	C	0.015873	1008
12	rs7979083	A	T	0.0892857	1008
12	rs118155615	A	G	0.015873	1008
12	rs60986619	C	T	0.0595238	1008
12	rs77271674	G	A	0.0664683	1008
12	rs151228933	G	C	0.0228175	1008
12	rs116963565	C	G	0.015873	1008
12	rs117110359	G	T	0.015873	1008
12	rs118067734	A	G	0.015873	1008
12	rs116904155	C	T	0.0178571	1008
12	rs56750276	G	A	0.0714286	1008
12	rs7973744	T	C	0.015873	1008
12	rs78799941	G	A	0.0664683	1008
12	rs145888573	G	T	0.046627	1008
12	rs7979054	A	G	0.453373	1008
12	rs113918189	C	T	0.342262	1008
12	rs148178349	A	G	0.015873	1008
12	rs146046772	T	C	0.015873	1008
12	rs73230164	T	C	0.0585317	1008
12	rs139556691	T	C	0.015873	1008
12	rs117101674	C	T	0.015873	1008
12	rs183524037	C	G	0.014881	1008
12	rs117321371	T	C	0.015873	1008
12	rs151178734	A	T	0.015873	1008
12	rs150469192	T	C	0.0138889	1008
12	rs113987418	T	C	0.0238095	1008
12	rs138799197	C	T	0.015873	1008
12	rs57041686	A	G	0.0664683	1008
12	rs4761604	C	G	0.0585317	1008
12	rs148124792	C	T	0.015873	1008
12	rs184123893	T	G	0.015873	1008
12	rs117722226	A	T	0.015873	1008
12	rs139674021	A	G	0.015873	1008
12	rs117004338	C	G	0.015873	1008
12	rs12579666	G	A	0.0585317	1008
12	rs11107507	C	G	0.015873	1008
12	rs186772386	C	G	0.015873	1008
12	rs188331587	A	T	0.015873	1008
12	rs146889147	A	T	0.015873	1008
12	rs77306945	T	C	0.0238095	1008
12	rs11107510	T	A	0.260913	1008
12	rs4761605	C	T	0.0585317	1008
12	rs12425532	T	C	0.0585317	1008
12	rs79522377	C	T	0.0664683	1008
12	rs73370311	C	G	0.0238095	1008
12	rs148995226	A	C	0.015873	1008
12	rs116911616	C	T	0.015873	1008
12	rs151027473	T	G	0.015873	1008
12	rs73370315	A	T	0.0664683	1008
12	rs140951759	G	A	0.015873	1008
12	rs117757030	A	G	0.030754	1008
12	rs183799121	C	T	0.015873	1008
12	rs17022408	A	G	0.0823413	1008
12	rs139181975	C	T	0.0654762	1008
12	rs12425550	G	A	0.0585317	1008
12	rs149314252	T	C	0.015873	1008
12	rs144629501	C	T	0.015873	1008
12	rs11107513	A	C	0.27877	1008
12	rs4491278	A	G	0.0496032	1008
12	rs145426070	C	A	0.0178571	1008
12	rs149135820	T	A	0.0238095	1008
12	rs147877250	C	T	0.015873	1008
12	rs78100584	C	T	0.0496032	1008
12	rs141604981	T	C	0.015873	1008
12	rs147065810	G	A	0.015873	1008
12	rs4761606	G	A	0.409722	1008
12	rs7973302	G	A	0.0605159	1008
12	rs11837614	C	T	0.410714	1008
12	rs141599904	G	T	0.015873	1008
12	rs148555868	T	G	0.015873	1008
12	rs11107514	A	G	0.0724206	1008
12	rs73230171	G	A	0.0585317	1008
12	rs150985094	C	T	0.147817	1008
12	rs7967917	A	G	0.422619	1008
12	rs117120193	A	C	0.015873	1008
12	rs138006302	G	A	0.0218254	1008
12	rs116882504	T	C	0.0496032	1008
12	rs75430031	T	C	0.0922619	1008
12	rs7138291	T	C	0.0585317	1008
12	rs78177096	C	T	0.0664683	1008
12	rs186407333	A	T	0.0178571	1008
12	rs7311289	C	T	0.0585317	1008
12	rs7297475	T	C	0.0664683	1008
12	rs116931335	G	T	0.015873	1008
12	rs140233164	T	C	0.015873	1008
12	rs143420452	C	T	0.0228175	1008
12	rs73214103	A	T	0.0664683	1008
12	rs3952589	C	T	0.410714	1008
12	rs74694332	T	A	0.0406746	1008
12	rs3908179	C	G	0.963294	1008
12	rs79671686	T	C	0.0863095	1008
12	rs150858823	A	C	0.0228175	1008
12	rs117732099	C	T	0.0714286	1008
12	rs114375408	C	G	0.0585317	1008
12	rs11107517	T	C	0.423611	1008
12	rs149961147	G	A	0.0585317	1008
12	rs190147954	C	T	0.015873	1008
12	rs147076924	A	G	0.0664683	1008
12	rs4761608	C	T	0.262897	1008
12	rs4761609	A	G	0.271825	1008
12	rs58906220	A	G	0.0664683	1008
12	rs146232578	G	A	0.0595238	1008
12	rs117088168	C	G	0.0654762	1008
12	rs2365455	A	G	0.272817	1008
12	rs11532364	T	A	0.272817	1008
12	rs79558719	C	T	0.0664683	1008
12	rs185072897	C	T	0.015873	1008
12	rs2366436	G	A	0.40873	1008
12	rs75723758	T	C	0.0664683	1008
12	rs11107518	A	G	0.160714	1008
12	rs7303686	C	T	0.418651	1008
12	rs73214110	T	G	0.0595238	1008
12	rs78583384	A	T	0.0902778	1008
12	rs117752005	G	A	0.015873	1008
12	rs117042974	G	A	0.015873	1008
12	rs2176899	A	T	0.272817	1008
12	rs139578450	A	G	0.015873	1008
12	rs34306268	G	C	0.0585317	1008
12	rs12426243	T	C	0.0595238	1008
12	rs78522470	C	A	0.0664683	1008
12	rs12231228	T	C	0.0813492	1008
12	rs143723276	A	G	0.015873	1008
12	rs56288927	G	A	0.0902778	1008
12	rs17022417	A	G	0.0902778	1008
12	rs17302889	T	C	0.0664683	1008
12	rs11107520	T	C	0.27381	1008
12	rs10777590	G	A	0.420635	1008
12	rs4761611	A	G	0.963294	1008
12	rs10507037	A	G	0.0664683	1008
12	rs117672206	C	A	0.0238095	1008
12	rs3847817	A	G	0.271825	1008
12	rs118181957	A	G	0.015873	1008
12	rs3847818	A	G	0.270833	1008
12	rs140847791	G	A	0.0228175	1008
12	rs149324362	T	A	0.0228175	1008
12	rs2271979	C	T	0.322421	1008
12	rs3847819	G	A	0.270833	1008
12	rs11107523	G	A	0.319444	1008
12	rs140740146	T	C	0.0218254	1008
12	rs117973814	G	A	0.0168651	1008
12	rs6538496	T	C	0.554563	1008
12	rs149084317	T	C	0.015873	1008
12	rs73218250	G	C	0.0664683	1008
12	rs144667831	T	C	0.015873	1008
12	rs148144675	T	C	0.0595238	1008
12	rs1961780	C	G	0.541667	1008
12	rs139283841	G	T	0.0218254	1008
12	rs76974577	C	T	0.0664683	1008
12	rs145552151	G	A	0.015873	1008
12	rs148196486	A	G	0.015873	1008
12	rs80096320	T	C	0.00992063	1008
12	rs150330758	T	C	0.0595238	1008
12	rs73218251	A	G	0.0664683	1008
12	rs10777591	C	T	0.410714	1008
12	rs10745683	A	G	0.963294	1008
12	rs10128868	C	T	0.262897	1008
12	rs7957576	T	C	0.417659	1008
12	rs73218254	A	G	0.0972222	1008
12	rs73218255	G	C	0.0972222	1008
12	rs11107524	C	T	0.0694444	1008
12	rs138139095	G	A	0.0585317	1008
12	rs139931092	T	C	0.0664683	1008
12	rs113612988	A	G	0.272817	1008
12	rs149865949	C	G	0.030754	1008
12	rs147923831	A	C	0.0585317	1008
12	rs141789029	A	C	0.0664683	1008
12	rs143814640	G	A	0.0228175	1008
12	rs148180210	T	A	0.00396825	1008
12	rs56339017	C	A	0.0972222	1008
12	rs56178377	T	G	0.0892857	1008
12	rs11107526	T	C	0.963294	1008
12	rs142704543	G	C	0.00992063	1008
12	rs7308695	G	T	0.416667	1008
12	rs141750002	C	T	0.0228175	1008
12	rs61143362	C	A	0.155754	1008
12	rs4761613	T	C	0.260913	1008
12	rs140288265	C	T	0.046627	1008
12	rs10859694	T	C	0.262897	1008
12	rs76748645	G	A	0.0664683	1008
12	rs143886508	A	G	0.014881	1008
12	rs4761476	G	C	0.259921	1008
12	rs148029515	G	C	0.0218254	1008
12	rs147343407	T	C	0.0238095	1008
12	rs139051806	A	C	0.015873	1008
12	rs76932261	T	C	0.0654762	1008
12	rs75112742	G	C	0.0654762	1008
12	rs4761614	G	T	0.40873	1008
12	rs12425425	G	A	0.0585317	1008
12	rs145913206	A	G	0.0228175	1008
12	rs73370361	T	G	0.0823413	1008
12	rs11107530	T	C	0.40377	1008
12	rs147018126	T	C	0.0664683	1008
12	rs117456735	G	A	0.0664683	1008
12	rs11107531	C	T	0.14881	1008
12	rs61927185	A	G	0.0287698	1008
12	rs73370367	T	G	0.0902778	1008
12	rs78473865	C	T	0.0664683	1008
12	rs77878948	T	C	0.0654762	1008
12	rs55643569	A	T	0.0674603	1008
12	rs73218259	A	C	0.0585317	1008
12	rs73370372	T	C	0.0902778	1008
12	rs73218261	T	C	0.0416667	1008
12	rs141565624	T	C	0.0178571	1008
12	rs6538497	T	C	0.0902778	1008
12	rs6538498	T	C	0.394841	1008
12	rs11831905	C	T	0.0902778	1008
12	rs117278884	T	C	0.014881	1008
12	rs183215703	T	C	0.015873	1008
12	rs192455307	A	T	0.0277778	1008
12	rs11833200	C	T	0.0902778	1008
12	rs11107533	G	A	0.259921	1008
12	rs149042725	A	G	0.015873	1008
12	rs61927186	C	A	0.188492	1008
12	rs143075823	A	G	0.015873	1008
12	rs117868072	G	A	0.0426587	1008
12	rs144068127	G	T	0.0664683	1008
12	rs62621447	G	A	0.0664683	1008
12	rs11107534	G	A	0.188492	1008
12	rs3751186	G	A	0.259921	1008
12	rs145467361	T	G	0.015873	1008
12	rs182304873	G	A	0.015873	1008
12	rs12578115	G	A	0.0416667	1008
12	rs73218265	G	A	0.0664683	1008
12	rs138161993	G	A	0.0654762	1008
12	rs4761615	T	C	0.402778	1008
12	rs139056277	T	C	0.0228175	1008
12	rs145119446	T	A	0.014881	1008
12	rs6538499	C	T	0.390873	1008
12	rs68122601	G	T	0.0664683	1008
12	rs138843388	G	C	0.0119048	1008
12	rs139448126	A	C	0.015873	1008
12	rs7980846	A	G	0.402778	1008
12	rs10450731	A	T	0.0644841	1008
12	rs1520723	G	A	0.391865	1008
12	rs73218270	C	G	0.0406746	1008
12	rs148559271	C	G	0.015873	1008
12	rs11107536	G	A	0.268849	1008
12	rs4604938	G	A	0.400794	1008
12	rs116905395	C	A	0.030754	1008
12	rs145221816	T	C	0.0228175	1008
12	rs138652638	A	T	0.0396825	1008
12	rs141175365	G	A	0.015873	1008
12	rs61430337	A	C	0.0416667	1008
12	rs56940275	G	C	0.0664683	1008
12	rs139072292	T	C	0.015873	1008
12	rs7974840	T	A	0.343254	1008
12	rs73218275	A	G	0.0664683	1008
12	rs12581922	C	G	0.0863095	1008
12	rs146153581	T	C	0.0109127	1008
12	rs6538500	G	A	0.389881	1008
12	rs117061200	G	C	0.015873	1008
12	rs76709944	T	G	0.00595238	1008
12	rs77626725	C	A	0.00595238	1008
12	rs145980845	T	C	0.0178571	1008
12	rs142093423	G	A	0.0178571	1008
12	rs73218277	C	T	0.0634921	1008
12	rs117838326	C	T	0.0178571	1008
12	rs77447753	G	T	0.046627	1008
12	rs141653580	T	C	0.0228175	1008
12	rs149626904	G	A	0.0178571	1008
12	rs148366632	T	A	0.0178571	1008
12	rs117482233	T	C	0.0178571	1008
12	rs77102695	C	T	0.0575397	1008
12	rs74755462	A	G	0.0793651	1008
12	rs113165923	T	C	0.133929	1008
12	rs74563112	A	C	0.0694444	1008
12	rs11107543	C	T	0.0694444	1008
12	rs143296135	G	A	0.0178571	1008
12	rs1915335	C	T	0.594246	1008
12	rs73372219	A	T	0.0704365	1008
12	rs11107544	T	C	0.160714	1008
12	rs79981373	T	C	0.219246	1008
12	rs146344656	G	A	0.0188492	1008
12	rs141695447	G	A	0.00992063	1008
12	rs58157404	C	T	0.046627	1008
12	rs10859698	G	A	0.406746	1008
12	rs61679133	C	T	0.0704365	1008
12	rs74668211	G	A	0.0634921	1008
12	rs182615130	C	T	0.0208333	1008
12	rs76979817	C	T	0.0426587	1008
12	rs141235493	T	G	0.0198413	1008
12	rs145514271	C	T	0.0198413	1008
12	rs117045432	G	A	0.0198413	1008
12	rs73218279	C	T	0.0545635	1008
12	rs73218281	T	C	0.0535714	1008
12	rs73218282	A	C	0.0535714	1008
12	rs10859699	A	G	0.696429	1008
12	rs118172528	C	A	0.0198413	1008
12	rs146553703	A	G	0.0198413	1008
12	rs148032230	C	T	0.0228175	1008
12	rs12229430	G	C	0.382937	1008
12	rs142382163	A	T	0.0248016	1008
12	rs4761478	T	A	0.569444	1008
12	rs77755626	C	A	0.0446429	1008
12	rs60781210	G	T	0.693452	1008
12	rs55716477	G	A	0.0446429	1008
12	rs116952884	T	C	0.0248016	1008
12	rs55717413	C	A	0.0446429	1008
12	rs10859700	T	A	0.381944	1008
12	rs148958304	T	C	0.0198413	1008
12	rs1520724	C	T	0.646825	1008
12	rs10859701	T	C	0.570437	1008
12	rs78466077	G	A	0.0198413	1008
12	rs1607807	A	C	0.046627	1008
12	rs73218293	A	G	0.0545635	1008
12	rs10777592	C	T	0.612103	1008
12	rs78429923	T	C	0.0198413	1008
12	rs73218295	G	T	0.0535714	1008
12	rs73218296	G	A	0.0535714	1008
12	rs148872264	T	C	0.0198413	1008
12	rs11832471	A	G	0.0803571	1008
12	rs141159691	A	G	0.0198413	1008
12	rs77246720	C	T	0.0198413	1008
12	rs116405725	C	T	0.0198413	1008
12	rs55667322	G	T	0.0198413	1008
12	rs12579127	T	C	0.0545635	1008
12	rs73218297	G	A	0.0426587	1008
12	rs74996579	G	A	0.0198413	1008
12	rs73218298	A	G	0.0545635	1008
12	rs17022476	T	G	0.0545635	1008
12	rs75442785	C	T	0.0198413	1008
12	rs74630370	C	T	0.0198413	1008
12	rs73218299	G	A	0.0426587	1008
12	rs115526591	C	T	0.0198413	1008
12	rs73218300	T	C	0.0535714	1008
12	rs59967551	G	A	0.0793651	1008
12	rs7137716	G	T	0.189484	1008
12	rs77238694	T	C	0.0198413	1008
12	rs78411832	T	C	0.0198413	1008
12	rs73218301	T	C	0.122024	1008
12	rs11107549	T	C	0.575397	1008
12	rs79085867	G	T	0.0198413	1008
12	rs78227451	G	C	0.0198413	1008
12	rs78188636	A	G	0.0198413	1008
12	rs56076114	C	T	0.0198413	1008
12	rs55734403	C	T	0.0198413	1008
12	rs552105590	C	T	0.0367063	1008
12	rs148488413	C	G	0.0208333	1008
12	rs76817733	A	T	0.0208333	1008
12	rs139236208	G	A	0.0228175	1008
12	rs12311699	A	C	0.449405	1008
12	rs111835543	A	G	0.0238095	1008
12	rs61927190	G	C	0.563492	1008
12	rs12424302	T	C	0.112103	1008
12	rs4502030	T	C	0.561508	1008
12	rs12315018	A	G	0.110119	1008
12	rs960529	C	T	0.360119	1008
12	rs60473094	C	G	0.0347222	1008
12	rs960528	C	T	0.105159	1008
12	rs11107552	A	G	0.365079	1008
12	rs11107553	G	A	0.367063	1008
12	rs7968657	C	T	0.822421	1008
12	rs10859704	G	C	0.145833	1008
12	rs2128894	T	C	0.734127	1008
12	rs2366443	G	A	0.340278	1008
12	rs11107554	G	A	0.015873	1008
12	rs7972619	C	G	0.418651	1008
12	rs2366445	G	A	0.357143	1008
12	rs2366446	G	A	0.360119	1008
12	rs4274252	C	T	0.360119	1008
12	rs4761618	G	A	0.306548	1008
12	rs12579878	G	A	0.0882937	1008
12	rs73372254	A	T	0.0753968	1008
12	rs4761619	C	T	0.309524	1008
12	rs74688274	C	A	0.0188492	1008
12	rs10859705	G	A	0.311508	1008
12	rs59972832	G	A	0.0753968	1008
12	rs3761675	A	G	0.014881	1008
12	rs1905439	C	A	0.112103	1008
12	rs74705839	A	G	0.0208333	1008
12	rs117970678	C	T	0.0396825	1008
12	rs10859706	G	A	0.664683	1008
12	rs10777594	G	A	0.111111	1008
12	rs10777595	G	A	0.664683	1008
12	rs17022487	T	C	0.388889	1008
12	rs61927208	G	A	0.388889	1008
12	rs10777596	C	T	0.500992	1008
12	rs10777597	T	A	0.500992	1008
12	rs61927209	T	C	0.323413	1008
12	rs75970101	G	C	0.0208333	1008
12	rs4761620	G	A	0.0525794	1008
12	rs7968386	G	A	0.410714	1008
12	rs7968508	G	A	0.411706	1008
12	rs144576407	C	T	0.00992063	1008
12	rs7958936	T	C	0.502976	1008
12	rs11107557	G	A	0.0753968	1008
12	rs7972607	G	T	0.113095	1008
12	rs4761479	C	T	0.779762	1008
12	rs4761480	C	T	0.27877	1008
12	rs75232732	C	T	0.0357143	1008
12	rs10745685	A	G	0.112103	1008
12	rs7975958	G	A	0.388889	1008
12	rs11613649	T	G	0.225198	1008
12	rs11107559	G	T	0.0763889	1008
12	rs10859707	G	C	0.191468	1008
12	rs76933931	C	T	0.014881	1008
12	rs7959114	C	G	0.320437	1008
12	rs59567925	G	A	0.518849	1008
12	rs7959419	G	T	0.244048	1008
12	rs7959897	G	A	0.244048	1008
12	rs10859708	T	C	0.255952	1008
12	rs34585430	T	C	0.119048	1008
12	rs1905435	G	A	0.222222	1008
12	rs11107560	T	C	0.205357	1008
12	rs7306070	A	G	0.119048	1008
12	rs7306186	A	G	0.46131	1008
12	rs149160448	A	T	0.0297619	1008
12	rs12582230	C	T	0.422619	1008
12	rs76097926	C	T	0.0763889	1008
12	rs117648972	C	T	0.0297619	1008
12	rs116915179	G	A	0.0297619	1008
12	rs76174044	A	G	0.0297619	1008
12	rs11107561	C	T	0.0763889	1008
12	rs10859709	C	T	0.22123	1008
12	rs10777598	C	G	0.308532	1008
12	rs4761621	T	C	0.0575397	1008
12	rs74623801	T	C	0.393849	1008
12	rs35568780	G	A	0.242063	1008
12	rs10859710	G	T	0.786706	1008
12	rs2170770	A	G	0.242063	1008
12	rs2128893	C	A	0.242063	1008
12	rs10777600	T	A	0.700397	1008
12	rs12578954	A	T	0.391865	1008
12	rs11835329	C	T	0.242063	1008
12	rs11835904	G	A	0.242063	1008
12	rs11831239	A	G	0.242063	1008
12	rs11831296	A	T	0.242063	1008
12	rs1905437	G	A	0.242063	1008
12	rs7136023	T	C	0.242063	1008
12	rs17022494	T	A	0.0565476	1008
12	rs17022499	T	A	0.510913	1008
12	rs17022501	A	G	0.392857	1008
12	rs77989279	C	T	0.0297619	1008
12	rs10859711	A	T	0.242063	1008
12	rs10859712	A	C	0.791667	1008
12	rs115810657	T	G	0.0297619	1008
12	rs1994171	T	C	0.849206	1008
12	rs1994172	G	T	0.790675	1008
12	rs117215849	C	A	0.0238095	1008
12	rs10507038	G	C	0.275794	1008
12	rs17022506	T	C	0.388889	1008
12	rs11107568	C	T	0.0595238	1008
12	rs77954198	A	G	0.0287698	1008
12	rs9668287	C	T	0.931548	1008
12	rs17022519	A	G	0.353175	1008
12	rs75500873	A	T	0.353175	1008
12	rs76987928	G	T	0.0287698	1008
12	rs7300391	G	A	0.0287698	1008
12	rs12579305	G	C	0.0763889	1008
12	rs10859713	C	T	0.242063	1008
12	rs4761622	A	G	0.787698	1008
12	rs10735321	T	C	0.787698	1008
12	rs6538502	A	G	0.787698	1008
12	rs112554484	G	T	0.0287698	1008
12	rs10859714	C	T	0.22619	1008
12	rs9668510	T	C	0.787698	1008
12	rs10859715	C	G	0.231151	1008
12	rs74609774	C	T	0.0605159	1008
12	rs76312079	A	G	0.0287698	1008
12	rs10859716	G	A	0.222222	1008
12	rs12580402	T	C	0.395833	1008
12	rs12579128	G	A	0.077381	1008
12	rs7959154	T	C	0.0922619	1008
12	rs7973055	G	T	0.0873016	1008
12	rs6538504	G	A	0.72123	1008
12	rs4761623	C	G	0.786706	1008
12	rs7980689	G	A	0.650794	1008
12	rs74857080	G	A	0.357143	1008
12	rs78448159	A	G	0.119048	1008
12	rs11107571	C	G	0.290675	1008
12	rs11107572	A	G	0.289683	1008
12	rs7314124	T	C	0.0406746	1008
12	rs12579033	G	C	0.0248016	1008
12	rs111655808	A	C	0.0119048	1008
12	rs80262030	C	T	0.235119	1008
12	rs7298759	G	A	0.195437	1008
12	rs11107574	T	C	0.309524	1008
12	rs112345152	A	G	0.0446429	1008
12	rs75202994	A	G	0.0386905	1008
12	rs10777601	A	G	0.71627	1008
12	rs76427966	G	A	0.0436508	1008
12	rs76126578	A	C	0.0436508	1008
12	rs10777602	C	T	0.713294	1008
12	rs59283988	A	C	0.299603	1008
12	rs10859717	C	T	0.181548	1008
12	rs74343177	A	G	0.0446429	1008
12	rs57389732	A	G	0.0436508	1008
12	rs12817714	C	T	0.00694444	1008
12	rs10859718	T	A	0.698413	1008
12	rs7962496	T	C	0.761905	1008
12	rs10859719	C	A	0.553571	1008
12	rs4761624	C	T	0.22123	1008
12	rs112735059	C	T	0.0565476	1008
12	rs12815378	T	C	0.214286	1008
12	rs150051734	A	T	0.0238095	1008
12	rs35054601	T	A	0.520833	1008
12	rs35748136	T	A	0.130952	1008
12	rs7135412	G	C	0.19246	1008
12	rs11107575	A	G	0.159722	1008
12	rs11107576	T	C	0.168651	1008
12	rs12831939	G	A	0.134921	1008
12	rs117620859	C	A	0.0575397	1008
12	rs7301413	G	T	0.719246	1008
12	rs7301219	C	T	0.725198	1008
12	rs114942813	G	A	0.0337302	1008
12	rs76310286	C	A	0.0208333	1008
12	rs61927238	A	G	0.293651	1008
12	rs61927239	C	T	0.290675	1008
12	rs6538505	A	G	0.3125	1008
12	rs6538506	A	G	0.313492	1008
12	rs6538507	G	C	0.3125	1008
12	rs11107579	T	C	0.588294	1008
12	rs7961364	T	C	0.587302	1008
12	rs73220243	C	A	0.27381	1008
12	rs75795237	G	A	0.106151	1008
12	rs12424639	G	A	0.271825	1008
12	rs10859721	T	G	0.584325	1008
12	rs10859722	C	A	0.314484	1008
12	rs1317872	T	C	0.269841	1008
12	rs4761625	G	A	0.268849	1008
12	rs4492875	A	G	0.587302	1008
12	rs7973429	T	G	0.227183	1008
12	rs12581125	G	T	0.269841	1008
12	rs12581131	G	A	0.269841	1008
12	rs11107581	T	C	0.30754	1008
12	rs71458548	G	A	0.270833	1008
12	rs11107582	G	A	0.251984	1008
12	rs4761626	G	A	0.30754	1008
12	rs4761627	C	T	0.30754	1008
12	rs2170773	A	G	0.579365	1008
12	rs35350822	G	C	0.0704365	1008
12	rs111657630	T	C	0.14881	1008
12	rs4592484	C	T	0.319444	1008
12	rs12317814	C	T	0.321429	1008
12	rs57852040	G	A	0.321429	1008
12	rs7957689	T	C	0.87996	1008
12	rs7971163	G	A	0.87996	1008
12	rs34182998	G	A	0.253968	1008
12	rs12822087	A	G	0.25496	1008
12	rs12822520	C	T	0.25496	1008
12	rs4761629	A	G	0.321429	1008
12	rs77336498	A	G	0.0813492	1008
12	rs34211693	C	T	0.248016	1008
12	rs12320623	T	C	0.576389	1008
12	rs4761481	A	G	0.579365	1008
12	rs34269612	C	G	0.255952	1008
12	rs79753076	C	T	0.078373	1008
12	rs7308296	G	C	0.577381	1008
12	rs7139313	T	C	0.878968	1008
12	rs17022621	T	C	0.25496	1008
12	rs7973666	A	G	0.322421	1008
12	rs3827521	C	A	0.576389	1008
12	rs10859724	G	A	0.326389	1008
12	rs10777603	A	G	0.882937	1008
12	rs10859725	T	C	0.325397	1008
12	rs10777604	C	T	0.579365	1008
12	rs17022644	G	A	0.0684524	1008
12	rs17022649	A	C	0.295635	1008
12	rs4761630	T	C	0.325397	1008
12	rs10507041	G	A	0.296627	1008
12	rs7303568	T	C	0.325397	1008
12	rs4761631	G	A	0.324405	1008
12	rs4761632	C	T	0.324405	1008
12	rs117037575	G	A	0.0555556	1008
12	rs11107586	T	C	0.324405	1008
12	rs11107587	C	T	0.324405	1008
12	rs11107588	G	A	0.324405	1008
12	rs12817082	G	A	0.253968	1008
12	rs11107589	T	C	0.578373	1008
12	rs34660467	C	T	0.215278	1008
12	rs11107591	C	T	0.578373	1008
12	rs7294781	C	T	0.267857	1008
12	rs7294676	A	C	0.579365	1008
12	rs7294907	C	T	0.520833	1008
12	rs7295135	G	C	0.578373	1008
12	rs118023420	G	A	0.0198413	1008
12	rs7295425	G	A	0.266865	1008
12	rs7311696	T	C	0.266865	1008
12	rs12580093	T	C	0.311508	1008
12	rs7311830	T	C	0.578373	1008
12	rs10859727	A	G	0.881944	1008
12	rs1872103	A	G	0.324405	1008
12	rs1872102	G	C	0.881944	1008
12	rs73222490	G	A	0.253968	1008
12	rs1872100	C	T	0.324405	1008
12	rs7299542	C	T	0.324405	1008
12	rs7299724	A	G	0.578373	1008
12	rs71458550	T	A	0.215278	1008
12	rs4491308	A	G	0.266865	1008
12	rs66660680	G	T	0.252976	1008
12	rs11107595	A	G	0.396825	1008
12	rs11107596	T	C	0.284722	1008
12	rs17022716	G	A	0.0555556	1008
12	rs12824690	C	G	0.215278	1008
12	rs2170772	G	A	0.803571	1008
12	rs2170771	C	T	0.801587	1008
12	rs2366625	C	G	0.878968	1008
12	rs10777605	A	G	0.787698	1008
12	rs11107597	T	C	0.173611	1008
12	rs10859728	G	A	0.785714	1008
12	rs4761633	A	G	0.803571	1008
12	rs7955502	C	A	0.292659	1008
12	rs35677689	G	T	0.114087	1008
12	rs77847735	T	C	0.0386905	1008
12	rs6538508	T	C	0.803571	1008
12	rs6538509	G	A	0.803571	1008
12	rs7959716	G	A	0.803571	1008
12	rs11107598	G	T	0.293651	1008
12	rs10859729	G	A	0.291667	1008
12	rs4598721	G	T	0.803571	1008
12	rs112250173	T	G	0.0863095	1008
12	rs147745013	G	A	0.031746	1008
12	rs11107601	G	T	0.295635	1008
12	rs4761634	A	T	0.797619	1008
12	rs4761635	C	G	0.797619	1008
12	rs17022724	G	T	0.113095	1008
12	rs2128898	G	A	0.795635	1008
12	rs2128897	C	G	0.795635	1008
12	rs144793824	T	C	0.014881	1008
12	rs10859730	C	T	0.710317	1008
12	rs17022730	T	C	0.25496	1008
12	rs10859731	G	A	0.709325	1008
12	rs17022738	G	A	0.253968	1008
12	rs17022742	A	C	0.0367063	1008
12	rs10859732	G	A	0.455357	1008
12	rs11107602	T	C	0.455357	1008
12	rs4761483	T	G	0.356151	1008
12	rs4394891	C	T	0.381944	1008
12	rs116933049	C	A	0.0188492	1008
12	rs60793690	C	T	0.248016	1008
12	rs113383515	A	G	0.031746	1008
12	rs10859733	G	A	0.214286	1008
12	rs7296951	T	C	0.5	1008
12	rs7297315	T	A	0.248016	1008
12	rs12314280	T	C	0.0892857	1008
12	rs17022749	C	T	0.126984	1008
12	rs75258105	G	T	0.0882937	1008
12	rs12307230	G	T	0.497024	1008
12	rs1316332	C	T	0.923611	1008
12	rs1811135	G	T	0.465278	1008
12	rs138315027	G	A	0.014881	1008
12	rs2366452	T	G	0.630952	1008
12	rs17022756	C	T	0.031746	1008
12	rs1316366	A	G	0.447421	1008
12	rs2625920	A	T	0.479167	1008
12	rs2128896	C	T	0.923611	1008
12	rs2128895	T	C	0.21627	1008
12	rs73224227	C	T	0.356151	1008
12	rs61929008	A	G	0.261905	1008
12	rs79855743	A	G	0.0257937	1008
12	rs116441079	C	T	0.031746	1008
12	rs57756755	T	C	0.112103	1008
12	rs7306104	G	A	0.0803571	1008
12	rs9630283	C	T	0.700397	1008
12	rs2651963	C	T	0.123016	1008
12	rs111284817	T	G	0.031746	1008
12	rs74600498	C	T	0.031746	1008
12	rs17022759	T	A	0.0863095	1008
12	rs113157511	G	A	0.031746	1008
12	rs78710185	C	T	0.031746	1008
12	rs2651964	G	A	0.196429	1008
12	rs113806639	C	G	0.106151	1008
12	rs76843685	T	C	0.0138889	1008
12	rs3747554	T	C	0.031746	1008
12	rs1290004	G	C	0.00198413	1008
12	rs17022770	G	A	0.198413	1008
12	rs61440179	C	T	0.198413	1008
12	rs114666999	C	T	0.031746	1008
12	rs115034847	C	A	0.030754	1008
12	rs114187034	C	T	0.031746	1008
12	rs1290005	T	C	0.510913	1008
12	rs11107606	T	C	0.261905	1008
12	rs141407604	T	C	0.0138889	1008
12	rs1290910	G	C	0.505952	1008
12	rs1299865	C	T	0.491071	1008
12	rs78497497	G	A	0.0833333	1008
12	rs4436604	A	T	0.526786	1008
12	rs12298130	T	C	0.0178571	1008
12	rs6538510	T	C	0.507937	1008
12	rs545857320	C	G	0.0109127	1008
12	rs78945869	T	A	0.115079	1008
12	rs75835851	C	T	0.0178571	1008
12	rs75241467	G	A	0.0178571	1008
12	rs12319966	C	G	0.0178571	1008
12	rs76397114	T	C	0.0396825	1008
12	rs1274525	G	A	0.209325	1008
12	rs144662194	C	T	0.0178571	1008
12	rs1274526	G	A	0.12004	1008
12	rs142848469	A	G	0.0178571	1008
12	rs12426949	T	A	0.12004	1008
12	rs12823286	G	A	0.139881	1008
12	rs1274527	A	T	0.267857	1008
12	rs1274528	A	T	0.209325	1008
12	rs1274529	G	A	0.209325	1008
12	rs1274530	A	G	0.206349	1008
12	rs1274531	A	T	0.209325	1008
12	rs1274532	T	G	0.209325	1008
12	rs1274533	A	T	0.209325	1008
12	rs1296522	A	G	0.209325	1008
12	rs1299117	G	A	0.109127	1008
12	rs1290006	A	G	0.208333	1008
12	rs6538511	A	G	0.198413	1008
12	rs6538512	A	G	0.628968	1008
12	rs2270893	C	T	0.465278	1008
12	rs2036386	A	G	0.467262	1008
12	rs7342403	G	A	0.46627	1008
12	rs4761484	G	A	0.46627	1008
12	rs7977700	C	T	0.518849	1008
12	rs2366628	A	G	0.604167	1008
12	rs2366629	A	G	0.520833	1008
12	rs2128892	G	A	0.602183	1008
12	rs3747553	G	A	0.597222	1008
12	rs3747552	T	C	0.600198	1008
12	rs3747551	T	C	0.352183	1008
12	rs3747550	T	A	0.496032	1008
12	rs12313375	A	C	0.0625	1008
12	rs12300182	G	C	0.0625	1008
12	rs4761485	G	A	0.60119	1008
12	rs4761486	C	T	0.494048	1008
12	rs11615468	C	T	0.0982143	1008
12	rs7311703	C	T	0.338294	1008
12	rs2651990	G	C	0.0486111	1008
12	rs6538514	C	G	0.431548	1008
12	rs79085035	C	T	0.0615079	1008
12	rs6538515	C	T	0.0892857	1008
12	rs6538516	C	A	0.430556	1008
12	rs79895460	C	T	0.0615079	1008
12	rs117675899	G	A	0.144841	1008
12	rs4019547	A	G	0.492063	1008
12	rs4019548	T	C	0.447421	1008
12	rs4019549	T	C	0.431548	1008
12	rs76302032	G	T	0.0615079	1008
12	rs10777606	T	A	0.458333	1008
12	rs17022783	A	G	0.0654762	1008
12	rs4019550	T	C	0.679563	1008
12	rs1905438	A	T	0.452381	1008
12	rs1807783	T	G	0.451389	1008
12	rs78759742	A	G	0.100198	1008
12	rs79965402	T	G	0.0644841	1008
12	rs78315117	G	A	0.100198	1008
12	rs74879321	C	T	0.100198	1008
12	rs7963870	C	T	0.553571	1008
12	rs1973485	T	C	0.554563	1008
12	rs1973486	A	G	0.553571	1008
12	rs12580383	T	C	0.102183	1008
12	rs7302028	C	T	0.0882937	1008
12	rs12426149	A	G	0.100198	1008
12	rs1553295	T	C	0.452381	1008
12	rs5026918	A	G	0.554563	1008
12	rs78138827	C	T	0.100198	1008
12	rs7133845	T	C	0.554563	1008
12	rs2170769	C	A	0.0644841	1008
12	rs6538517	G	A	0.686508	1008
12	rs148021142	G	A	0.100198	1008
12	rs7306874	G	A	0.554563	1008
12	rs7137393	T	A	0.554563	1008
12	rs12426569	A	G	0.102183	1008
12	rs4761637	T	C	0.454365	1008
12	rs17022795	C	T	0.0416667	1008
12	rs75421294	A	C	0.100198	1008
12	rs57533303	T	C	0.0654762	1008
12	rs7975236	C	T	0.546627	1008
12	rs7975133	A	C	0.546627	1008
12	rs11107615	C	G	0.546627	1008
12	rs11835238	T	G	0.546627	1008
12	rs12824007	C	G	0.546627	1008
12	rs11837490	A	G	0.546627	1008
12	rs17022799	G	A	0.549603	1008
12	rs17022801	G	A	0.546627	1008
12	rs12830335	G	A	0.545635	1008
12	rs61082673	C	T	0.103175	1008
12	rs28722566	G	A	0.109127	1008
12	rs4761487	G	A	0.447421	1008
12	rs9668866	C	T	0.545635	1008
12	rs11838220	A	G	0.544643	1008
12	rs11836483	T	G	0.544643	1008
12	rs144446923	C	A	0.0644841	1008
12	rs74238550	G	T	0.271825	1008
12	rs12582164	T	C	0.446429	1008
12	rs12580817	C	T	0.365079	1008
12	rs12580838	G	C	0.365079	1008
12	rs12580832	C	T	0.365079	1008
12	rs11107617	A	C	0.365079	1008
12	rs4761488	A	G	0.365079	1008
12	rs4761489	A	G	0.365079	1008
12	rs12309664	T	C	0.110119	1008
12	rs7132438	T	C	0.368056	1008
12	rs7301498	C	A	0.365079	1008
12	rs61936660	C	T	0.365079	1008
12	rs7967301	G	A	0.366071	1008
12	rs7305110	C	T	0.0803571	1008
12	rs7305122	A	T	0.0813492	1008
12	rs7970354	C	A	0.52877	1008
12	rs7970272	A	G	0.374008	1008
12	rs74656310	G	T	0.094246	1008
12	rs141939544	T	C	0.0277778	1008
12	rs41347046	A	G	0.289683	1008
12	rs113939566	C	T	0.0962302	1008
12	rs117048512	C	T	0.0605159	1008
12	rs67970379	A	T	0.263889	1008
12	rs12372496	A	G	0.0833333	1008
12	rs10219601	G	A	0.389881	1008
12	rs77313218	A	G	0.102183	1008
12	rs117822929	C	A	0.0168651	1008
12	rs75111483	C	G	0.10119	1008
12	rs7954209	C	T	0.387897	1008
12	rs2625928	C	T	0.00396825	1008
12	rs2449663	G	T	0.00396825	1008
12	rs4761638	G	A	0.358135	1008
12	rs79134596	G	A	0.0992063	1008
12	rs80169948	G	A	0.0505952	1008
12	rs61936683	G	C	0.195437	1008
12	rs4373996	G	C	0.417659	1008
12	rs1274534	A	G	0.735119	1008
12	rs12578501	T	C	0.196429	1008
12	rs1274535	A	G	0.671627	1008
12	rs117249447	T	C	0.0644841	1008
12	rs1274536	C	T	0.670635	1008
12	rs7309909	G	A	0.315476	1008
12	rs1274537	A	G	0.674603	1008
12	rs1290911	T	A	0.736111	1008
12	rs11836783	T	G	0.0922619	1008
12	rs1298698	A	G	0.380952	1008
12	rs1296523	T	C	0.645833	1008
12	rs58514908	C	A	0.104167	1008
12	rs73375852	T	C	0.0902778	1008
12	rs4761639	C	T	0.251984	1008
12	rs2134131	C	T	0.733135	1008
12	rs7299637	A	G	0.0902778	1008
12	rs4761490	C	T	0.161706	1008
12	rs2651959	C	T	0.422619	1008
12	rs145768336	C	T	0.117063	1008
12	rs2651960	G	T	0.732143	1008
12	rs2651961	T	C	0.0664683	1008
12	rs12426342	G	A	0.104167	1008
12	rs12582099	G	A	0.308532	1008
12	rs4761641	T	C	0.253968	1008
12	rs2625933	A	G	0.734127	1008
12	rs12582418	C	T	0.308532	1008
12	rs79406032	A	G	0.0902778	1008
12	rs75154270	C	T	0.0912698	1008
12	rs12426730	C	A	0.104167	1008
12	rs7312281	G	T	0.0902778	1008
12	rs2455149	A	G	0.425595	1008
12	rs7963788	T	C	0.164683	1008
12	rs6538520	C	A	0.416667	1008
12	rs7313238	G	A	0.0902778	1008
12	rs6538521	A	C	0.418651	1008
12	rs2625934	C	T	0.732143	1008
12	rs2625935	A	G	0.00396825	1008
12	rs2651973	A	G	0.373016	1008
12	rs12228576	T	A	0.246032	1008
12	rs75723325	G	A	0.103175	1008
12	rs11107620	G	A	0.24504	1008
12	rs11107621	G	A	0.246032	1008
12	rs73375873	C	T	0.102183	1008
12	rs76521177	A	G	0.102183	1008
12	rs144068241	G	A	0.116071	1008
12	rs12823314	C	T	0.102183	1008
12	rs10466949	C	G	0.167659	1008
12	rs2202103	A	G	0.78869	1008
12	rs2292008	G	A	0.256944	1008
12	rs2292007	T	C	0.166667	1008
12	rs77552533	G	A	0.0575397	1008
12	rs2651972	T	G	0.784722	1008
12	rs60320610	C	T	0.0892857	1008
12	rs55934166	C	G	0.24504	1008
12	rs61427548	A	G	0.365079	1008
12	rs2651979	T	C	0.833333	1008
12	rs10859737	G	C	0.150794	1008
12	rs139134517	G	A	0.0386905	1008
12	rs17022939	A	G	0.474206	1008
12	rs77385210	A	G	0.109127	1008
12	rs10777607	C	T	0.68254	1008
12	rs12811432	G	A	0.14881	1008
12	rs61936686	G	A	0.242063	1008
12	rs138105567	G	A	0.00992063	1008
12	rs10859739	T	A	0.240079	1008
12	rs2651968	G	A	0.833333	1008
12	rs2625939	C	T	0.00694444	1008
12	rs10859740	A	C	0.150794	1008
12	rs11107626	T	C	0.468254	1008
12	rs2625938	A	T	0.829365	1008
12	rs12823052	G	T	0.0823413	1008
12	rs2625937	T	C	0.832341	1008
12	rs73375890	C	T	0.110119	1008
12	rs7978996	A	G	0.150794	1008
12	rs113675949	C	T	0.109127	1008
12	rs11107627	C	T	0.350198	1008
12	rs79169843	G	T	0.103175	1008
12	rs117266882	G	A	0.225198	1008
12	rs17022950	G	T	0.110119	1008
12	rs58012536	T	C	0.103175	1008
12	rs17022955	T	G	0.104167	1008
12	rs11107628	G	A	0.242063	1008
12	rs2625936	G	C	0.705357	1008
12	rs78266336	T	C	0.0704365	1008
12	rs59639218	C	T	0.235119	1008
12	rs1290908	G	A	0.829365	1008
12	rs1290003	T	C	0.834325	1008
12	rs1296197	T	A	0.3125	1008
12	rs7965137	T	C	0.156746	1008
12	rs75737713	T	C	0.103175	1008
12	rs12308339	G	A	0.259921	1008
12	rs79652370	C	T	0.102183	1008
12	rs79846605	T	C	0.106151	1008
12	rs76317787	C	T	0.103175	1008
12	rs141975479	G	A	0.104167	1008
12	rs1274521	G	A	0.313492	1008
12	rs115440401	C	T	0.104167	1008
12	rs1274520	T	C	0.849206	1008
12	rs7132857	C	T	0.270833	1008
12	rs17022972	T	C	0.265873	1008
12	rs2036383	T	C	0.849206	1008
12	rs7304910	T	C	0.107143	1008
12	rs60644862	T	C	0.161706	1008
12	rs12426392	T	A	0.104167	1008
12	rs1290907	G	A	0.309524	1008
12	rs60428357	C	A	0.159722	1008
12	rs12424720	T	A	0.102183	1008
12	rs76401182	A	G	0.0208333	1008
12	rs1274519	C	A	0.843254	1008
12	rs6538523	C	T	0.21131	1008
12	rs6538524	T	C	0.344246	1008
12	rs2651975	C	A	0.433532	1008
12	rs2651976	C	A	0.433532	1008
12	rs2651977	T	C	0.434524	1008
12	rs2651978	G	C	0.436508	1008
12	rs12314849	T	C	0.428571	1008
12	rs147181299	T	C	0.0277778	1008
12	rs2128899	C	T	0.425595	1008
12	rs2101236	C	T	0.431548	1008
12	rs2651988	A	G	0.440476	1008
12	rs2651987	T	C	0.446429	1008
12	rs2651986	A	G	0.446429	1008
12	rs2651985	G	A	0.439484	1008
12	rs117254846	C	G	0.0992063	1008
12	rs12317571	G	C	0.00396825	1008
12	rs74921041	G	A	0.147817	1008
12	rs77952871	G	A	0.030754	1008
12	rs117339474	T	C	0.104167	1008
12	rs17023008	T	C	0.263889	1008
12	rs7979149	T	C	0.266865	1008
12	rs112828368	A	T	0.00198413	1008
12	rs7975526	C	G	0.256944	1008
12	rs2279793	T	C	0.256944	1008
12	rs1274524	T	C	0.271825	1008
12	rs2625931	C	A	0.270833	1008
12	rs2625930	T	C	0.274802	1008
12	rs2625929	T	C	0.537698	1008
12	rs1573991	T	C	0.534722	1008
12	rs2651982	G	A	0.276786	1008
12	rs2651981	A	G	0.541667	1008
12	rs55799224	T	A	0.267857	1008
12	rs1290909	A	G	0.270833	1008
12	rs2625921	T	C	0.540675	1008
12	rs117766740	C	T	0.0386905	1008
12	rs2651980	T	C	0.626984	1008
12	rs17023015	A	G	0.268849	1008
12	rs76550740	T	G	0.271825	1008
12	rs4590941	C	T	0.613095	1008
12	rs76596567	G	T	0.267857	1008
12	rs77134245	C	G	0.262897	1008
12	rs4761645	A	G	0.887897	1008
12	rs4237890	G	T	0.268849	1008
12	rs61677927	C	G	0.259921	1008
12	rs12367728	G	A	0.884921	1008
12	rs79727006	C	T	0.146825	1008
12	rs11107642	T	C	0.633929	1008
12	rs67123774	T	A	0.265873	1008
12	rs17023034	T	C	0.265873	1008
12	rs10507042	A	G	0.888889	1008
12	rs11107643	G	C	0.358135	1008
12	rs61419968	C	T	0.251984	1008
12	rs11107644	C	G	0.359127	1008
12	rs57804636	T	A	0.261905	1008
12	rs7968215	T	C	0.885913	1008
12	rs138461844	G	A	0.0396825	1008
12	rs10777609	C	T	0.884921	1008
12	rs143096302	C	T	0.0486111	1008
12	rs10735322	T	C	0.633929	1008
12	rs7304470	G	A	0.350198	1008
12	rs4761491	T	C	0.632937	1008
12	rs7139075	T	G	0.886905	1008
12	rs7973210	A	C	0.62004	1008
12	rs2134129	T	C	0.892857	1008
12	rs68142021	A	C	0.269841	1008
12	rs7959596	C	T	0.35119	1008
12	rs79697831	C	T	0.261905	1008
12	rs76797087	A	G	0.267857	1008
12	rs11107649	T	C	0.270833	1008
12	rs73228549	A	G	0.266865	1008
12	rs6538525	A	G	0.891865	1008
12	rs2366631	G	A	0.271825	1008
12	rs2366632	C	A	0.265873	1008
12	rs9805024	G	A	0.268849	1008
12	rs4761647	G	A	0.266865	1008
12	rs117260072	G	A	0.030754	1008
12	rs58005684	T	C	0.255952	1008
12	rs2366633	C	T	0.104167	1008
12	rs2134130	G	A	0.361111	1008
12	rs117304368	G	A	0.25496	1008
12	rs11107654	C	A	0.37004	1008
12	rs17023094	G	C	0.0803571	1008
12	rs7960211	A	G	0.105159	1008
12	rs12301052	C	G	0.0337302	1008
12	rs77519674	C	A	0.00793651	1008
12	rs73228560	A	T	0.0287698	1008
12	rs117824989	C	A	0.00992063	1008
12	rs150750195	G	A	0.0138889	1008
12	rs58040018	C	A	0.0277778	1008
12	rs61936700	C	T	0.227183	1008
12	rs61936701	T	C	0.259921	1008
12	rs7138248	G	A	0.252976	1008
12	rs12825768	A	C	0.00496032	1008
12	rs2134132	A	T	0.257937	1008
12	rs7966146	A	G	0.259921	1008
12	rs7966378	C	G	0.258929	1008
12	rs7966485	C	T	0.258929	1008
12	rs7966506	C	T	0.257937	1008
12	rs7956663	T	A	0.205357	1008
12	rs2366630	G	A	0.0367063	1008
12	rs7136516	T	C	0.264881	1008
12	rs76544642	A	C	0.00892857	1008
12	rs12822021	T	G	0.00496032	1008
12	rs12228863	G	A	0.299603	1008
12	rs58970186	T	A	0.210317	1008
12	rs4761648	T	C	0.267857	1008
12	rs117001694	C	T	0.0327381	1008
12	rs12813131	T	C	0.219246	1008
12	rs73228567	A	G	0.0376984	1008
12	rs114502505	A	G	0.103175	1008
12	rs74746559	T	G	0.0376984	1008
12	rs12319069	A	G	0.322421	1008
12	rs60948139	C	G	0.196429	1008
12	rs4761649	G	C	0.322421	1008
12	rs57228640	T	C	0.196429	1008
12	rs4761650	C	T	0.320437	1008
12	rs57638858	C	A	0.196429	1008
12	rs57233805	T	C	0.196429	1008
12	rs77145136	C	T	0.196429	1008
12	rs77746971	A	G	0.196429	1008
12	rs79563814	G	A	0.197421	1008
12	rs56001411	T	C	0.197421	1008
12	rs56169624	A	C	0.197421	1008
12	rs6538526	G	A	0.321429	1008
12	rs7312912	C	T	0.196429	1008
12	rs77760910	C	T	0.196429	1008
12	rs61936703	G	A	0.195437	1008
12	rs61936704	T	C	0.195437	1008
12	rs61936705	T	C	0.195437	1008
12	rs74998937	A	C	0.195437	1008
12	rs4761492	C	A	0.320437	1008
12	rs59976945	C	T	0.195437	1008
12	rs56163375	C	G	0.195437	1008
12	rs60266654	C	T	0.196429	1008
12	rs58115071	G	A	0.195437	1008
12	rs56137754	C	G	0.195437	1008
12	rs28580156	G	A	0.0228175	1008
12	rs56023681	G	A	0.196429	1008
12	rs56219640	C	T	0.198413	1008
12	rs61936712	C	T	0.196429	1008
12	rs61936713	A	G	0.195437	1008
12	rs61936714	T	A	0.195437	1008
12	rs57409224	C	A	0.195437	1008
12	rs56240845	C	T	0.229167	1008
12	rs56956092	T	C	0.232143	1008
12	rs56074051	T	C	0.231151	1008
12	rs56113059	A	G	0.229167	1008
12	rs55676976	C	T	0.229167	1008
12	rs78048394	G	C	0.195437	1008
12	rs12426912	T	G	0.0654762	1008
12	rs56265971	C	T	0.229167	1008
12	rs56333551	T	C	0.228175	1008
12	rs55982643	C	T	0.229167	1008
12	rs56219038	C	A	0.229167	1008
12	rs56108207	C	T	0.229167	1008
12	rs55796850	C	T	0.229167	1008
12	rs59098137	A	G	0.232143	1008
12	rs61936737	C	T	0.195437	1008
12	rs73228580	A	C	0.233135	1008
12	rs61936738	C	T	0.232143	1008
12	rs7955191	T	G	0.232143	1008
12	rs7968270	A	C	0.232143	1008
12	rs7968407	A	G	0.231151	1008
12	rs7968639	C	A	0.231151	1008
12	rs61936739	G	A	0.229167	1008
12	rs61936740	C	A	0.232143	1008
12	rs7955692	T	G	0.231151	1008
12	rs61936741	G	T	0.228175	1008
12	rs73228589	C	T	0.231151	1008
12	rs59384462	T	G	0.0882937	1008
12	rs59385754	C	T	0.0882937	1008
12	rs4131535	T	C	0.235119	1008
12	rs61170661	T	C	0.235119	1008
12	rs57449404	T	C	0.235119	1008
12	rs11107658	C	G	0.0228175	1008
12	rs56100796	A	G	0.0396825	1008
12	rs12821212	A	G	0.0257937	1008
12	rs12581529	C	T	0.184524	1008
12	rs73228598	A	C	0.0376984	1008
12	rs4761651	C	T	0.257937	1008
12	rs117871274	G	A	0.0128968	1008
12	rs73228601	A	G	0.0386905	1008
12	rs4237891	C	T	0.315476	1008
12	rs7967373	C	A	0.0763889	1008
12	rs5800170	T	C	0.126984	1008
12	rs3952720	C	G	0.313492	1008
12	rs4620786	G	A	0.112103	1008
12	rs58505173	T	G	0.191468	1008
12	rs4761652	A	G	0.271825	1008
12	rs79490905	C	G	0.188492	1008
12	rs61936745	G	T	0.188492	1008
12	rs4761493	C	T	0.077381	1008
12	rs4761494	T	G	0.275794	1008
12	rs7134514	A	G	0.172619	1008
12	rs7134543	A	G	0.175595	1008
12	rs142501562	T	C	0.0327381	1008
12	rs145965436	C	G	0.0327381	1008
12	rs7135391	G	A	0.275794	1008
12	rs35035860	C	T	0.0575397	1008
12	rs11613747	A	G	0.291667	1008
12	rs78423059	G	A	0.0426587	1008
12	rs74876168	C	G	0.0347222	1008
12	rs17023123	A	G	0.0119048	1008
12	rs141386922	G	C	0.0376984	1008
12	rs117657535	G	A	0.00396825	1008
12	rs75087093	A	T	0.0337302	1008
12	rs6538527	T	C	0.285714	1008
12	rs6538528	C	T	0.998016	1008
12	rs17023133	G	C	0.0347222	1008
12	rs4761653	A	T	0.0426587	1008
12	rs4761654	C	A	0.0426587	1008
12	rs76036902	T	G	0.0376984	1008
12	rs7313013	T	A	0.28373	1008
12	rs61936748	C	T	0.160714	1008
12	rs17023137	G	C	0.0119048	1008
12	rs11831314	G	A	0.116071	1008
12	rs2164064	C	T	0.499008	1008
12	rs7970146	C	G	0.168651	1008
12	rs117403009	G	A	0.0416667	1008
12	rs75257243	G	A	0.0555556	1008
12	rs56009205	A	G	0.00793651	1008
12	rs7136640	T	C	0.00595238	1008
12	rs7136691	T	C	0.177579	1008
12	rs7306269	G	A	0.511905	1008
12	rs7306286	G	C	0.181548	1008
12	rs10507043	C	T	0.00297619	1008
12	rs149398334	C	A	0.0327381	1008
12	rs141846372	C	A	0.0327381	1008
12	rs12230588	T	C	0.0327381	1008
12	rs11107671	C	T	0.0327381	1008
12	rs892494	C	T	0.131944	1008
12	rs11107672	G	A	0.0327381	1008
12	rs11107673	A	G	0.0327381	1008
12	rs11107674	T	C	0.0327381	1008
12	rs184008662	A	G	0.0327381	1008
12	rs147573187	A	T	0.0327381	1008
12	rs141946676	A	C	0.0327381	1008
12	rs145897250	C	A	0.0327381	1008
12	rs140559934	G	A	0.0327381	1008
12	rs150445907	C	T	0.0327381	1008
12	rs138330858	C	A	0.0327381	1008
12	rs7973624	G	T	0.24504	1008
12	rs117840935	C	T	0.0327381	1008
12	rs117166234	T	G	0.0327381	1008
12	rs11107675	G	A	0.0327381	1008
12	rs12367601	T	C	0.571429	1008
12	rs11107676	C	T	0.031746	1008
12	rs7302717	T	C	0.733135	1008
12	rs148838967	T	A	0.0327381	1008
12	rs10745686	T	C	0.874008	1008
12	rs77063345	A	G	0.0843254	1008
12	rs77128443	G	A	0.144841	1008
12	rs1104719	C	T	0.246032	1008
12	rs1316566	A	G	0.575397	1008
12	rs79222994	C	T	0.139881	1008
12	rs10777610	A	G	0.852183	1008
12	rs12582110	A	G	0.249008	1008
12	rs7135805	T	C	0.862103	1008
12	rs7304978	A	G	0.862103	1008
12	rs73230438	C	G	0.00198413	1008
12	rs75380646	G	T	0.21131	1008
12	rs4761495	G	C	0.0198413	1008
12	rs12372417	A	G	0.149802	1008
12	rs7350629	G	T	0.401786	1008
12	rs10777611	A	G	0.472222	1008
12	rs60100736	C	T	0.00496032	1008
12	rs113169867	G	A	0.00198413	1008
12	rs112721608	G	T	0.00496032	1008
12	rs11107680	C	T	0.214286	1008
12	rs115350566	C	T	0.0496032	1008
12	rs145392601	T	C	0.0128968	1008
12	rs4761655	C	T	0.994048	1008
12	rs6538530	C	T	0.10119	1008
12	rs4761496	T	C	0.184524	1008
12	rs147060618	C	T	0.0416667	1008
12	rs143907224	C	T	0.0188492	1008
12	rs12228298	C	G	0.114087	1008
12	rs12305035	G	T	0.235119	1008
12	rs75044616	G	A	0.12996	1008
12	rs79670651	G	A	0.00595238	1008
12	rs10859742	T	C	0.514881	1008
12	rs73230449	C	T	0.0952381	1008
12	rs147683960	T	C	0.0188492	1008
12	rs11107682	C	T	0.512897	1008
12	rs2033552	C	T	0.0952381	1008
12	rs148033079	C	T	0.0376984	1008
12	rs10777612	A	G	0.941468	1008
12	rs185987513	C	A	0.0178571	1008
12	rs61936751	G	T	0.141865	1008
12	rs115591246	T	A	0.0347222	1008
12	rs10777613	C	T	0.205357	1008
12	rs17251396	C	T	0.110119	1008
12	rs17023195	C	T	0.0664683	1008
12	rs2036382	T	G	0.906746	1008
12	rs2036381	C	A	0.906746	1008
12	rs12320082	T	C	0.905754	1008
12	rs7963487	C	A	0.905754	1008
12	rs79966904	G	A	0.0347222	1008
12	rs7963894	G	A	0.905754	1008
12	rs190290420	G	C	0.0178571	1008
12	rs7298772	C	T	0.847222	1008
12	rs7967492	C	T	0.938492	1008
12	rs7954607	T	C	0.938492	1008
12	rs7968079	C	A	0.938492	1008
12	rs7303065	C	T	0.918651	1008
12	rs7303465	C	A	0.938492	1008
12	rs7306517	A	G	0.645833	1008
12	rs10859745	C	T	0.198413	1008
12	rs4237892	T	C	0.938492	1008
12	rs1434246	G	A	0.133929	1008
12	rs10777614	G	A	0.781746	1008
12	rs4761656	G	A	0.9375	1008
12	rs4761497	T	C	0.9375	1008
12	rs7297137	G	A	0.9375	1008
12	rs4761657	G	C	0.433532	1008
12	rs1434247	T	C	0.9375	1008
12	rs1836224	C	T	0.9375	1008
12	rs1434248	A	G	0.9375	1008
12	rs77761210	G	A	0.0763889	1008
12	rs10745688	C	A	0.198413	1008
12	rs10735323	G	T	0.9375	1008
12	rs10745689	G	A	0.728175	1008
12	rs4356295	C	T	0.0555556	1008
12	rs11107684	C	T	0.0922619	1008
12	rs4592485	G	A	0.9375	1008
12	rs7306514	C	A	0.689484	1008
12	rs7306542	C	G	0.9375	1008
12	rs7309932	G	A	0.9375	1008
12	rs7310502	C	T	0.9375	1008
12	rs11107685	T	G	0.16369	1008
12	rs11107686	G	A	0.154762	1008
12	rs7978303	C	T	0.15377	1008
12	rs79507597	C	A	0.0912698	1008
12	rs11107687	A	G	0.537698	1008
12	rs56232119	T	A	0.0595238	1008
12	rs7299767	T	C	0.246032	1008
12	rs11107688	C	G	0.16369	1008
12	rs10859746	C	A	0.537698	1008
12	rs75680104	T	C	0.0763889	1008
12	rs10859747	A	G	0.157738	1008
12	rs4761498	T	C	0.943452	1008
12	rs4091266	T	G	0.958333	1008
12	rs3910284	T	C	0.884921	1008
12	rs1019980	A	C	0.936508	1008
12	rs7296947	G	A	0.384921	1008
12	rs7296742	A	G	0.840278	1008
12	rs4761658	A	G	0.939484	1008
12	rs3810784	T	C	0.530754	1008
12	rs3810783	A	G	0.0922619	1008
12	rs3810782	T	G	0.40873	1008
12	rs11837201	G	A	0.128968	1008
12	rs75408148	C	T	0.0714286	1008
12	rs79646195	A	C	0.031746	1008
12	rs12822392	T	C	0.372024	1008
12	rs11107689	T	A	0.372024	1008
12	rs11107690	T	C	0.373016	1008
12	rs10745690	T	C	0.917659	1008
12	rs79303545	C	A	0.0396825	1008
12	rs10859748	T	C	0.384921	1008
12	rs55669558	G	A	0.115079	1008
12	rs11107691	G	A	0.474206	1008
12	rs150575373	G	A	0.0327381	1008
12	rs6538532	T	C	0.550595	1008
12	rs6538533	C	G	0.550595	1008
12	rs11609420	G	A	0.247024	1008
12	rs7961375	G	A	0.115079	1008
12	rs11107693	G	A	0.360119	1008
12	rs1897788	T	C	0.924603	1008
12	rs7964677	A	G	0.928571	1008
12	rs11107694	G	A	0.0892857	1008
12	rs142106657	G	A	0.0277778	1008
12	rs12302077	G	A	0.570437	1008
12	rs4761660	G	T	0.914683	1008
12	rs12315423	A	G	0.572421	1008
12	rs4761661	G	A	0.915675	1008
12	rs4761662	T	C	0.424603	1008
12	rs10745691	T	C	0.59127	1008
12	rs6538534	T	C	0.322421	1008
12	rs7959581	T	C	0.320437	1008
12	rs7973126	C	T	0.320437	1008
12	rs73232007	T	G	0.0803571	1008
12	rs74954461	T	C	0.0436508	1008
12	rs1836223	T	G	0.0803571	1008
12	rs7294730	T	C	0.014881	1008
12	rs12228797	G	A	0.015873	1008
12	rs12369518	C	T	0.319444	1008
12	rs7953189	C	T	0.319444	1008
12	rs117788490	A	G	0.015873	1008
12	rs77180820	C	T	0.0605159	1008
12	rs144974238	G	T	0.015873	1008
12	rs7964298	G	A	0.91369	1008
12	rs73232010	C	T	0.0793651	1008
12	rs1962869	C	G	0.914683	1008
12	rs2008023	A	G	0.452381	1008
12	rs146504556	A	G	0.0119048	1008
12	rs7972350	A	C	0.467262	1008
12	rs4761663	T	C	0.324405	1008
12	rs4761500	T	C	0.452381	1008
12	rs10745692	G	C	0.915675	1008
12	rs11107702	G	A	0.453373	1008
12	rs10859749	T	A	0.324405	1008
12	rs112294526	G	A	0.127976	1008
12	rs2366796	T	C	0.922619	1008
12	rs12229501	G	A	0.014881	1008
12	rs11107704	A	G	0.15873	1008
12	rs10777615	T	G	0.922619	1008
12	rs7134586	A	T	0.777778	1008
12	rs1991930	T	C	0.936508	1008
12	rs71458556	C	T	0.0853175	1008
12	rs74430697	A	C	0.0357143	1008
12	rs6538535	C	T	0.9375	1008
12	rs7959196	T	C	0.15873	1008
12	rs1434240	C	T	0.93254	1008
12	rs6538537	C	A	0.77381	1008
12	rs1434241	C	T	0.9375	1008
12	rs6538538	A	G	0.77381	1008
12	rs1549996	A	C	0.77381	1008
12	rs17023235	G	A	0.15873	1008
12	rs61244926	G	A	0.15873	1008
12	rs75087269	G	A	0.12996	1008
12	rs1995355	C	T	0.936508	1008
12	rs4451785	C	T	0.62996	1008
12	rs76059154	T	C	0.12996	1008
12	rs2117322	G	T	0.936508	1008
12	rs73232031	T	G	0.156746	1008
12	rs139237948	A	T	0.0406746	1008
12	rs3747555	G	A	0.936508	1008
12	rs10735324	T	A	0.936508	1008
12	rs10859750	A	T	0.633929	1008
12	rs892495	T	G	0.22619	1008
12	rs9668170	G	A	0.462302	1008
12	rs10859751	T	C	0.635913	1008
12	rs10777617	G	T	0.46627	1008
12	rs4761664	C	G	0.635913	1008
12	rs4761665	T	C	0.169643	1008
12	rs10745693	A	C	0.468254	1008
12	rs75066974	T	G	0.0248016	1008
12	rs74389828	G	C	0.0248016	1008
12	rs10859752	G	A	0.46627	1008
12	rs147255199	C	T	0.0119048	1008
12	rs9669686	C	T	0.470238	1008
12	rs9668373	T	C	0.49504	1008
12	rs9667991	G	T	0.49504	1008
12	rs9668488	T	G	0.46627	1008
12	rs138274699	T	C	0.046627	1008
12	rs10745694	T	C	0.464286	1008
12	rs10777619	T	C	0.946429	1008
12	rs11107720	C	T	0.952381	1008
12	rs4761666	T	C	0.465278	1008
12	rs4761667	T	C	0.465278	1008
12	rs4761668	C	T	0.465278	1008
12	rs78476080	C	T	0.0843254	1008
12	rs61938895	C	T	0.952381	1008
12	rs111204810	A	G	0.111111	1008
12	rs60515860	G	T	0.113095	1008
12	rs73362662	G	A	0.113095	1008
12	rs10745695	G	A	0.952381	1008
12	rs919948	C	T	0.110119	1008
12	rs7316798	A	G	0.371032	1008
12	rs4761669	T	G	0.428571	1008
12	rs7314827	T	C	0.371032	1008
12	rs7302511	G	A	0.371032	1008
12	rs7968177	A	G	0.375992	1008
12	rs4264209	T	C	0.109127	1008
12	rs4296095	G	A	0.544643	1008
12	rs4296094	C	T	0.540675	1008
12	rs79301335	C	A	0.109127	1008
12	rs59611034	A	C	0.109127	1008
12	rs57573866	T	C	0.109127	1008
12	rs4269983	A	C	0.545635	1008
12	rs4486690	A	G	0.545635	1008
12	rs7311367	G	A	0.436508	1008
12	rs7311279	C	T	0.436508	1008
12	rs7311211	A	C	0.431548	1008
12	rs7975852	C	T	0.109127	1008
12	rs1434243	A	G	0.545635	1008
12	rs34903466	C	T	0.369048	1008
12	rs1434244	G	C	0.545635	1008
12	rs892496	A	G	0.545635	1008
12	rs892497	T	G	0.801587	1008
12	rs10745696	T	G	0.546627	1008
12	rs80285189	T	C	0.109127	1008
12	rs10859753	C	T	0.431548	1008
12	rs7315925	A	G	0.109127	1008
12	rs7316179	A	G	0.109127	1008
12	rs10859754	C	T	0.43254	1008
12	rs10859755	C	T	0.540675	1008
12	rs73214403	T	A	0.143849	1008
12	rs7134873	C	T	0.431548	1008
12	rs10745697	G	A	0.431548	1008
12	rs10777621	T	A	0.430556	1008
12	rs7310296	T	C	0.419643	1008
12	rs7139136	A	C	0.954365	1008
12	rs7294369	G	A	0.407738	1008
12	rs7139372	C	G	0.954365	1008
12	rs4761501	A	C	0.954365	1008
12	rs4761502	C	T	0.107143	1008
12	rs10777622	C	G	0.435516	1008
12	rs11835454	C	T	0.371032	1008
12	rs6538539	G	T	0.478175	1008
12	rs11835590	G	A	0.371032	1008
12	rs74416636	T	C	0.107143	1008
12	rs17252137	C	T	0.208333	1008
12	rs11107726	C	T	0.433532	1008
12	rs11107727	C	T	0.918651	1008
12	rs113398075	G	A	0.112103	1008
12	rs113954563	C	T	0.107143	1008
12	rs12812097	C	T	0.481151	1008
12	rs112754485	C	T	0.107143	1008
12	rs17023308	G	A	0.107143	1008
12	rs12099898	T	A	0.371032	1008
12	rs10777624	T	C	0.434524	1008
12	rs4761503	C	T	0.107143	1008
12	rs7308671	T	C	0.371032	1008
12	rs4761504	C	T	0.478175	1008
12	rs4761670	T	A	0.542659	1008
12	rs117510587	C	A	0.0436508	1008
12	rs4761505	A	G	0.483135	1008
12	rs4761671	T	C	0.542659	1008
12	rs4761506	C	A	0.542659	1008
12	rs4761672	C	T	0.542659	1008
12	rs10859756	A	G	0.160714	1008
12	rs11107729	C	G	0.155754	1008
12	rs881805	C	T	0.322421	1008
12	rs881807	G	A	0.323413	1008
12	rs2117324	T	C	0.918651	1008
12	rs139059475	C	G	0.00793651	1008
12	rs7961115	T	C	0.434524	1008
12	rs12579933	A	C	0.480159	1008
12	rs10745698	G	A	0.433532	1008
12	rs10777625	G	C	0.433532	1008
12	rs10777626	G	T	0.438492	1008
12	rs60492107	T	C	0.298611	1008
12	rs10745699	G	T	0.438492	1008
12	rs7136948	C	T	0.761905	1008
12	rs75751720	G	C	0.323413	1008
12	rs77993547	G	A	0.125	1008
12	rs10745700	C	A	0.756944	1008
12	rs4761673	T	C	0.918651	1008
12	rs79846977	A	G	0.323413	1008
12	rs34561468	A	C	0.147817	1008
12	rs1594839	G	A	0.147817	1008
12	rs1347317	A	G	0.760913	1008
12	rs1347316	G	A	0.762897	1008
12	rs1347315	A	G	0.761905	1008
12	rs116974762	G	A	0.0267857	1008
12	rs6538540	G	T	0.761905	1008
12	rs75421256	G	A	0.215278	1008
12	rs192224674	C	T	0.014881	1008
12	rs7313022	C	G	0.157738	1008
12	rs4761507	T	C	0.756944	1008
12	rs4761674	C	T	0.433532	1008
12	rs7313650	G	A	0.147817	1008
12	rs7967519	T	C	0.918651	1008
12	rs7980851	A	G	0.328373	1008
12	rs7132721	G	A	0.576389	1008
12	rs4601850	T	C	0.909722	1008
12	rs10777627	G	C	0.427579	1008
12	rs142035355	C	T	0.00892857	1008
12	rs10777628	T	C	0.917659	1008
12	rs10777629	G	A	0.904762	1008
12	rs7304222	A	C	0.904762	1008
12	rs7304347	C	G	0.904762	1008
12	rs7304610	C	T	0.904762	1008
12	rs73214501	C	T	0.145833	1008
12	rs10777630	G	A	0.904762	1008
12	rs7307966	A	T	0.904762	1008
12	rs12368595	G	A	0.426587	1008
12	rs4761508	C	T	0.327381	1008
12	rs4761677	T	A	0.904762	1008
12	rs4761678	T	C	0.904762	1008
12	rs2366801	G	C	0.904762	1008
12	rs2366802	T	C	0.904762	1008
12	rs12580507	C	T	0.145833	1008
12	rs2366803	A	G	0.904762	1008
12	rs12580537	G	A	0.904762	1008
12	rs4469958	C	G	0.904762	1008
12	rs6538541	A	C	0.904762	1008
12	rs7131864	G	A	0.904762	1008
12	rs7131876	G	T	0.904762	1008
12	rs6538544	A	G	0.904762	1008
12	rs6538545	A	C	0.904762	1008
12	rs10777631	G	A	0.426587	1008
12	rs7972102	G	A	0.904762	1008
12	rs7971816	A	G	0.918651	1008
12	rs6538547	T	C	0.904762	1008
12	rs6538548	T	C	0.904762	1008
12	rs117798848	A	G	0.426587	1008
12	rs4761684	A	G	0.904762	1008
12	rs9738358	T	C	0.576389	1008
12	rs4761685	A	C	0.328373	1008
12	rs9706044	A	G	0.328373	1008
12	rs2117321	C	A	0.328373	1008
12	rs7294480	C	T	0.918651	1008
12	rs147167631	C	A	0.904762	1008
12	rs4761509	A	G	0.904762	1008
12	rs4761687	A	G	0.904762	1008
12	rs4761510	C	T	0.904762	1008
12	rs7963886	C	T	0.904762	1008
12	rs9634213	C	T	0.426587	1008
12	rs9634214	A	G	0.904762	1008
12	rs9634215	C	A	0.904762	1008
12	rs4761688	T	C	0.904762	1008
12	rs4761511	C	T	0.918651	1008
12	rs10777634	G	A	0.918651	1008
12	rs61521253	A	G	0.328373	1008
12	rs6538552	G	A	0.918651	1008
12	rs6538553	A	G	0.918651	1008
12	rs7962769	T	G	0.306548	1008
12	rs11107744	G	T	0.457341	1008
12	rs6538554	G	C	0.96131	1008
12	rs10745704	G	A	0.607143	1008
12	rs2289031	T	G	0.916667	1008
12	rs2289030	G	C	0.284722	1008
12	rs2289029	T	C	0.909722	1008
12	rs7966861	C	T	0.589286	1008
12	rs77558286	C	T	0.0257937	1008
12	rs4584645	T	C	0.916667	1008
12	rs10777635	G	A	0.590278	1008
12	rs111431925	G	C	0.0257937	1008
12	rs9634181	G	C	0.445437	1008
12	rs137961047	G	T	0.0228175	1008
12	rs919947	A	G	0.320437	1008
12	rs919946	G	T	0.320437	1008
12	rs74946134	G	A	0.310516	1008
12	rs4761689	C	G	0.590278	1008
12	rs6538555	G	A	0.593254	1008
12	rs7958994	A	G	0.315476	1008
12	rs7963489	G	A	0.588294	1008
12	rs7301485	A	G	0.319444	1008
12	rs76449685	G	A	0.108135	1008
12	rs10777636	A	G	0.589286	1008
12	rs7953958	T	A	0.90873	1008
12	rs2117320	C	T	0.916667	1008
12	rs118153362	C	T	0.0119048	1008
12	rs7305918	A	T	0.58631	1008
12	rs7136771	T	C	0.322421	1008
12	rs4562890	T	C	0.916667	1008
12	rs4644691	G	A	0.58631	1008
12	rs6538556	C	T	0.595238	1008
12	rs6538557	G	T	0.58631	1008
12	rs6538558	T	C	0.916667	1008
12	rs6538559	C	T	0.593254	1008
12	rs138583999	T	C	0.0277778	1008
12	rs11107749	G	A	0.588294	1008
12	rs7307348	T	A	0.593254	1008
12	rs7136581	G	C	0.593254	1008
12	rs75529224	C	T	0.31746	1008
12	rs138705889	G	A	0.0109127	1008
12	rs6538560	A	C	0.910714	1008
12	rs6538561	C	T	0.916667	1008
12	rs7137067	C	T	0.584325	1008
12	rs7958027	C	T	0.910714	1008
12	rs12582610	T	C	0.322421	1008
12	rs7961801	G	A	0.322421	1008
12	rs4761690	A	G	0.585317	1008
12	rs112585562	C	T	0.293651	1008
12	rs1972796	G	A	0.612103	1008
12	rs148304572	C	A	0.0138889	1008
12	rs1025546	C	G	0.376984	1008
12	rs7974176	G	T	0.798611	1008
12	rs7131818	G	A	0.279762	1008
12	rs12578185	C	T	0.275794	1008
12	rs12578440	C	T	0.280754	1008
12	rs10745705	G	A	0.916667	1008
12	rs11107754	A	G	0.498016	1008
12	rs7294961	C	A	0.927579	1008
12	rs28647200	C	T	0.116071	1008
12	rs28664187	T	C	0.116071	1008
12	rs59773107	T	C	0.275794	1008
12	rs7312282	T	A	0.381944	1008
12	rs4761691	G	C	0.236111	1008
12	rs12318898	G	A	0.137897	1008
12	rs10859770	G	A	0.134921	1008
12	rs10745706	G	A	0.912698	1008
12	rs7487905	A	G	0.133929	1008
12	rs2886765	G	T	0.912698	1008
12	rs2366797	A	C	0.144841	1008
12	rs11107756	T	A	0.41369	1008
12	rs12427002	G	A	0.498016	1008
12	rs10859771	C	T	0.916667	1008
12	rs7312229	G	A	0.916667	1008
12	rs61935443	G	C	0.236111	1008
12	rs10507044	C	T	0.41369	1008
12	rs10777637	C	T	0.917659	1008
12	rs10777638	C	G	0.917659	1008
12	rs17023366	G	A	0.275794	1008
12	rs6538562	A	G	0.917659	1008
12	rs6538563	A	G	0.918651	1008
12	rs6538564	C	A	0.918651	1008
12	rs10859772	C	A	0.414683	1008
12	rs11107759	T	C	0.276786	1008
12	rs10859773	G	A	0.636905	1008
12	rs10777639	T	C	0.914683	1008
12	rs10507045	A	G	0.505952	1008
12	rs10735325	C	G	0.918651	1008
12	rs111938565	A	G	0.277778	1008
12	rs187787943	T	C	0.00297619	1008
12	rs10777640	T	C	0.385913	1008
12	rs10777641	A	G	0.385913	1008
12	rs10507046	A	G	0.250992	1008
12	rs76077190	T	G	0.00892857	1008
12	rs2117323	A	G	0.250992	1008
12	rs10859774	A	G	0.386905	1008
12	rs10859775	C	G	0.386905	1008
12	rs1434242	T	C	0.918651	1008
12	rs1122167	T	C	0.392857	1008
12	rs1000703	T	C	0.244048	1008
12	rs1000702	T	G	0.521825	1008
12	rs10777642	C	T	0.392857	1008
12	rs10777643	C	G	0.392857	1008
12	rs10777644	A	G	0.392857	1008
12	rs4761692	T	C	0.392857	1008
12	rs60295477	A	G	0.276786	1008
12	rs77680576	A	G	0.146825	1008
12	rs4761693	T	C	0.392857	1008
12	rs57987670	T	G	0.277778	1008
12	rs10859776	A	G	0.914683	1008
12	rs59701840	C	T	0.277778	1008
12	rs75684198	A	G	0.146825	1008
12	rs10859777	C	G	0.914683	1008
12	rs1991929	T	C	0.914683	1008
12	rs1036321	G	C	0.521825	1008
12	rs79546991	G	A	0.146825	1008
12	rs4761512	C	T	0.244048	1008
12	rs892491	C	T	0.670635	1008
12	rs61935444	T	C	0.116071	1008
12	rs1434237	A	G	0.392857	1008
12	rs1434238	G	A	0.640873	1008
12	rs1036322	C	T	0.277778	1008
12	rs12581014	T	G	0.0128968	1008
12	rs892492	T	C	0.392857	1008
12	rs12320027	A	C	0.277778	1008
12	rs61935445	A	C	0.391865	1008
12	rs113231175	C	T	0.276786	1008
12	rs61935446	G	A	0.391865	1008
12	rs117377116	G	A	0.0119048	1008
12	rs2366798	G	A	0.391865	1008
12	rs4761694	G	A	0.391865	1008
12	rs11107764	A	C	0.391865	1008
12	rs147473240	G	A	0.047619	1008
12	rs61935447	C	T	0.114087	1008
12	rs10735326	A	C	0.918651	1008
12	rs12314217	C	G	0.277778	1008
12	rs116988257	T	A	0.0327381	1008
12	rs61935448	A	G	0.382937	1008
12	rs1549991	C	A	0.918651	1008
12	rs1549992	G	A	0.918651	1008
12	rs78096831	T	G	0.147817	1008
12	rs540575648	C	T	0.0674603	1008
12	rs10859778	C	G	0.233135	1008
12	rs2366799	A	C	0.284722	1008
12	rs12313402	C	T	0.284722	1008
12	rs7311571	T	C	0.91369	1008
12	rs7295463	C	T	0.91369	1008
12	rs117975679	G	A	0.0267857	1008
12	rs1968472	G	A	0.233135	1008
12	rs1549993	C	T	0.914683	1008
12	rs1036323	A	G	0.912698	1008
12	rs1036324	C	G	0.918651	1008
12	rs79753955	A	T	0.284722	1008
12	rs7308085	A	T	0.284722	1008
12	rs7308359	G	T	0.233135	1008
12	rs7309211	G	C	0.396825	1008
12	rs12321052	G	A	0.284722	1008
12	rs11107768	T	A	0.233135	1008
12	rs11107770	A	G	0.233135	1008
12	rs1549994	A	G	0.284722	1008
12	rs1549995	T	C	0.284722	1008
12	rs11107771	A	G	0.233135	1008
12	rs9668255	G	A	0.284722	1008
12	rs7961204	C	T	0.679563	1008
12	rs4761697	T	C	0.918651	1008
12	rs148457542	G	A	0.0357143	1008
12	rs4761698	T	G	0.91369	1008
12	rs10859779	C	T	0.233135	1008
12	rs2366800	T	C	0.237103	1008
12	rs10777647	T	C	0.526786	1008
12	rs12367920	T	A	0.147817	1008
12	rs11107772	C	T	0.233135	1008
12	rs9668990	A	G	0.527778	1008
12	rs9668088	C	T	0.527778	1008
12	rs11107773	C	T	0.235119	1008
12	rs10859780	T	C	0.240079	1008
12	rs892493	T	C	0.250992	1008
12	rs10777648	A	G	0.593254	1008
12	rs10745707	A	G	0.325397	1008
12	rs10745708	A	G	0.326389	1008
12	rs149217842	T	C	0.00892857	1008
12	rs10859781	G	C	0.326389	1008
12	rs10859782	A	C	0.325397	1008
12	rs11107774	C	G	0.326389	1008
12	rs10859783	A	G	0.204365	1008
12	rs11610936	C	T	0.117063	1008
12	rs1019981	T	C	0.122024	1008
12	rs76703011	G	C	0.313492	1008
12	rs76542670	G	A	0.0386905	1008
12	rs10745709	C	T	0.326389	1008
12	rs7963173	C	T	0.122024	1008
12	rs12308015	T	C	0.31746	1008
12	rs10859784	G	A	0.201389	1008
12	rs1972795	C	T	0.149802	1008
12	rs1434239	T	C	0.123016	1008
12	rs61937468	C	T	0.116071	1008
12	rs10745710	T	C	0.877976	1008
12	rs56067379	G	C	0.266865	1008
12	rs12306204	C	A	0.315476	1008
12	rs10777649	C	T	0.875992	1008
12	rs10777650	T	A	0.876984	1008
12	rs79436282	A	G	0.0833333	1008
12	rs78342786	C	T	0.0833333	1008
12	rs35090008	A	G	0.0882937	1008
12	rs67659855	T	C	0.326389	1008
12	rs11608510	A	G	0.265873	1008
12	rs11608541	A	G	0.116071	1008
12	rs11612585	G	A	0.266865	1008
12	rs11107776	T	G	0.196429	1008
12	rs11107777	A	G	0.793651	1008
12	rs11107778	T	C	0.0833333	1008
12	rs58230136	G	A	0.329365	1008
12	rs10859785	A	T	0.196429	1008
12	rs10735327	C	T	0.876984	1008
12	rs74680217	C	T	0.149802	1008
12	rs10777651	C	T	0.875	1008
12	rs10859786	A	G	0.887897	1008
12	rs34120337	G	A	0.348214	1008
12	rs7489315	T	G	0.269841	1008
12	rs10859787	G	C	0.517857	1008
12	rs7484322	T	C	0.188492	1008
12	rs76812851	C	T	0.339286	1008
12	rs6538566	A	C	0.74504	1008
12	rs61937472	C	A	0.015873	1008
12	rs7970128	C	G	0.74504	1008
12	rs117871560	A	G	0.0367063	1008
12	rs7302574	T	G	0.310516	1008
12	rs11107779	C	T	0.340278	1008
12	rs7132542	G	C	0.647817	1008
12	rs10777652	C	A	0.744048	1008
12	rs10859788	A	G	0.309524	1008
12	rs6538567	A	G	0.309524	1008
12	rs11107780	G	A	0.159722	1008
12	rs2114335	C	T	0.0952381	1008
12	rs12367145	A	G	0.309524	1008
12	rs1896102	C	T	0.180556	1008
12	rs1896101	G	A	0.310516	1008
12	rs1896100	A	G	0.310516	1008
12	rs140870847	G	T	0.046627	1008
12	rs1896099	A	G	0.309524	1008
12	rs11107781	T	A	0.15873	1008
12	rs117314610	G	T	0.0297619	1008
12	rs73366777	G	A	0.0128968	1008
12	rs7965624	A	G	0.309524	1008
12	rs7303879	C	T	0.171627	1008
12	rs2114334	A	C	0.0952381	1008
12	rs11107782	C	T	0.338294	1008
12	rs12426722	G	A	0.128968	1008
12	rs76055485	C	T	0.0952381	1008
12	rs9308299	T	G	0.309524	1008
12	rs74852906	A	G	0.0952381	1008
12	rs2052741	C	T	0.181548	1008
12	rs7964408	T	C	0.309524	1008
12	rs11107783	T	C	0.309524	1008
12	rs11107784	T	G	0.309524	1008
12	rs2162328	T	C	0.309524	1008
12	rs11610378	T	C	0.309524	1008
12	rs11107785	G	T	0.435516	1008
12	rs6538568	A	G	0.309524	1008
12	rs144814850	G	A	0.0952381	1008
12	rs6538569	A	C	0.309524	1008
12	rs6538570	A	G	0.309524	1008
12	rs7956744	A	G	0.309524	1008
12	rs7956747	A	C	0.74504	1008
12	rs7307539	T	G	0.309524	1008
12	rs7136464	A	G	0.309524	1008
12	rs4761513	G	C	0.309524	1008
12	rs75307801	G	C	0.0128968	1008
12	rs117979751	C	T	0.0952381	1008
12	rs116885672	G	A	0.0188492	1008
12	rs10859793	A	G	0.74504	1008
12	rs7961470	A	G	0.309524	1008
12	rs6538573	A	T	0.64881	1008
12	rs7306940	A	G	0.309524	1008
12	rs7307359	G	A	0.309524	1008
12	rs7307394	G	A	0.310516	1008
12	rs7307791	G	A	0.309524	1008
12	rs79958695	C	T	0.15873	1008
12	rs11611498	A	G	0.64881	1008
12	rs11615519	G	C	0.304563	1008
12	rs7976328	C	T	0.175595	1008
12	rs4761699	G	A	0.00992063	1008
12	rs4761700	G	A	0.304563	1008
12	rs6538574	A	G	0.64881	1008
12	rs7980428	G	A	0.303571	1008
12	rs7315994	C	G	0.127976	1008
12	rs6538575	T	C	0.643849	1008
12	rs59003487	C	A	0.124008	1008
12	rs59475764	C	A	0.127976	1008
12	rs10777653	C	G	0.506944	1008
12	rs11107787	C	T	0.15873	1008
12	rs9634216	G	A	0.740079	1008
12	rs4761514	T	A	0.643849	1008
12	rs61935662	A	G	0.15873	1008
12	rs4761515	A	G	0.740079	1008
12	rs7298446	C	A	0.510913	1008
12	rs73218073	A	G	0.15873	1008
12	rs12581946	A	C	0.644841	1008
12	rs144557149	G	A	0.122024	1008
12	rs61935663	A	G	0.342262	1008
12	rs74987749	G	A	0.0952381	1008
12	rs12817605	C	G	0.512897	1008
12	rs77875802	G	A	0.0952381	1008
12	rs35366311	C	T	0.131944	1008
12	rs11107791	G	A	0.157738	1008
12	rs7486054	T	G	0.741071	1008
12	rs6538576	C	G	0.599206	1008
12	rs57140437	C	T	0.34127	1008
12	rs1863554	T	C	0.583333	1008
12	rs80072514	G	A	0.0952381	1008
12	rs11107792	G	C	0.157738	1008
12	rs10859794	C	T	0.636905	1008
12	rs2162327	G	A	0.308532	1008
12	rs7489169	A	T	0.404762	1008
12	rs11614728	C	T	0.308532	1008
12	rs74846057	T	C	0.0426587	1008
12	rs10859795	A	G	0.309524	1008
12	rs61935664	A	G	0.162698	1008
12	rs11107796	C	T	0.0178571	1008
12	rs10777654	A	G	0.309524	1008
12	rs77206617	C	T	0.0952381	1008
12	rs117185003	C	A	0.0416667	1008
12	rs2081595	C	A	0.30754	1008
12	rs2081596	G	A	0.308532	1008
12	rs2081597	C	G	0.644841	1008
12	rs11107802	G	T	0.33631	1008
12	rs61935665	G	A	0.308532	1008
12	rs11107803	A	G	0.308532	1008
12	rs17023454	G	A	0.0128968	1008
12	rs7133343	A	C	0.748016	1008
12	rs7969404	T	C	0.316468	1008
12	rs7954614	A	G	0.652778	1008
12	rs7969753	T	C	0.652778	1008
12	rs111812206	C	G	0.0128968	1008
12	rs73368737	C	T	0.0128968	1008
12	rs2033092	C	T	0.37996	1008
12	rs10859798	G	A	0.467262	1008
12	rs249149	T	C	0.0952381	1008
12	rs12227661	C	A	0.383929	1008
12	rs56983667	A	G	0.130952	1008
12	rs249150	C	G	0.666667	1008
12	rs189690486	G	A	0.046627	1008
12	rs249151	A	G	0.805556	1008
12	rs9705593	C	T	0.386905	1008
12	rs249152	G	A	0.0863095	1008
12	rs73368744	A	C	0.0763889	1008
12	rs117980556	C	G	0.0188492	1008
12	rs249153	T	C	0.0853175	1008
12	rs249154	G	C	0.0853175	1008
12	rs249155	A	G	0.276786	1008
12	rs249156	A	G	0.0853175	1008
12	rs249157	T	C	0.0853175	1008
12	rs249158	G	A	0.0853175	1008
12	rs249159	A	G	0.161706	1008
12	rs7974531	G	A	0.386905	1008
12	rs249160	A	C	0.0853175	1008
12	rs249161	G	A	0.0853175	1008
12	rs61935688	G	A	0.116071	1008
12	rs249162	A	C	0.0823413	1008
12	rs249163	A	G	0.277778	1008
12	rs249164	C	T	0.196429	1008
12	rs249165	C	A	0.0823413	1008
12	rs249166	G	T	0.196429	1008
12	rs6538577	C	T	0.393849	1008
12	rs73218097	T	C	0.250992	1008
12	rs73368751	G	A	0.0753968	1008
12	rs66498225	C	T	0.111111	1008
12	rs249167	T	A	0.196429	1008
12	rs117329000	G	A	0.0486111	1008
12	rs249168	T	A	0.0823413	1008
12	rs10128879	C	T	0.505952	1008
12	rs10128881	C	T	0.391865	1008
12	rs79396123	T	G	0.0753968	1008
12	rs10777656	T	A	0.576389	1008
12	rs11611738	G	A	0.465278	1008
12	rs2436635	T	G	0.667659	1008
12	rs7299400	T	A	0.580357	1008
12	rs1648430	A	C	0.665675	1008
12	rs1654940	G	A	0.589286	1008
12	rs57609553	C	T	0.109127	1008
12	rs1630234	A	G	0.146825	1008
12	rs1648429	C	A	0.0248016	1008
12	rs7398096	G	A	0.116071	1008
12	rs12322505	T	C	0.152778	1008
12	rs11829572	T	C	0.320437	1008
12	rs75292902	C	A	0.151786	1008
12	rs12368216	A	G	0.286706	1008
12	rs113283783	G	A	0.152778	1008
12	rs7980525	A	G	0.286706	1008
12	rs835049	G	C	0.722222	1008
12	rs249183	C	G	0.286706	1008
12	rs249184	A	G	0.722222	1008
12	rs78581352	C	G	0.0833333	1008
12	rs249185	C	T	0.286706	1008
12	rs249186	T	C	0.290675	1008
12	rs58752391	G	A	0.274802	1008
12	rs249187	G	C	0.286706	1008
12	rs2114336	G	T	0.131944	1008
12	rs249188	A	G	0.286706	1008
12	rs142077974	G	T	0.015873	1008
12	rs1648438	A	G	0.724206	1008
12	rs1648439	G	A	0.154762	1008
12	rs75358012	G	C	0.0833333	1008
12	rs249189	T	C	0.299603	1008
12	rs11107811	T	C	0.0575397	1008
12	rs10859799	C	T	0.143849	1008
12	rs11107812	C	G	0.0922619	1008
12	rs11107813	G	T	0.135913	1008
12	rs249190	G	A	0.154762	1008
12	rs249191	G	A	0.739087	1008
12	rs10859800	C	T	0.232143	1008
12	rs11107814	A	G	0.135913	1008
12	rs7306256	G	A	0.383929	1008
12	rs835056	C	G	0.355159	1008
12	rs7306386	G	A	0.383929	1008
12	rs835057	G	A	0.154762	1008
12	rs835058	G	A	0.154762	1008
12	rs4923679	C	T	0.197421	1008
12	rs4923680	T	C	0.197421	1008
12	rs7975025	A	C	0.583333	1008
12	rs1834611	G	A	0.154762	1008
12	rs2555047	C	T	0.355159	1008
12	rs11107815	G	A	0.135913	1008
12	rs1654932	T	C	0.739087	1008
12	rs7315078	G	A	0.135913	1008
12	rs1654933	G	A	0.154762	1008
12	rs74512707	G	A	0.0297619	1008
12	rs6538578	G	A	0.581349	1008
12	rs7133607	A	C	0.151786	1008
12	rs2011285	C	T	0.584325	1008
12	rs4923681	T	C	0.584325	1008
12	rs1865150	G	T	0.584325	1008
12	rs11107816	T	C	0.193452	1008
12	rs189189253	C	T	0.0267857	1008
12	rs7397516	C	T	0.584325	1008
12	rs118007087	C	T	0.0843254	1008
12	rs10777657	A	G	0.584325	1008
12	rs10859801	C	T	0.584325	1008
12	rs4923664	G	C	0.584325	1008
12	rs4923665	C	T	0.582341	1008
12	rs4923652	C	T	0.584325	1008
12	rs933900	A	C	0.582341	1008
12	rs78223670	T	A	0.0575397	1008
12	rs933901	T	G	0.845238	1008
12	rs2011722	G	T	0.845238	1008
12	rs10859803	C	T	0.582341	1008
12	rs11107817	G	A	0.139881	1008
12	rs9788213	A	T	0.582341	1008
12	rs10777658	A	G	0.582341	1008
12	rs933904	T	C	0.584325	1008
12	rs933905	T	C	0.582341	1008
12	rs933906	C	T	0.848214	1008
12	rs933907	C	G	0.582341	1008
12	rs1368559	T	C	0.583333	1008
12	rs1821316	A	G	0.584325	1008
12	rs1814320	T	C	0.582341	1008
12	rs1961384	G	A	0.139881	1008
12	rs11107818	G	A	0.260913	1008
12	rs7306455	G	A	0.135913	1008
12	rs4923667	G	T	0.582341	1008
12	rs7309595	C	T	0.581349	1008
12	rs7309598	A	G	0.582341	1008
12	rs7309827	C	T	0.582341	1008
12	rs11107819	C	T	0.261905	1008
12	rs7295644	T	C	0.582341	1008
12	rs11107820	G	A	0.262897	1008
12	rs7310355	A	G	0.582341	1008
12	rs10777659	C	T	0.584325	1008
12	rs10859804	C	T	0.581349	1008
12	rs10777660	A	C	0.582341	1008
12	rs4923668	G	A	0.582341	1008
12	rs4923669	A	G	0.582341	1008
12	rs4923670	T	G	0.848214	1008
12	rs4923671	A	G	0.582341	1008
12	rs4923672	G	A	0.582341	1008
12	rs17321133	A	G	0.0575397	1008
12	rs2366999	A	G	0.848214	1008
12	rs6538579	A	G	0.58631	1008
12	rs11107822	G	A	0.261905	1008
12	rs6538580	C	T	0.583333	1008
12	rs6538581	A	C	0.58631	1008
12	rs6538582	A	C	0.848214	1008
12	rs6538583	C	T	0.521825	1008
12	rs11107823	G	A	0.261905	1008
12	rs7316496	T	A	0.521825	1008
12	rs7316609	T	C	0.522817	1008
12	rs7300310	A	G	0.520833	1008
12	rs12581768	A	G	0.172619	1008
12	rs12814712	G	A	0.185516	1008
12	rs7308472	C	T	0.243056	1008
12	rs7308376	A	T	0.662698	1008
12	rs7308787	G	A	0.662698	1008
12	rs10859805	A	T	0.241071	1008
12	rs10859806	C	T	0.239087	1008
12	rs10777661	C	A	0.242063	1008
12	rs7974156	C	G	0.84623	1008
12	rs145031112	G	A	0.0396825	1008
12	rs149096793	A	G	0.0277778	1008
12	rs10859807	T	C	0.239087	1008
12	rs10777662	T	A	0.417659	1008
12	rs11107824	G	C	0.240079	1008
12	rs11107825	T	C	0.240079	1008
12	rs111707006	A	G	0.0376984	1008
12	rs10859808	C	T	0.809524	1008
12	rs11107827	C	G	0.848214	1008
12	rs112724820	G	A	0.0386905	1008
12	rs10859809	A	G	0.430556	1008
12	rs17023515	G	A	0.00892857	1008
12	rs4923673	G	T	0.430556	1008
12	rs370796533	G	A	0.0138889	1008
12	rs11837672	T	C	0.239087	1008
12	rs11107828	C	T	0.239087	1008
12	rs11107829	A	C	0.14881	1008
12	rs11107830	T	C	0.14881	1008
12	rs10859810	C	A	0.417659	1008
12	rs7304912	C	T	0.417659	1008
12	rs4923678	A	G	0.14881	1008
12	rs7316274	G	A	0.418651	1008
12	rs11833562	C	A	0.239087	1008
12	rs11107831	G	A	0.416667	1008
12	rs4923654	G	A	0.430556	1008
12	rs11107832	G	A	0.14881	1008
12	rs11107833	G	A	0.426587	1008
12	rs57377071	C	T	0.239087	1008
12	rs7960234	G	A	0.430556	1008
12	rs77633554	C	T	0.159722	1008
12	rs12821816	G	A	0.430556	1008
12	rs12581271	G	A	0.239087	1008
12	rs7310973	T	C	0.430556	1008
12	rs7298241	G	A	0.430556	1008
12	rs4923677	T	C	0.430556	1008
12	rs7298437	A	C	0.243056	1008
12	rs7298902	G	C	0.149802	1008
12	rs4923653	C	T	0.431548	1008
12	rs7307138	G	A	0.850198	1008
12	rs10859811	T	C	0.850198	1008
12	rs11107834	G	T	0.0654762	1008
12	rs10745711	G	A	0.850198	1008
12	rs7311541	C	T	0.149802	1008
12	rs7297214	T	C	0.850198	1008
12	rs76835653	A	C	0.0386905	1008
12	rs11107835	T	C	0.149802	1008
12	rs10859812	C	T	0.417659	1008
12	rs6538584	G	A	0.850198	1008
12	rs1426469	G	A	0.850198	1008
12	rs11107836	C	T	0.149802	1008
12	rs111809657	C	T	0.0386905	1008
12	rs1426468	C	T	0.850198	1008
12	rs1433323	G	A	0.850198	1008
12	rs1433322	T	C	0.850198	1008
12	rs1433321	A	C	0.850198	1008
12	rs74572258	G	A	0.0386905	1008
12	rs1433320	T	C	0.850198	1008
12	rs17023531	A	G	0.240079	1008
12	rs7134496	G	A	0.850198	1008
12	rs7305503	T	C	0.850198	1008
12	rs1814319	A	T	0.850198	1008
12	rs933898	A	G	0.850198	1008
12	rs933897	C	T	0.282738	1008
12	rs933896	G	A	0.850198	1008
12	rs4923659	C	T	0.0386905	1008
12	rs2367000	T	G	0.850198	1008
12	rs2860598	T	C	0.850198	1008
12	rs10859813	C	T	0.415675	1008
12	rs4923648	G	A	0.850198	1008
12	rs7310432	T	C	0.282738	1008
12	rs7294376	C	T	0.850198	1008
12	rs7294747	G	A	0.85119	1008
12	rs10859814	T	C	0.56746	1008
12	rs117316308	C	T	0.014881	1008
12	rs12371666	G	T	0.56746	1008
12	rs12368364	A	C	0.850198	1008
12	rs10859815	C	A	0.850198	1008
12	rs10777663	T	A	0.850198	1008
12	rs10777664	G	A	0.850198	1008
12	rs11107842	C	T	0.149802	1008
12	rs138915901	G	A	0.0406746	1008
12	rs10745713	T	C	0.850198	1008
12	rs1834614	G	A	0.850198	1008
12	rs11615445	G	A	0.0386905	1008
12	rs1834613	G	A	0.850198	1008
12	rs1834612	C	T	0.701389	1008
12	rs10859816	G	C	0.281746	1008
12	rs7314625	C	T	0.701389	1008
12	rs7300251	T	C	0.701389	1008
12	rs10777665	T	C	0.239087	1008
12	rs113409044	G	C	0.0386905	1008
12	rs34008534	A	G	0.14881	1008
12	rs55990903	G	A	0.14881	1008
12	rs7134159	G	A	0.700397	1008
12	rs10777666	C	T	0.417659	1008
12	rs7133992	A	G	0.701389	1008
12	rs12298900	C	T	0.417659	1008
12	rs11107844	G	A	0.14881	1008
12	rs10777667	T	C	0.850198	1008
12	rs149209376	C	G	0.0277778	1008
12	rs10859817	C	G	0.281746	1008
12	rs12299025	C	T	0.419643	1008
12	rs12368716	T	C	0.14881	1008
12	rs12369057	T	C	0.14881	1008
12	rs77091870	A	G	0.14881	1008
12	rs55638253	T	C	0.419643	1008
12	rs1365352	T	C	0.850198	1008
12	rs7300945	A	G	0.416667	1008
12	rs11107845	G	A	0.14881	1008
12	rs78903768	T	C	0.239087	1008
12	rs10859818	A	G	0.850198	1008
12	rs150768041	G	C	0.0178571	1008
12	rs7397433	T	C	0.568452	1008
12	rs4923674	A	G	0.568452	1008
12	rs78365237	T	C	0.0386905	1008
12	rs11107846	G	A	0.419643	1008
12	rs11107847	G	A	0.417659	1008
12	rs4923660	C	T	0.282738	1008
12	rs61688935	C	T	0.244048	1008
12	rs10859819	C	T	0.568452	1008
12	rs59732187	C	T	0.100198	1008
12	rs139960287	T	C	0.0287698	1008
12	rs11107851	T	C	0.416667	1008
12	rs77616640	A	G	0.14881	1008
12	rs74891099	G	C	0.0386905	1008
12	rs11107853	T	C	0.0962302	1008
12	rs147965267	G	A	0.0188492	1008
12	rs11107854	A	G	0.281746	1008
12	rs61935749	G	A	0.419643	1008
12	rs7973115	G	T	0.239087	1008
12	rs7973250	G	T	0.280754	1008
12	rs11107856	C	T	0.147817	1008
12	rs10745714	C	T	0.569444	1008
12	rs10745715	G	A	0.569444	1008
12	rs4923649	C	T	0.14881	1008
12	rs4923661	C	T	0.14881	1008
12	rs2367080	C	T	0.850198	1008
12	rs7309242	C	T	0.416667	1008
12	rs10859820	A	G	0.569444	1008
12	rs7312863	C	T	0.569444	1008
12	rs1820461	A	G	0.571429	1008
12	rs113089445	C	G	0.136905	1008
12	rs6538585	A	G	0.418651	1008
12	rs4923651	T	A	0.850198	1008
12	rs4923663	C	T	0.280754	1008
12	rs10745716	T	C	0.569444	1008
12	rs11612831	G	A	0.0386905	1008
12	rs11107858	A	G	0.420635	1008
12	rs11107859	G	A	0.420635	1008
12	rs35448769	T	C	0.14881	1008
12	rs7957645	C	T	0.280754	1008
12	rs7295799	G	T	0.701389	1008
12	rs12367625	A	G	0.287698	1008
12	rs6538588	A	T	0.427579	1008
12	rs10859822	C	A	0.391865	1008
12	rs17321986	G	T	0.0406746	1008
12	rs835044	T	C	0.607143	1008
12	rs835045	C	T	0.180556	1008
12	rs835047	A	T	0.190476	1008
12	rs835048	G	A	0.189484	1008
12	rs142738157	G	A	0.0178571	1008
12	rs139967891	G	A	0.0238095	1008
12	rs11107860	T	C	0.407738	1008
12	rs111463574	C	T	0.15377	1008
12	rs1102069	G	A	0.185516	1008
12	rs1612479	A	G	0.190476	1008
12	rs1628439	G	C	0.190476	1008
12	rs185849215	C	G	0.00992063	1008
12	rs11107861	T	C	0.100198	1008
12	rs79640257	A	G	0.00892857	1008
12	rs2436634	C	A	0.190476	1008
12	rs79284315	T	G	0.00892857	1008
12	rs144028913	T	C	0.030754	1008
12	rs249181	A	G	0.181548	1008
12	rs171597	G	A	0.196429	1008
12	rs149935582	C	A	0.00892857	1008
12	rs249180	G	T	0.603175	1008
12	rs249179	C	T	0.189484	1008
12	rs249178	T	C	0.189484	1008
12	rs11107862	T	C	0.102183	1008
12	rs249177	C	T	0.180556	1008
12	rs249176	T	C	0.190476	1008
12	rs117452578	G	A	0.030754	1008
12	rs249175	C	A	0.180556	1008
12	rs1654943	G	A	0.0297619	1008
12	rs249174	C	T	0.189484	1008
12	rs249173	T	C	0.189484	1008
12	rs249172	T	C	0.189484	1008
12	rs12423738	T	C	0.189484	1008
12	rs12422350	C	T	0.189484	1008
12	rs1654942	T	C	0.189484	1008
12	rs1654941	G	C	0.189484	1008
12	rs143100713	G	C	0.122024	1008
12	rs148219480	G	A	0.00892857	1008
12	rs1648428	C	T	0.575397	1008
12	rs12300942	G	C	0.1875	1008
12	rs1648431	T	C	0.196429	1008
12	rs188745509	T	A	0.0119048	1008
12	rs148529660	G	T	0.0178571	1008
12	rs113562654	A	C	0.234127	1008
12	rs35584	A	G	0.199405	1008
12	rs43202	T	G	0.199405	1008
12	rs41146	T	C	0.199405	1008
12	rs12827634	A	G	0.380952	1008
12	rs146452125	G	A	0.00892857	1008
12	rs35583	A	G	0.1875	1008
12	rs76828837	A	C	0.00892857	1008
12	rs35582	C	G	0.855159	1008
12	rs34656650	G	A	0.144841	1008
12	rs149733659	T	C	0.00892857	1008
12	rs75967756	T	A	0.233135	1008
12	rs249169	C	T	0.575397	1008
12	rs59886655	C	T	0.00892857	1008
12	rs249170	T	C	0.575397	1008
12	rs11107868	G	A	0.145833	1008
12	rs190187011	A	G	0.014881	1008
12	rs249171	C	A	0.574405	1008
12	rs139866389	C	T	0.0208333	1008
12	rs2569989	C	A	0.575397	1008
12	rs10859824	G	A	0.233135	1008
12	rs146412024	G	A	0.00892857	1008
12	rs835043	C	T	0.180556	1008
12	rs145941901	G	C	0.122024	1008
12	rs75214063	A	G	0.15873	1008
12	rs76626609	C	T	0.00892857	1008
12	rs11107869	G	A	0.0198413	1008
12	rs139085080	A	C	0.00892857	1008
12	rs184073248	C	T	0.0138889	1008
12	rs79193785	C	A	0.00892857	1008
12	rs76000631	C	A	0.00892857	1008
12	rs117928270	G	A	0.0248016	1008
12	rs76308033	A	G	0.0882937	1008
12	rs17269631	T	G	0.00892857	1008
12	rs249141	T	A	0.202381	1008
12	rs11107870	C	T	0.110119	1008
12	rs75716446	G	A	0.014881	1008
12	rs249142	C	T	0.19246	1008
12	rs193789	C	G	0.180556	1008
12	rs249143	C	G	0.180556	1008
12	rs11107872	G	A	0.233135	1008
12	rs11107873	G	A	0.0128968	1008
12	rs77352263	C	T	0.19246	1008
12	rs74783438	C	G	0.19246	1008
12	rs74514608	C	G	0.00892857	1008
12	rs17023599	A	G	0.00892857	1008
12	rs112976005	C	G	0.233135	1008
12	rs2162330	A	C	0.00595238	1008
12	rs17023612	C	T	0.0119048	1008
12	rs77856298	C	T	0.00892857	1008
12	rs17023614	A	G	0.0119048	1008
12	rs78734647	C	T	0.00892857	1008
12	rs76447046	T	C	0.0119048	1008
12	rs12579299	A	G	0.123016	1008
12	rs117562109	C	T	0.014881	1008
12	rs166066	T	C	0.1875	1008
12	rs11107876	G	A	0.145833	1008
12	rs183656	C	T	0.576389	1008
12	rs249145	G	C	0.0218254	1008
12	rs4923658	T	C	0.0119048	1008
12	rs7971079	A	G	0.22619	1008
12	rs2033089	C	A	0.145833	1008
12	rs2033088	G	A	0.145833	1008
12	rs10859825	T	C	0.145833	1008
12	rs56731093	T	A	0.0119048	1008
12	rs75135781	G	A	0.0128968	1008
12	rs74345467	C	T	0.165675	1008
12	rs933899	A	G	0.152778	1008
12	rs249144	T	C	0.199405	1008
12	rs11107877	T	C	0.22619	1008
12	rs76809022	G	C	0.165675	1008
12	rs55633464	C	T	0.00892857	1008
12	rs2252559	C	T	0.0228175	1008
12	rs2252556	A	C	0.0228175	1008
12	rs703692	C	G	0.202381	1008
12	rs11107880	G	A	0.145833	1008
12	rs147844949	T	C	0.030754	1008
12	rs80007301	C	T	0.00892857	1008
12	rs77028818	G	A	0.00892857	1008
12	rs844333	C	G	0.575397	1008
12	rs864450	C	T	0.199405	1008
12	rs58419790	G	C	0.00892857	1008
12	rs249146	C	T	0.1875	1008
12	rs142804191	C	A	0.0138889	1008
12	rs249147	G	A	0.199405	1008
12	rs138805411	T	C	0.0208333	1008
12	rs7298631	T	C	0.372024	1008
12	rs57863571	A	G	0.110119	1008
12	rs11107881	G	A	0.22619	1008
12	rs77471524	T	C	0.164683	1008
12	rs34704705	A	G	0.00892857	1008
12	rs76815898	T	C	0.0138889	1008
12	rs116887098	A	G	0.00892857	1008
12	rs1005687	A	G	0.199405	1008
12	rs1005688	G	C	0.199405	1008
12	rs835060	T	A	0.19246	1008
12	rs148618761	C	T	0.00892857	1008
12	rs77346728	T	C	0.00892857	1008
12	rs10859826	A	G	0.374008	1008
12	rs576851060	A	G	0.030754	1008
12	rs117183946	C	T	0.0228175	1008
12	rs7397218	T	C	0.00892857	1008
12	rs2043366	A	C	0.578373	1008
12	rs138800682	T	A	0.00892857	1008
12	rs17023636	C	A	0.00892857	1008
12	rs11107883	A	C	0.227183	1008
12	rs7297570	G	A	0.578373	1008
12	rs75229952	C	T	0.189484	1008
12	rs12316136	G	A	0.204365	1008
12	rs7970670	C	T	0.577381	1008
12	rs77046066	T	C	0.189484	1008
12	rs12231424	C	T	0.0823413	1008
12	rs77727695	A	G	0.166667	1008
12	rs7399211	C	T	0.00892857	1008
12	rs117207609	A	G	0.160714	1008
12	rs7397212	G	A	0.144841	1008
12	rs71458574	T	C	0.144841	1008
12	rs11834548	A	G	0.227183	1008
12	rs2043367	A	G	0.227183	1008
12	rs882583	A	G	0.189484	1008
12	rs138408854	G	C	0.0287698	1008
12	rs3794255	C	T	0.167659	1008
12	rs2043368	G	A	0.372024	1008
12	rs12424500	A	G	0.195437	1008
12	rs7299457	T	C	0.577381	1008
12	rs11107891	C	T	0.112103	1008
12	rs10128863	T	C	0.189484	1008
12	rs117814184	C	T	0.160714	1008
12	rs10128782	C	T	0.189484	1008
12	rs11107892	T	A	0.143849	1008
12	rs75726015	A	C	0.0982143	1008
12	rs3794256	G	A	0.189484	1008
12	rs3794257	T	G	0.198413	1008
12	rs2241724	G	C	0.189484	1008
12	rs2367082	A	G	0.309524	1008
12	rs7977311	C	T	0.143849	1008
12	rs12307747	G	C	0.0228175	1008
12	rs144161429	G	A	0.165675	1008
12	rs7358643	A	G	0.339286	1008
12	rs117734756	C	T	0.0287698	1008
12	rs12303256	G	A	0.188492	1008
12	rs12310399	T	C	0.339286	1008
12	rs7137731	T	C	0.339286	1008
12	rs10859829	A	T	0.335317	1008
12	rs11107893	G	A	0.15377	1008
12	rs12320381	A	G	0.0238095	1008
12	rs4762311	T	C	0.334325	1008
12	rs4762172	T	C	0.15377	1008
12	rs4762184	T	C	0.819444	1008
12	rs7135194	C	T	0.664683	1008
12	rs4762452	A	C	0.15377	1008
12	rs7135574	C	T	0.665675	1008
12	rs117037561	C	T	0.00892857	1008
12	rs4762479	C	T	0.149802	1008
12	rs7139135	G	A	0.665675	1008
12	rs7139441	G	T	0.665675	1008
12	rs7310753	T	C	0.819444	1008
12	rs7294613	C	T	0.665675	1008
12	rs7297710	A	G	0.665675	1008
12	rs7298738	C	T	0.665675	1008
12	rs76651634	T	C	0.00892857	1008
12	rs7298841	A	G	0.662698	1008
12	rs80079910	T	C	0.0297619	1008
12	rs76046022	T	C	0.156746	1008
12	rs6538589	A	T	0.661706	1008
12	rs4762621	A	G	0.806548	1008
12	rs10859830	C	T	0.819444	1008
12	rs61938198	A	G	0.429563	1008
12	rs7138545	C	G	0.661706	1008
12	rs79337151	G	A	0.156746	1008
12	rs76894166	G	A	0.156746	1008
12	rs6538590	C	T	0.819444	1008
12	rs11107896	G	A	0.14881	1008
12	rs6538591	A	C	0.662698	1008
12	rs6538592	G	A	0.662698	1008
12	rs7306300	G	A	0.662698	1008
12	rs74454205	C	T	0.0833333	1008
12	rs12319710	C	T	0.662698	1008
12	rs116848449	C	T	0.15377	1008
12	rs11107897	A	G	0.662698	1008
12	rs12372093	C	T	0.97619	1008
12	rs11107898	A	G	0.662698	1008
12	rs4132527	G	T	0.655754	1008
12	rs11107900	C	T	0.14881	1008
12	rs6538593	A	G	0.662698	1008
12	rs141586722	C	T	0.156746	1008
12	rs4762153	C	G	0.97619	1008
12	rs6538594	T	C	0.662698	1008
12	rs6538595	A	G	0.662698	1008
12	rs79379362	G	A	0.00892857	1008
12	rs10859831	C	T	0.662698	1008
12	rs7304036	C	T	0.97619	1008
12	rs11107902	A	G	0.662698	1008
12	rs11107903	G	A	0.14881	1008
12	rs11836398	C	T	0.662698	1008
12	rs76615807	A	G	0.156746	1008
12	rs7484972	T	A	0.662698	1008
12	rs6538596	C	T	0.662698	1008
12	rs7977624	G	A	0.819444	1008
12	rs7977572	A	G	0.662698	1008
12	rs6419371	T	G	0.819444	1008
12	rs7484333	G	A	0.144841	1008
12	rs77716177	C	A	0.156746	1008
12	rs61938202	G	T	0.144841	1008
12	rs12578168	G	A	0.156746	1008
12	rs78935191	C	T	0.156746	1008
12	rs137938056	A	G	0.0267857	1008
12	rs9919687	G	A	0.156746	1008
12	rs183385092	G	A	0.0208333	1008
12	rs12817989	T	A	0.14881	1008
12	rs6538597	C	A	0.662698	1008
12	rs7961466	C	T	0.224206	1008
12	rs12830164	G	T	0.14881	1008
12	rs149768627	G	C	0.156746	1008
12	rs117560759	T	C	0.0218254	1008
12	rs10735328	T	C	0.662698	1008
12	rs34539435	G	A	0.14881	1008
12	rs10735329	A	G	0.819444	1008
12	rs143397724	G	A	0.0119048	1008
12	rs11107904	T	C	0.14881	1008
12	rs7308047	A	C	0.662698	1008
12	rs6538598	C	T	0.662698	1008
12	rs4762391	T	C	0.819444	1008
12	rs11107905	T	C	0.662698	1008
12	rs11107906	T	G	0.662698	1008
12	rs11107907	A	G	0.819444	1008
12	rs7954260	T	C	0.156746	1008
12	rs80278983	C	T	0.00892857	1008
12	rs6538599	T	C	0.818452	1008
12	rs7306996	G	A	0.819444	1008
12	rs141415255	C	G	0.015873	1008
12	rs12372152	A	G	0.14881	1008
12	rs10859835	T	C	0.662698	1008
12	rs10859836	A	G	0.819444	1008
12	rs7300443	T	A	0.662698	1008
12	rs6538600	A	G	0.820437	1008
12	rs11107908	C	T	0.14881	1008
12	rs11107909	C	T	0.14881	1008
12	rs74966018	G	C	0.0327381	1008
12	rs10859837	G	A	0.224206	1008
12	rs7134554	C	T	0.117063	1008
12	rs10859838	G	A	0.116071	1008
12	rs7959849	C	T	0.581349	1008
12	rs7960157	G	A	0.580357	1008
12	rs7974889	T	C	0.827381	1008
12	rs6538601	T	C	0.827381	1008
12	rs141166337	G	A	0.0208333	1008
12	rs6538602	C	A	0.581349	1008
12	rs7970810	C	T	0.582341	1008
12	rs7971114	G	T	0.829365	1008
12	rs9804833	A	G	0.247024	1008
12	rs7971041	C	T	0.580357	1008
12	rs35551524	T	C	0.240079	1008
12	rs12817128	G	A	0.240079	1008
12	rs138880813	C	T	0.0238095	1008
12	rs79455801	G	A	0.116071	1008
12	rs7975727	G	A	0.979167	1008
12	rs7957829	A	G	0.580357	1008
12	rs7957936	A	G	0.827381	1008
12	rs7485352	C	T	0.151786	1008
12	rs11613607	G	A	0.464286	1008
12	rs35498210	C	T	0.409722	1008
12	rs6538603	T	C	0.827381	1008
12	rs6538604	T	C	0.979167	1008
12	rs56713157	A	G	0.116071	1008
12	rs4762214	C	T	0.464286	1008
12	rs11829776	T	C	0.116071	1008
12	rs78776477	G	A	0.0436508	1008
12	rs112992451	G	A	0.116071	1008
12	rs10459184	T	C	0.979167	1008
12	rs6538605	A	T	0.464286	1008
12	rs113321785	A	G	0.116071	1008
12	rs11107912	G	C	0.239087	1008
12	rs7485088	A	G	0.823413	1008
12	rs80026193	C	G	0.116071	1008
12	rs75700482	T	A	0.00892857	1008
12	rs78753969	T	C	0.0446429	1008
12	rs77475611	G	A	0.116071	1008
12	rs143629755	A	G	0.00892857	1008
12	rs77529723	A	G	0.117063	1008
12	rs7965447	C	T	0.707341	1008
12	rs10745718	G	A	0.824405	1008
12	rs76064010	A	G	0.0505952	1008
12	rs58613228	T	C	0.117063	1008
12	rs60129850	C	A	0.117063	1008
12	rs11107914	C	A	0.237103	1008
12	rs183017667	G	A	0.0257937	1008
12	rs184317189	G	A	0.0277778	1008
12	rs7484919	C	T	0.824405	1008
12	rs143756163	C	G	0.0218254	1008
12	rs10859839	G	A	0.237103	1008
12	rs55703445	C	T	0.117063	1008
12	rs6538607	C	A	0.707341	1008
12	rs7298498	A	T	0.46627	1008
12	rs186253605	T	C	0.0327381	1008
12	rs6538608	C	T	0.825397	1008
12	rs142343935	C	T	0.00892857	1008
12	rs7138903	T	C	0.824405	1008
12	rs144766757	C	G	0.0168651	1008
12	rs7308406	C	G	0.467262	1008
12	rs117359442	C	T	0.00892857	1008
12	rs4077235	C	A	0.237103	1008
12	rs187095585	G	T	0.0218254	1008
12	rs6538609	G	A	0.706349	1008
12	rs116936039	C	T	0.031746	1008
12	rs11107915	G	A	0.117063	1008
12	rs78827885	C	G	0.00892857	1008
12	rs12228622	C	T	0.238095	1008
12	rs10859841	G	A	0.238095	1008
12	rs10777669	A	T	0.824405	1008
12	rs7310835	G	A	0.707341	1008
12	rs7488417	C	T	0.116071	1008
12	rs7979489	A	G	0.977183	1008
12	rs7134064	C	G	0.827381	1008
12	rs76112485	C	T	0.00992063	1008
12	rs12312350	G	A	0.0128968	1008
12	rs4762241	T	G	0.712302	1008
12	rs77860947	T	C	0.117063	1008
12	rs4762607	C	T	0.00892857	1008
12	rs113745635	C	T	0.117063	1008
12	rs35875434	G	A	0.117063	1008
12	rs11107916	T	C	0.411706	1008
12	rs79504509	G	A	0.00892857	1008
12	rs6419372	G	T	0.978175	1008
12	rs139940820	A	G	0.031746	1008
12	rs11615095	T	A	0.0456349	1008
12	rs7487993	T	G	0.827381	1008
12	rs142674547	A	G	0.00198413	1008
12	rs10859842	T	A	0.240079	1008
12	rs145904630	T	C	0.0208333	1008
12	rs117811327	T	A	0.031746	1008
12	rs117236872	G	C	0.154762	1008
12	rs10859843	T	C	0.241071	1008
12	rs371175717	T	C	0.0128968	1008
12	rs4762624	G	A	0.0128968	1008
12	rs4762625	T	C	0.827381	1008
12	rs11832540	A	T	0.571429	1008
12	rs7978118	G	T	0.978175	1008
12	rs7977816	A	T	0.827381	1008
12	rs7132399	G	A	0.825397	1008
12	rs7132714	C	A	0.410714	1008
12	rs117245199	C	A	0.031746	1008
12	rs7136244	A	T	0.410714	1008
12	rs116895901	T	A	0.0823413	1008
12	rs7136350	A	G	0.252976	1008
12	rs7957893	C	T	0.827381	1008
12	rs72484685	C	G	0.151786	1008
12	rs7973285	T	C	0.827381	1008
12	rs7961230	C	A	0.571429	1008
12	rs11107921	G	A	0.410714	1008
12	rs6419373	C	T	0.563492	1008
12	rs140735902	C	T	0.0327381	1008
12	rs35322478	A	C	0.411706	1008
12	rs11107925	G	C	0.252976	1008
12	rs7956452	C	T	0.410714	1008
12	rs7956554	C	G	0.115079	1008
12	rs7307378	T	C	0.115079	1008
12	rs7310428	T	G	0.160714	1008
12	rs6538611	T	C	0.827381	1008
12	rs7975658	T	C	0.827381	1008
12	rs79212830	A	C	0.0446429	1008
12	rs11609860	G	A	0.456349	1008
12	rs9788192	A	G	0.827381	1008
12	rs6538612	G	A	0.827381	1008
12	rs10859844	G	T	0.574405	1008
12	rs10859845	G	T	0.410714	1008
12	rs11107927	C	G	0.0218254	1008
12	rs10777670	G	A	0.253968	1008
12	rs11107928	C	A	0.239087	1008
12	rs141081408	T	C	0.0327381	1008
12	rs10777671	C	T	0.978175	1008
12	rs74347715	C	T	0.15377	1008
12	rs117062552	C	T	0.0128968	1008
12	rs116096597	C	T	0.00892857	1008
12	rs7136056	G	C	0.978175	1008
12	rs7135847	C	T	0.978175	1008
12	rs4128507	T	C	0.255952	1008
12	rs73372389	C	A	0.0813492	1008
12	rs4128508	A	G	0.00892857	1008
12	rs7971582	C	T	0.827381	1008
12	rs139257479	C	T	0.00892857	1008
12	rs113838384	G	C	0.0446429	1008
12	rs12830425	T	G	0.240079	1008
12	rs61937926	C	T	0.409722	1008
12	rs148261070	T	C	0.0813492	1008
12	rs11613113	G	C	0.0456349	1008
12	rs74765077	C	T	0.0585317	1008
12	rs11107930	C	T	0.410714	1008
12	rs4762660	A	G	0.252976	1008
12	rs10777672	G	T	0.978175	1008
12	rs376308341	T	C	0.0119048	1008
12	rs117855820	T	G	0.0644841	1008
12	rs6538613	G	A	0.827381	1008
12	rs77230786	A	G	0.114087	1008
12	rs145539743	C	T	0.0168651	1008
12	rs6538614	A	C	0.827381	1008
12	rs12368369	A	G	0.142857	1008
12	rs76098499	T	G	0.154762	1008
12	rs10745719	A	G	0.828373	1008
12	rs11107931	C	T	0.241071	1008
12	rs6538615	T	C	0.570437	1008
12	rs117420531	G	A	0.031746	1008
12	rs77600002	A	C	0.00892857	1008
12	rs79980336	G	A	0.114087	1008
12	rs76414395	G	A	0.00892857	1008
12	rs34732232	A	G	0.145833	1008
12	rs34603068	T	C	0.145833	1008
12	rs10859846	T	C	0.160714	1008
12	rs180986320	A	G	0.00992063	1008
12	rs7956604	T	C	0.827381	1008
12	rs10859847	A	G	0.239087	1008
12	rs7956997	T	C	0.115079	1008
12	rs60931712	A	G	0.154762	1008
12	rs6538616	C	A	0.826389	1008
12	rs75048526	C	A	0.00892857	1008
12	rs7309080	C	T	0.252976	1008
12	rs12820518	C	T	0.409722	1008
12	rs7309426	G	A	0.252976	1008
12	rs112357674	C	T	0.0456349	1008
12	rs77571575	G	A	0.00992063	1008
12	rs146523222	T	C	0.0128968	1008
12	rs10859848	G	A	0.234127	1008
12	rs2171576	C	T	0.250992	1008
12	rs4762279	C	T	0.822421	1008
12	rs10859849	C	T	0.233135	1008
12	rs10859850	G	A	0.233135	1008
12	rs145851556	T	A	0.015873	1008
12	rs10777673	T	C	0.822421	1008
12	rs10777674	G	A	0.248016	1008
12	rs10777675	A	T	0.571429	1008
12	rs11107934	A	G	0.233135	1008
12	rs2306884	C	T	0.124008	1008
12	rs17023760	G	A	0.0109127	1008
12	rs77466370	T	C	0.0436508	1008
12	rs10507047	T	C	0.233135	1008
12	rs4762288	C	T	0.0109127	1008
12	rs4762289	A	G	0.0109127	1008
12	rs7976767	C	T	0.329365	1008
12	rs75963908	C	G	0.0396825	1008
12	rs75601809	C	T	0.0109127	1008
12	rs4762292	T	C	0.821429	1008
12	rs10777676	C	T	0.248016	1008
12	rs1488642	C	T	0.0396825	1008
12	rs7310833	G	A	0.429563	1008
12	rs6538617	C	T	0.248016	1008
12	rs6538618	T	C	0.428571	1008
12	rs74792623	C	T	0.178571	1008
12	rs4762296	A	G	0.0109127	1008
12	rs75740384	G	A	0.0109127	1008
12	rs10859852	C	A	0.242063	1008
12	rs10859853	T	C	0.428571	1008
12	rs11107940	T	G	0.180556	1008
12	rs35670929	G	A	0.0228175	1008
12	rs117962032	T	C	0.0634921	1008
12	rs1488643	G	T	0.248016	1008
12	rs1873051	T	C	0.248016	1008
12	rs76338011	T	G	0.155754	1008
12	rs923371	A	G	0.672619	1008
12	rs2886934	G	T	0.0109127	1008
12	rs10507048	G	A	0.179563	1008
12	rs10777677	A	G	0.426587	1008
12	rs12302691	C	T	0.178571	1008
12	rs75189323	C	A	0.0793651	1008
12	rs11613931	T	C	0.123016	1008
12	rs113890685	C	T	0.0793651	1008
12	rs73374246	G	A	0.119048	1008
12	rs10859854	T	C	0.671627	1008
12	rs78138205	G	C	0.178571	1008
12	rs6538620	A	G	0.25	1008
12	rs7308542	T	G	0.123016	1008
12	rs7961515	C	T	0.0109127	1008
12	rs11107943	G	A	0.233135	1008
12	rs10859855	G	A	0.247024	1008
12	rs6538621	C	T	0.246032	1008
12	rs57611631	G	T	0.0109127	1008
12	rs4762302	C	A	0.231151	1008
12	rs12426451	G	T	0.0228175	1008
12	rs11107945	G	A	0.12004	1008
12	rs73225646	A	G	0.150794	1008
12	rs6538622	A	G	0.428571	1008
12	rs78707397	C	A	0.155754	1008
12	rs6538623	C	T	0.822421	1008
12	rs12422591	A	T	0.0228175	1008
12	rs10777678	A	T	0.427579	1008
12	rs528733397	C	T	0.0625	1008
12	rs553220658	C	T	0.0188492	1008
12	rs7965391	G	A	0.0109127	1008
12	rs10161366	G	A	0.178571	1008
12	rs7980356	T	C	0.670635	1008
12	rs12830009	A	T	0.232143	1008
12	rs116312579	A	G	0.0109127	1008
12	rs183337000	G	T	0.0168651	1008
12	rs10859856	T	C	0.428571	1008
12	rs10859857	G	C	0.427579	1008
12	rs75611952	T	C	0.0109127	1008
12	rs12319095	C	A	0.178571	1008
12	rs74345953	A	T	0.12004	1008
12	rs4762152	T	A	0.233135	1008
12	rs12369055	A	G	0.249008	1008
12	rs11107948	T	G	0.12004	1008
12	rs12309090	A	G	0.178571	1008
12	rs11107952	G	C	0.233135	1008
12	rs12815210	G	T	0.232143	1008
12	rs79218774	C	T	0.179563	1008
12	rs11107953	A	T	0.232143	1008
12	rs75391073	G	A	0.0228175	1008
12	rs77545174	A	G	0.0228175	1008
12	rs76229941	C	G	0.0228175	1008
12	rs1873052	C	T	0.248016	1008
12	rs1873053	C	A	0.232143	1008
12	rs76073346	A	T	0.0228175	1008
12	rs7979908	G	A	0.821429	1008
12	rs10859858	T	C	0.428571	1008
12	rs78015070	C	T	0.154762	1008
12	rs12299283	C	G	0.0228175	1008
12	rs10859859	C	T	0.25	1008
12	rs78552001	A	G	0.0406746	1008
12	rs10161330	A	G	0.428571	1008
12	rs7967229	A	T	0.427579	1008
12	rs1964592	T	C	0.427579	1008
12	rs12320196	A	G	0.428571	1008
12	rs56392034	A	G	0.149802	1008
12	rs12315763	T	C	0.234127	1008
12	rs7954978	A	G	0.427579	1008
12	rs17023834	A	G	0.149802	1008
12	rs10859860	T	C	0.0228175	1008
12	rs11107954	A	G	0.177579	1008
12	rs78652962	A	C	0.177579	1008
12	rs4762308	G	A	0.428571	1008
12	rs10859861	C	T	0.234127	1008
12	rs143673357	G	C	0.0109127	1008
12	rs76017910	T	C	0.177579	1008
12	rs12368315	C	G	0.234127	1008
12	rs12368359	G	A	0.234127	1008
12	rs74238577	T	C	0.177579	1008
12	rs112254009	C	T	0.176587	1008
12	rs113241658	C	T	0.176587	1008
12	rs11107955	C	T	0.233135	1008
12	rs139604876	A	G	0.030754	1008
12	rs3751271	T	G	0.177579	1008
12	rs3751272	T	G	0.248016	1008
12	rs6538624	T	C	0.821429	1008
12	rs12311718	C	T	0.177579	1008
12	rs6538625	T	A	0.670635	1008
12	rs77744812	C	T	0.177579	1008
12	rs7296348	G	C	0.671627	1008
12	rs11107956	G	A	0.233135	1008
12	rs2306885	A	C	0.233135	1008
12	rs12305760	A	G	0.225198	1008
12	rs7974044	A	G	0.00694444	1008
12	rs10777679	A	G	0.428571	1008
12	rs7957257	A	T	0.427579	1008
12	rs17271913	A	C	0.177579	1008
12	rs1038652	C	T	0.427579	1008
12	rs10859862	T	C	0.243056	1008
12	rs77697899	C	T	0.154762	1008
12	rs1038653	C	T	0.233135	1008
12	rs17272011	G	A	0.177579	1008
12	rs17023862	C	T	0.0109127	1008
12	rs10859863	T	C	0.428571	1008
12	rs10859864	C	T	0.233135	1008
12	rs56114057	G	A	0.179563	1008
12	rs118006310	G	T	0.0109127	1008
12	rs77252010	G	T	0.0109127	1008
12	rs77380154	G	A	0.132937	1008
12	rs17023867	T	G	0.233135	1008
12	rs75164477	A	G	0.0228175	1008
12	rs7135879	G	A	0.123016	1008
12	rs117481266	C	A	0.0109127	1008
12	rs2886933	T	C	0.246032	1008
12	rs4762321	C	T	0.231151	1008
12	rs2367305	A	G	0.670635	1008
12	rs4762161	A	C	0.246032	1008
12	rs10859865	G	A	0.232143	1008
12	rs12367540	G	C	0.231151	1008
12	rs4471514	C	T	0.426587	1008
12	rs73376205	G	A	0.121032	1008
12	rs4414302	C	T	0.0416667	1008
12	rs73376208	T	C	0.121032	1008
12	rs3816838	G	T	0.425595	1008
12	rs4762326	C	T	0.426587	1008
12	rs4762327	G	A	0.24504	1008
12	rs10777681	T	C	0.230159	1008
12	rs10745720	A	G	0.24504	1008
12	rs7963391	C	G	0.276786	1008
12	rs11107958	C	T	0.0138889	1008
12	rs11107959	T	C	0.426587	1008
12	rs11107960	G	C	0.230159	1008
12	rs148594487	G	A	0.155754	1008
12	rs7967299	G	A	0.425595	1008
12	rs118010267	A	G	0.0267857	1008
12	rs17344377	A	G	0.180556	1008
12	rs79701430	C	T	0.123016	1008
12	rs4762166	T	C	0.425595	1008
12	rs77192800	T	A	0.077381	1008
12	rs17278674	T	C	0.180556	1008
12	rs10859866	T	C	0.670635	1008
12	rs77681247	G	A	0.0416667	1008
12	rs74775543	A	G	0.015873	1008
12	rs12371088	A	G	0.425595	1008
12	rs12423799	G	A	0.425595	1008
12	rs12423852	G	T	0.0228175	1008
12	rs7305909	G	A	0.670635	1008
12	rs12424123	G	A	0.177579	1008
12	rs56347544	G	A	0.180556	1008
12	rs143491710	C	A	0.0109127	1008
12	rs12826627	A	C	0.229167	1008
12	rs79212333	G	A	0.177579	1008
12	rs12424550	C	T	0.177579	1008
12	rs10507051	G	A	0.0109127	1008
12	rs10777682	A	T	0.233135	1008
12	rs11107962	C	A	0.121032	1008
12	rs11107965	A	C	0.178571	1008
12	rs7137252	C	T	0.230159	1008
12	rs80023003	A	G	0.0416667	1008
12	rs10859867	G	C	0.232143	1008
12	rs76964528	T	C	0.0138889	1008
12	rs4762337	G	A	0.247024	1008
12	rs7309226	A	G	0.248016	1008
12	rs7309251	A	G	0.15377	1008
12	rs7309252	A	T	0.426587	1008
12	rs76344193	G	A	0.0109127	1008
12	rs3764046	A	G	0.233135	1008
12	rs4762340	G	A	0.249008	1008
12	rs3794321	C	T	0.233135	1008
12	rs79782214	T	C	0.154762	1008
12	rs11609344	A	G	0.123016	1008
12	rs116847304	G	A	0.015873	1008
12	rs11107968	A	G	0.240079	1008
12	rs12315334	G	A	0.0228175	1008
12	rs4762342	G	A	0.229167	1008
12	rs2367083	C	T	0.647817	1008
12	rs4417384	A	C	0.230159	1008
12	rs10859868	T	A	0.220238	1008
12	rs11107969	A	G	0.0228175	1008
12	rs7976638	A	G	0.672619	1008
12	rs17344738	G	A	0.0416667	1008
12	rs14121	G	A	0.662698	1008
12	rs1046007	A	G	0.014881	1008
12	rs4468424	A	C	0.0228175	1008
12	rs74763330	A	T	0.154762	1008
12	rs3185701	C	T	0.224206	1008
```
