## Supplementary material for "Characterization of shared and ancestry-specific signals driving complex traits using multi-ancestry fine-mapping": susiex_nc3.cs80.cs

```
CS_ID	SNP	BP	REF_ALLELE	ALT_ALLELE	REF_FRQ	BETA	SE	-LOG10P	CS_PIP	OVRL_PIP
1	rs6538539	95195293	T,T	G,G	0.460239,0.521825	-0.026198,-0.00600414	0.00396686,0.00855751	10.3983,0.316129	0.288473	0.288544
1	rs12579933	95203162	C,C	A,A	0.459245,0.519841	-0.0258359,-0.00460206	0.0039675,0.00855609	10.1295,0.228657	0.146186	0.146267
1	rs12812097	95198359	T,T	C,C	0.459245,0.518849	-0.0257879,-0.00515167	0.0039675,0.00855543	10.0946,0.261955	0.139811	0.139892
1	rs4761504	95199267	T,T	C,C	0.45825,0.521825	-0.0257005,-0.00505385	0.00396816,0.00855751	10.028,0.25586	0.119486	0.119569
1	rs4761666	95184157	C,C	T,T	0.580517,0.534722	0.0252829,0.00543061	0.00400659,0.00857004	9.55524,0.278772	0.0429795	0.0430796
1	rs10859752	95179179	A,A	G,G	0.580517,0.53373	0.0251467,0.0053409	0.00400659,0.00856887	9.46009,0.273197	0.0346826	0.0347815
1	rs9669686	95179503	T,T	C,C	0.580517,0.529762	0.0251467,0.00513966	0.00400659,0.00856454	9.46009,0.260876	0.0342809	0.0343796
2	rs117278884	94813745	NA,C	NA,T	NA,0.985119	NA,0.100614	NA,0.0353055	NA,2.35906	0.0114356	0.0227606
2	rs138364803	94903537	T,NA	G,NA	0.989066,NA	0.0589239,NA	0.0190121,NA	2.71223,NA	0.009943	0.0198099
2	rs12301052	95077031	G,G	C,C	0.867793,0.96627	0.0210042,0.00861402	0.0058372,0.023678	3.49449,0.145082	0.00917278	0.0181667
2	rs7973624	95118069	NA,T	NA,G	NA,0.75496	NA,0.0279317	NA,0.00993854	NA,2.30563	0.00896918	0.0178664
2	rs141372203	94802770	T,NA	A,NA	0.99006,NA	0.0575228,NA	0.01993,NA	2.40908,NA	0.00790801	0.0157713
2	rs73228560	95077515	T,T	A,A	0.904573,0.97123	0.0240131,-0.0110763	0.00672948,0.0255725	3.44461,0.177231	0.00785779	0.0155601
2	rs58040018	95079086	A,A	C,C	0.905567,0.972222	0.0237376,-0.0154725	0.00676109,0.0260119	3.35011,0.258091	0.00711901	0.0141026
2	rs56100796	95099466	G,G	A,A	0.887674,0.960318	0.0202541,-0.0327674	0.00626142,0.0218976	2.91454,0.871111	0.00638527	0.0126611
2	rs118139702	94846883	C,NA	T,NA	0.991054,NA	0.0608829,NA	0.0209976,NA	2.42744,NA	0.00576994	0.0115175
2	rs77989279	94901761	T,T	C,C	0.923459,0.970238	-0.0197323,0.0347046	0.00743677,0.0251555	2.09855,0.775442	0.0055496	0.0110504
2	rs139059475	95202843	NA,G	NA,C	NA,0.992063	NA,-0.119352	NA,0.0481747	NA,1.87841	0.00499354	0.00996806
2	rs7959114	94892886	G,G	C,C	0.545726,0.679563	0.00157759,-0.0300509	0.00397094,0.00916045	0.160423,2.98455	0.0045886	0.00916172
2	rs149160448	94895975	T,T	A,A	0.923459,0.970238	-0.0194621,0.0322336	0.00743677,0.0251555	2.05206,0.698832	0.00447352	0.00891292
2	rs74694332	94743835	NA,A	NA,T	NA,0.959325	NA,-0.0539856	NA,0.0216401	NA,1.89942	0.00429404	0.00857432
2	rs142035355	95212359	NA,T	NA,C	NA,0.991071	NA,-0.106021	NA,0.0454422	NA,1.70678	0.00362862	0.00724842
2	rs148618761	95462993	NA,T	NA,C	NA,0.991071	NA,-0.106063	NA,0.0454422	NA,1.70786	0.00361094	0.00721154
2	rs74746559	95088996	G,G	T,T	0.888668,0.962302	0.0199505,-0.0222776	0.00628579,0.0224433	2.82274,0.493634	0.00345362	0.00685931
2	rs6538585	95392660	G,G	A,A	0.747515,0.581349	-0.0109878,-0.0103483	0.00455105,0.0086648	1.80235,0.63383	0.00344907	0.0068705
2	rs111951598	95076887	G,NA	A,NA	0.982107,NA	0.0265309,NA	0.014915,NA	1.12337,NA	0.00339748	0.00677935
2	rs77595758	94703334	NA,A	NA,G	NA,0.978175	NA,-0.0680174	NA,0.0292559	NA,1.69731	0.00333518	0.0066636
2	rs77952871	95037936	NA,A	NA,G	NA,0.969246	NA,-0.0572847	NA,0.0247591	NA,1.68434	0.0032336	0.006461
2	rs138006302	94741262	NA,A	NA,G	NA,0.978175	NA,-0.0675025	NA,0.0292559	NA,1.677	0.00321385	0.00642157
2	rs145768336	95001013	NA,T	NA,C	NA,0.882937	NA,-0.0305992	NA,0.0132962	NA,1.67015	0.00314889	0.00629244
2	rs117266882	95020894	A,A	G,G	0.981113,0.774802	0.0316312,-0.0218722	0.0145245,0.0102335	1.53132,1.48714	0.00313523	0.00626788
2	rs76979817	94854063	T,T	C,C	0.944334,0.957341	-0.0205572,0.0412993	0.00862346,0.0211527	1.76619,1.2934	0.00303023	0.00605044
2	rs77755626	94862896	A,A	C,C	0.944334,0.955357	-0.0206031,0.0402145	0.00862346,0.0206987	1.77249,1.28371	0.00300626	0.00600186
2	rs76312079	94911219	G,G	A,A	0.928429,0.97123	-0.0178475,0.0381645	0.00767004,0.0255725	1.69961,0.867759	0.00289511	0.00577385
2	rs7300945	95384037	G,G	A,A	0.747515,0.583333	-0.0107589,-0.00991673	0.00455105,0.00867062	1.74287,0.597324	0.00286178	0.00570265
2	rs7306186	94895951	G,G	A,A	0.512922,0.53869	0.000764804,-0.0264969	0.00395562,0.00857506	0.0722767,2.69863	0.00283172	0.00565853
2	rs11107831	95368394	A,A	G,G	0.747515,0.583333	-0.0107095,-0.0100681	0.00455105,0.00867062	1.73017,0.609826	0.0028267	0.00563286
2	rs55717413	94864394	A,A	C,C	0.944334,0.955357	-0.0208529,0.0384288	0.00862346,0.0206987	1.80689,1.19811	0.00276305	0.00551698
2	rs73228567	95088496	G,G	A,A	0.889662,0.962302	0.0197449,-0.0214004	0.00631051,0.0224433	2.75579,0.468113	0.00266526	0.00529652
2	rs144068241	95007850	NA,A	NA,G	NA,0.883929	NA,-0.0295388	NA,0.0133454	NA,1.57074	0.00265217	0.00530119
2	rs77447753	94840208	T,T	G,G	0.936382,0.953373	-0.0204555,0.0325005	0.00810069,0.0202746	1.93686,0.962845	0.00261351	0.00521865
2	rs145325641	95634871	A,NA	G,NA	0.984095,NA	0.0423018,NA	0.0158037,NA	2.12871,NA	0.00259348	0.00518504
2	rs10859708	94893463	C,C	T,T	0.558648,0.744048	0.0015819,-0.0298079	0.00398179,0.00979543	0.160423,2.63042	0.00257468	0.0051456
2	rs74775543	95678256	NA,G	NA,A	NA,0.984127	NA,0.0738998	NA,0.0342017	NA,1.5126	0.00248481	0.00496601
2	rs145539743	95585582	NA,T	NA,C	NA,0.983135	NA,-0.070565	NA,0.0331973	NA,1.47451	0.00245187	0.00489957
2	rs17022742	94953550	NA,C	NA,A	NA,0.963294	NA,-0.0487467	NA,0.0227328	NA,1.49476	0.00243125	0.00485889
2	rs77626725	94837058	A,A	C,C	0.93837,0.994048	-0.0191188,0.102336	0.00822159,0.0555718	1.69792,1.18344	0.00242366	0.00483976
2	rs10859707	94891353	C,C	G,G	0.619284,0.808532	0.00367548,-0.0305766	0.00407187,0.0108644	0.435676,2.31094	0.00239448	0.00478528
2	rs12809118	95672834	A,NA	G,NA	0.967197,NA	0.034642,NA	0.0111,NA	2.744,NA	0.00233728	0.00467348
2	rs3761675	94885549	NA,G	NA,A	NA,0.985119	NA,-0.0754755	NA,0.0353055	NA,1.48766	0.00233135	0.00466022
2	rs145601828	94926070	T,NA	C,NA	0.971173,NA	0.0294758,NA	0.0118166,NA	1.8991,NA	0.00228367	0.00456708
2	rs114502505	95088742	G,G	A,A	0.862823,0.896825	0.017711,-0.00466558	0.00574696,0.0140528	2.68666,0.130835	0.00225433	0.00448357
2	rs4761653	95111602	NA,T	NA,A	NA,0.957341	NA,0.0448151	NA,0.0211527	NA,1.46699	0.00223825	0.00447379
2	rs4761654	95111603	NA,A	NA,C	NA,0.957341	NA,0.0447584	NA,0.0211527	NA,1.4641	0.00222669	0.00445071
2	rs115810657	94902593	G,G	T,T	0.927435,0.970238	-0.0173628,0.034267	0.00762141,0.0251555	1.64365,0.76162	0.00218647	0.00436232
2	rs17022795	94984582	NA,T	NA,C	NA,0.958333	NA,-0.0437889	NA,0.0213919	NA,1.39083	0.00205142	0.0041014
2	rs7959419	94892931	T,T	G,G	0.559642,0.755952	0.00135979,-0.0295792	0.00398274,0.00995218	0.135023,2.5291	0.00203016	0.00405843
2	rs144196185	95327833	A,NA	C,NA	0.992048,NA	-0.0344316,NA	0.0222601,NA	0.913942,NA	0.00202889	0.00405726
2	rs10859814	95377938	C,C	T,T	0.555666,0.43254	-0.0102723,-0.0123116	0.00397904,0.00862824	2.00725,0.813579	0.00197909	0.0039454
2	rs116915179	94896708	A,A	G,G	0.919483,0.970238	-0.0165229,0.0307488	0.00726648,0.0251555	1.63874,0.654478	0.00197686	0.00394438
2	rs7959897	94893365	A,A	G,G	0.56163,0.755952	0.000997269,-0.0294832	0.00398468,0.00995218	0.0956229,2.51547	0.00195279	0.0039039
2	rs144766757	95544508	NA,G	NA,C	NA,0.983135	NA,-0.0664922	NA,0.0331973	NA,1.34502	0.00193744	0.00387261
2	rs1820461	95392651	G,G	A,A	0.55666,0.428571	-0.00992824,-0.0131322	0.00397994,0.00863795	1.89925,0.891309	0.00191141	0.00381066
2	rs76709944	94837057	G,G	T,T	0.93837,0.994048	-0.0185592,0.0991304	0.00822159,0.0555718	1.62006,1.12813	0.00190087	0.00379692
2	rs141814809	94948333	A,NA	C,NA	0.971173,NA	0.0239714,NA	0.0118166,NA	1.37165,NA	0.00187454	0.00374839
2	rs117648972	94896409	T,T	C,C	0.919483,0.970238	-0.0164057,0.0300237	0.00726648,0.0251555	1.62045,0.633271	0.00184243	0.00367648
2	rs75970101	94887851	C,C	G,G	0.907555,0.979167	-0.0146762,0.0438179	0.00682591,0.0299292	1.50101,0.844116	0.00183749	0.00366674
2	rs77954198	94904619	G,G	A,A	0.927435,0.97123	-0.0173879,0.0331961	0.00762141,0.0255725	1.64741,0.711644	0.00183614	0.00366409
2	rs12371666	95378283	T,T	G,G	0.555666,0.43254	-0.010132,-0.0123608	0.00397904,0.00862824	1.96313,0.818236	0.00183252	0.00365359
2	rs77633554	95370238	T,T	C,C	0.94831,0.840278	-0.0295271,-0.0229849	0.00893021,0.0116683	3.0246,1.31109	0.00182504	0.00364768
2	rs10777600	94899466	A,A	T,T	0.156064,0.299603	0.0130438,-0.0133051	0.00544795,0.00933164	1.77848,0.812691	0.00182251	0.00363931
2	rs7309242	95391683	T,T	C,C	0.764414,0.583333	-0.00881686,-0.0111988	0.00465908,0.00867062	1.23331,0.706631	0.00181849	0.00362573
2	rs61936701	95079912	C,C	T,T	0.706759,0.740079	0.0107175,-0.00690898	0.00434302,0.00974638	1.86659,0.320208	0.00180796	0.00360237
2	rs11107554	94883934	NA,A	NA,G	NA,0.984127	NA,-0.0681713	NA,0.0342017	NA,1.335	0.00178104	0.00356115
2	rs7300391	94906897	A,A	G,G	0.928429,0.97123	-0.0176126,0.0289541	0.00767004,0.0255725	1.66434,0.589162	0.00177533	0.00354301
2	rs140740146	94775410	NA,C	NA,T	NA,0.978175	NA,0.059309	NA,0.0292559	NA,1.37021	0.00176861	0.00353686
2	rs149135820	94735578	NA,A	NA,T	NA,0.97619	NA,0.0565811	NA,0.0280389	NA,1.36055	0.00176838	0.00353638
2	rs74688274	94884906	A,A	C,C	0.932406,0.981151	-0.0177878,0.0400704	0.00787557,0.0314332	1.62145,0.693816	0.00174282	0.00347775
2	rs10859820	95391876	G,G	A,A	0.555666,0.430556	-0.00990104,-0.0128489	0.00397904,0.00863302	1.89159,0.864358	0.00171767	0.00342494
2	rs4923674	95385971	G,G	A,A	0.555666,0.431548	-0.00994633,-0.0126695	0.00397904,0.00863061	1.90551,0.847368	0.00171307	0.00341575
2	rs7397433	95385403	C,C	T,T	0.555666,0.431548	-0.00990104,-0.012822	0.00397904,0.00863061	1.89159,0.8621	0.00170728	0.00340424
2	rs112554484	94909496	T,T	G,G	0.927435,0.97123	-0.0170913,0.0336097	0.00762141,0.0255725	1.60334,0.724117	0.00170212	0.00339694
2	rs75977568	95558778	A,NA	G,NA	0.976143,NA	0.0266211,NA	0.0129561,NA	1.39895,NA	0.00169783	0.00339265
2	rs76174044	94896843	G,G	A,A	0.919483,0.970238	-0.0157256,0.0332763	0.00726648,0.0251555	1.51635,0.730732	0.00168865	0.00336994
2	rs76987928	94906361	T,T	G,G	0.928429,0.97123	-0.0172843,0.0301874	0.00767004,0.0255725	1.61567,0.623758	0.00167594	0.00334487
2	rs150575373	95151423	NA,A	NA,G	NA,0.967262	NA,-0.0449127	NA,0.0240217	NA,1.21091	0.00161905	0.00323768
2	rs11107851	95388843	C,C	T,T	0.764414,0.583333	-0.00872276,-0.0106636	0.00465908,0.00867062	1.2134,0.660045	0.00161574	0.00322194
2	rs7138248	95081562	A,A	G,G	0.729622,0.747024	0.0107305,-0.00702943	0.00445148,0.00983323	1.79782,0.323588	0.0016154	0.00321778
2	rs118023420	94946112	NA,A	NA,G	NA,0.980159	NA,0.0578377	NA,0.0306528	NA,1.22784	0.00157127	0.00314204
2	rs183675004	95326388	A,NA	G,NA	0.992048,NA	-0.0317771,NA	0.0222601,NA	0.814101,NA	0.00156049	0.00312126
2	rs183524037	94719972	NA,G	NA,C	NA,0.985119	NA,0.0682317	NA,0.0353055	NA,1.2734	0.00155867	0.00311733
2	rs2366630	95083928	A,A	G,G	0.892644,0.963294	0.0191583,-0.0179642	0.00638686,0.0227328	2.56817,0.367144	0.0015496	0.00308209
2	rs148529660	95414590	NA,T	NA,G	NA,0.982143	NA,0.0632596	NA,0.0322783	NA,1.30088	0.00153176	0.00306287
2	rs58157404	94852318	T,T	C,C	0.940358,0.953373	-0.0192526,0.0323581	0.00834865,0.0202746	1.67558,0.956671	0.00148788	0.00297297
2	rs7304978	95124807	G,G	A,A	0.202783,0.137897	0.0154619,0.0104763	0.0049174,0.0123978	2.77867,0.400004	0.00148517	0.00296836
2	rs76748645	94794801	A,A	G,G	0.9334,0.933532	-0.0202149,0.0120667	0.00792989,0.0171606	1.9667,0.316995	0.00146686	0.00293097
2	rs10777610	95124235	G,G	A,A	0.202783,0.147817	0.0147972,0.0140506	0.0049174,0.0120441	2.58175,0.613727	0.00142323	0.00284474
2	rs141186127	94967644	T,NA	C,NA	0.975149,NA	0.0254627,NA	0.0127009,NA	1.34694,NA	0.00141543	0.00283123
2	rs190187011	95426948	NA,G	NA,A	NA,0.985119	NA,0.0652034	NA,0.0353055	NA,1.18862	0.00140675	0.002813
2	rs117805783	95430149	A,NA	G,NA	0.982107,NA	-0.0360409,NA	0.014915,NA	1.80482,NA	0.00138292	0.00276467
2	rs77466370	95604074	NA,C	NA,T	NA,0.956349	NA,0.0395349	NA,0.0209218	NA,1.23059	0.00137918	0.00275767
2	rs150768041	95385146	NA,C	NA,G	NA,0.982143	NA,-0.058492	NA,0.0322783	NA,1.1551	0.00137502	0.00274948
2	rs11107512	94733802	G,NA	T,NA	0.986084,NA	0.0278351,NA	0.0168779,NA	1.00391,NA	0.00136197	0.00272409
2	rs75716446	95434950	NA,A	NA,G	NA,0.985119	NA,0.0645201	NA,0.0353055	NA,1.16987	0.00136148	0.00272253
2	rs117562109	95442270	NA,T	NA,C	NA,0.985119	NA,0.0640907	NA,0.0353055	NA,1.15817	0.00133401	0.00266764
2	rs11107847	95386791	A,A	G,G	0.619284,0.582341	-0.0107076,-0.0107216	0.00407187,0.00866769	2.06819,0.665341	0.00133263	0.00265786
2	rs141103741	95274830	C,NA	A,NA	0.996024,NA	0.0750968,NA	0.0314177,NA	1.77377,NA	0.00132194	0.00264337
2	rs117456735	94800629	A,A	G,G	0.936382,0.933532	-0.0205597,0.0138044	0.00810069,0.0171606	1.95279,0.375564	0.00128674	0.00257123
2	rs12823286	94969266	A,A	G,G	0.99006,0.860119	0.0361303,0.0205002	0.01993,0.0123238	1.15581,1.01674	0.00126028	0.0025198
2	rs147018126	94800581	C,C	T,T	0.936382,0.933532	-0.0204776,0.0138537	0.00810069,0.0171606	1.94023,0.377273	0.00125763	0.0025131
2	rs12298900	95382396	T,T	C,C	0.619284,0.582341	-0.0107076,-0.0102211	0.00407187,0.00866769	2.06819,0.622856	0.00125705	0.00250726
2	rs4373996	94995921	C,C	G,G	0.753479,0.582341	0.0115834,0.0155727	0.00458751,0.00866769	1.93667,1.1403	0.00125303	0.00250432
2	rs10777666	95381646	T,T	C,C	0.619284,0.582341	-0.0107076,-0.0101229	0.00407187,0.00866769	2.06819,0.61466	0.00124318	0.00247961
2	rs78387383	95582542	C,NA	T,NA	0.981113,NA	0.0376981,NA	0.0145245,NA	2.02476,NA	0.00123971	0.0024799
2	rs10859813	95377295	T,T	C,C	0.619284,0.584325	-0.010797,-0.00957429	0.00407187,0.00867359	2.09632,0.569182	0.00123812	0.00246954
2	rs10859810	95367648	A,A	C,C	0.619284,0.582341	-0.0105691,-0.0107706	0.00407187,0.00866769	2.02495,0.669568	0.00123799	0.0024693
2	rs7316274	95368177	A,A	G,G	0.619284,0.581349	-0.0106138,-0.010517	0.00407187,0.0086648	2.03885,0.648125	0.00123312	0.0024596
2	rs17252137	95196806	T,T	C,C	0.819085,0.791667	-0.0235696,0.0146994	0.00513615,0.0105257	5.35118,0.788991	0.00121237	0.0024303
2	rs150550544	95092922	G,NA	A,NA	0.977137,NA	-0.0339254,NA	0.0132281,NA	1.98598,NA	0.00120081	0.00240098
2	rs7135805	95124758	C,C	T,T	0.205765,0.137897	0.0146716,0.0121387	0.00489079,0.0123978	2.56845,0.484746	0.00119945	0.00239768
2	rs11107662	95108015	C,NA	T,NA	0.987078,NA	0.027055,NA	0.0175062,NA	0.912801,NA	0.00119777	0.00239614
2	rs74609774	94910119	NA,T	NA,C	NA,0.939484	NA,-0.0325425	NA,0.0179277	NA,1.15807	0.00119652	0.00239286
2	rs11107846	95386721	A,A	G,G	0.614314,0.580357	-0.0105431,-0.0107145	0.00406188,0.00866195	2.02495,0.665341	0.00118161	0.00235699
2	rs10777662	95362887	A,A	T,T	0.619284,0.582341	-0.0104305,-0.0109086	0.00407187,0.00866769	1.98215,0.681521	0.00116389	0.00232164
2	rs10859812	95374544	T,T	C,C	0.619284,0.582341	-0.0107076,-0.00942029	0.00407187,0.00866769	2.06819,0.557343	0.00115912	0.00231212
2	rs2128893	94899427	A,A	C,C	0.572565,0.757937	0.00229154,-0.0263016	0.00399661,0.00997981	0.246882,2.07562	0.0011583	0.00231666
2	rs78423059	95107846	NA,A	NA,G	NA,0.957341	NA,0.0367875	NA,0.0211527	NA,1.08613	0.00115368	0.0023072
2	rs117855820	95584543	NA,G	NA,T	NA,0.935516	NA,-0.03019	NA,0.0174041	NA,1.08195	0.00115296	0.00230531
2	rs60473094	94882271	G,G	C,C	0.921471,0.965278	-0.0172555,0.0338579	0.00734995,0.0233493	1.72378,0.832562	0.0011477	0.00229336
2	rs117700552	95551164	A,NA	G,NA	0.981113,NA	-0.0349176,NA	0.0145245,NA	1.79009,NA	0.00114641	0.00229216
2	rs111956618	95379491	C,NA	A,NA	0.869781,NA	0.0146416,NA	0.00587486,NA	1.89641,NA	0.00114147	0.00228056
2	rs17023094	95076529	C,C	G,G	0.902585,0.919643	0.0219543,-0.00485284	0.00666778,0.0157247	3.00319,0.120551	0.00113999	0.00226946
2	rs117052221	94825436	A,NA	C,NA	0.965209,NA	0.0245902,NA	0.0107893,NA	1.64475,NA	0.00113934	0.00227872
2	rs55638253	95383450	C,C	T,T	0.614314,0.580357	-0.0105431,-0.0103664	0.00406188,0.00866195	2.02495,0.635646	0.00113412	0.00226235
2	rs7973055	94914297	T,T	G,G	0.928429,0.912698	-0.0176999,-0.00485124	0.00767004,0.0151436	1.67741,0.12569	0.00112764	0.00225189
2	rs12299025	95382601	T,T	C,C	0.614314,0.580357	-0.0104985,-0.0103664	0.00406188,0.00866195	2.01109,0.635646	0.00110587	0.00220604
2	rs551580825	95500196	A,NA	G,NA	0.986084,NA	0.0238265,NA	0.0168779,NA	0.801237,NA	0.00110012	0.00220046
2	rs1905435	94895115	A,A	G,G	0.572565,0.777778	0.00161502,-0.0272827	0.00399661,0.0102821	0.163586,2.09864	0.00109256	0.00218516
2	rs150750195	95078226	NA,A	NA,G	NA,0.986111	NA,0.0623169	NA,0.0365264	NA,1.05555	0.0010844	0.00216881
2	rs138408854	95477917	NA,C	NA,G	NA,0.97123	NA,0.0407216	NA,0.0255725	NA,0.953522	0.00106605	0.00213241
2	rs1607807	94868987	C,C	A,A	0.89165,0.953373	-0.0104299,0.0398101	0.00636104,0.0202746	0.99535,1.30467	0.00104323	0.00208542
2	rs78448159	94917851	NA,G	NA,A	NA,0.880952	NA,-0.0222822	NA,0.0131998	NA,1.03907	0.00102629	0.00205261
2	rs55716477	94864018	A,A	G,G	0.903579,0.955357	-0.0113246,0.0373175	0.00669838,0.0206987	1.04141,1.14627	0.00102428	0.00204777
2	rs10859711	94902113	T,T	A,A	0.571571,0.757937	0.00318518,-0.0249037	0.00399544,0.00997981	0.371271,1.90028	0.0010188	0.00203777
2	rs7304912	95367722	T,T	C,C	0.619284,0.582341	-0.0102023,-0.0108197	0.00407187,0.00866769	1.91273,0.673806	0.00101444	0.00202379
2	rs80124027	95119467	A,NA	G,NA	0.965209,NA	0.0235248,NA	0.0107893,NA	1.53418,NA	0.00100906	0.00201801
2	rs113538176	94990254	T,NA	C,NA	0.989066,NA	-0.0271829,NA	0.0190121,NA	0.815927,NA	0.00100824	0.00201692
2	rs185849215	95400811	NA,G	NA,C	NA,0.990079	NA,-0.0722299	NA,0.0431319	NA,1.02684	0.00100133	0.00200287
2	rs76815898	95458841	NA,C	NA,T	NA,0.986111	NA,0.0599378	NA,0.0365264	NA,0.996503	0.00100085	0.00200178
2	rs117569554	94853425	A,NA	C,NA	0.978131,NA	0.0339515,NA	0.0135185,NA	1.92001,NA	0.000989654	0.00198039
2	rs142738157	95398579	NA,A	NA,G	NA,0.982143	NA,-0.0544029	NA,0.0322783	NA,1.03666	0.000982522	0.00196507
2	rs145976947	95012821	A,NA	G,NA	0.987078,NA	-0.0376544,NA	0.0175062,NA	1.50194,NA	0.000982005	0.00196415
2	rs7959154	94913862	C,C	T,T	0.927435,0.907738	-0.0175638,-0.00234732	0.00762141,0.0147711	1.67381,0.0586193	0.000974574	0.0019463
2	rs142614882	94820110	C,NA	T,NA	0.99006,NA	0.0259675,NA	0.01993,NA	0.715349,NA	0.000956241	0.00191215
2	rs138087502	95547611	A,NA	G,NA	0.981113,NA	-0.0335099,NA	0.0145245,NA	1.67679,NA	0.00094901	0.00189768
2	rs10745716	95393745	C,C	T,T	0.572565,0.430556	-0.00799221,-0.0131521	0.00399661,0.00863302	1.34172,0.894008	0.000948395	0.00189223
2	rs36048098	95233525	G,NA	A,NA	0.871769,NA	-0.000667183,NA	0.00591347,NA	0.0408775,NA	0.000944278	0.0018888
2	rs73230497	95151813	T,NA	C,NA	0.913519,NA	0.00589863,NA	0.00703429,NA	0.396077,NA	0.000941772	0.00188463
2	rs117499387	94823023	A,NA	G,NA	0.99006,NA	0.0258091,NA	0.01993,NA	0.709244,NA	0.000940867	0.00188146
2	rs77313218	94991980	NA,G	NA,A	NA,0.897817	NA,-0.0226181	NA,0.014113	NA,0.962518	0.000935436	0.00187131
2	rs74846057	95317836	NA,C	NA,T	NA,0.957341	NA,-0.0327063	NA,0.0211527	NA,0.91344	0.000917681	0.00183541
2	rs117821327	95539520	A,NA	G,NA	0.991054,NA	-0.0440815,NA	0.0209976,NA	1.4463,NA	0.000912245	0.00182505
2	rs60082290	95315970	T,NA	G,NA	0.808151,NA	0.00712156,NA	0.00502127,NA	0.806571,NA	0.000911357	0.00182149
2	rs10745714	95391012	T,T	C,C	0.572565,0.430556	-0.00794706,-0.0130274	0.00399661,0.00863302	1.33011,0.881754	0.00090926	0.00181421
2	rs56317922	95425895	C,NA	T,NA	0.984095,NA	0.0150845,NA	0.0158037,NA	0.468733,NA	0.000909005	0.00181657
2	rs7312863	95392154	T,T	C,C	0.572565,0.430556	-0.00794706,-0.0130005	0.00399661,0.00863302	1.33011,0.879128	0.000905508	0.00180673
2	rs10745715	95391097	A,A	G,G	0.572565,0.430556	-0.00794706,-0.0129733	0.00399661,0.00863302	1.33011,0.876462	0.000901715	0.00179917
2	rs11609833	95313638	G,NA	C,NA	0.808151,NA	0.00702884,NA	0.00502127,NA	0.791641,NA	0.000880383	0.00175963
2	rs73370315	94731188	T,T	A,A	0.945328,0.933532	-0.0184003,0.0102219	0.00869693,0.0171606	1.46384,0.258533	0.000879464	0.00175776
2	rs144576407	94889337	NA,T	NA,C	NA,0.990079	NA,0.066719	NA,0.0431319	NA,0.914007	0.000873486	0.00174704
2	rs10859819	95387756	T,T	C,C	0.572565,0.431548	-0.0079019,-0.0129204	0.00399661,0.00863061	1.31854,0.871663	0.00087265	0.00174122
2	rs150271830	95244543	T,NA	A,NA	0.986084,NA	-0.0376193,NA	0.0168779,NA	1.58805,NA	0.000864902	0.00173018
2	rs141695447	94852290	NA,A	NA,G	NA,0.990079	NA,0.0660745	NA,0.0431319	NA,0.901209	0.000863706	0.00172758
2	rs75111483	94992105	NA,G	NA,C	NA,0.89881	NA,-0.0218989	NA,0.0141743	NA,0.912387	0.0008609	0.00172226
2	rs117378701	95470507	G,NA	A,NA	0.985089,NA	-0.0347166,NA	0.0163138,NA	1.47712,NA	0.000858112	0.00171592
2	rs56178377	94788785	G,G	T,T	0.94831,0.910714	-0.0199519,0.00261292	0.00893021,0.0149907	1.59398,0.0646805	0.00085658	0.00171198
2	rs148769208	94796955	G,NA	A,NA	0.99006,NA	0.0247867,NA	0.01993,NA	0.670368,NA	0.000855582	0.00171097
2	rs12580383	94982777	NA,C	NA,T	NA,0.897817	NA,-0.02174	NA,0.014113	NA,0.908483	0.00085361	0.0017077
2	rs11107858	95393975	G,G	A,A	0.631213,0.579365	-0.00874424,-0.0125407	0.00409792,0.00865913	1.48337,0.831081	0.000849401	0.0016948
2	rs12317571	95036623	C,C	G,G	0.822068,0.996032	-0.00512665,0.153496	0.00516962,0.0679934	0.493022,1.62023	0.000848587	0.00169685
2	rs11107859	95393999	A,A	G,G	0.631213,0.579365	-0.00874424,-0.0124922	0.00409792,0.00865913	1.48337,0.826475	0.000843559	0.00168315
2	rs144793824	94953181	C,C	T,T	0.971173,0.985119	0.0261754,0.000849229	0.0118166,0.0353055	1.57267,0.00841521	0.000841987	0.00168457
2	rs142077974	95342160	NA,T	NA,G	NA,0.984127	NA,0.0542399	NA,0.0342017	NA,0.947822	0.000841664	0.00168378
2	rs112721608	95126973	T,T	G,G	0.827038,0.99504	-0.0130905,-0.0923453	0.00522759,0.0608454	1.91096,0.88911	0.000840737	0.00168084
2	rs117041355	95248881	G,NA	C,NA	0.939364,NA	0.00684858,NA	0.00828432,NA	0.388902,NA	0.000835686	0.0016722
2	rs140847791	94772291	NA,A	NA,G	NA,0.977182	NA,-0.0424636	NA,0.0286274	NA,0.860157	0.000830598	0.00166199
2	rs117672206	94771083	NA,A	NA,C	NA,0.97619	NA,-0.0416131	NA,0.0280389	NA,0.860823	0.000829754	0.00166029
2	rs74559067	94851360	G,NA	A,NA	0.965209,NA	0.0227974,NA	0.0107893,NA	1.46088,NA	0.000829109	0.00165849
2	rs149324362	94772488	NA,A	NA,T	NA,0.977182	NA,-0.0424156	NA,0.0286274	NA,0.858756	0.00082867	0.00165813
2	rs145913206	94799986	NA,G	NA,A	NA,0.977182	NA,-0.0423865	NA,0.0286274	NA,0.857907	0.000827505	0.0016558
2	rs184317189	95539732	NA,A	NA,G	NA,0.972222	NA,0.0370284	NA,0.0260119	NA,0.810832	0.00082456	0.00164953
2	rs117510587	95200668	NA,A	NA,C	NA,0.956349	NA,-0.0298015	NA,0.0209218	NA,0.811569	0.000818675	0.00163772
2	rs78315117	94981351	NA,A	NA,G	NA,0.899802	NA,-0.0214781	NA,0.0142364	NA,0.881463	0.000817933	0.00163635
2	rs56029035	95397807	A,NA	C,NA	0.984095,NA	0.0141788,NA	0.0158037,NA	0.43224,NA	0.000817455	0.00163374
2	rs141407604	94964890	C,C	T,T	0.973161,0.986111	0.0274841,-0.00506288	0.0122339,0.0365264	1.60786,0.0507275	0.000807244	0.00161525
2	rs118007087	95352528	NA,T	NA,C	NA,0.915675	NA,0.0223641	NA,0.0153834	NA,0.835624	0.00079141	0.00158329
2	rs76097926	94896091	NA,T	NA,C	NA,0.923611	NA,-0.0246332	NA,0.0160932	NA,0.900129	0.000787424	0.00157516
2	rs73370311	94729745	NA,G	NA,C	NA,0.97619	NA,-0.0404938	NA,0.0280389	NA,0.82774	0.00078567	0.0015721
2	rs75232732	94890092	T,T	C,C	0.888668,0.964286	-0.0126106,-0.00119186	0.00628579,0.0230345	1.34839,0.0183019	0.000773033	0.00154434
2	rs139056277	94821511	NA,C	NA,T	NA,0.977182	NA,-0.0409208	NA,0.0286274	NA,0.815649	0.000771821	0.0015444
2	rs75112742	94797640	C,C	G,G	0.947316,0.934524	-0.0187068,0.010678	0.0088502,0.0172809	1.46169,0.27032	0.000770084	0.00153931
2	rs149865949	94786306	NA,G	NA,C	NA,0.969246	NA,-0.0350759	NA,0.0247591	NA,0.805279	0.000763866	0.0015284
2	rs61935749	95390378	A,A	G,G	0.631213,0.580357	-0.00865043,-0.0120653	0.00409792,0.00866195	1.45869,0.786091	0.000756725	0.00151002
2	rs76974577	94778864	T,T	C,C	0.947316,0.933532	-0.0185106,0.0114421	0.0088502,0.0171606	1.43795,0.296777	0.000753979	0.00150714
2	rs17023008	95040012	C,C	T,T	0.970179,0.736111	-0.0296221,-0.00340545	0.0116239,0.00969886	1.96568,0.139363	0.000750255	0.00150087
2	rs74921041	95036695	A,A	G,G	0.969185,0.852183	-0.0286241,-0.00630388	0.0114407,0.0120441	1.90829,0.221345	0.000736783	0.00147389
2	rs7975526	95042839	G,G	C,C	0.795229,0.743056	-0.0111476,0.00318001	0.00489958,0.00978302	1.64031,0.127762	0.000734479	0.00146864
2	rs1654940	95334537	A,A	G,G	0.156064,0.410714	0.0153258,0.0181996	0.00544795,0.00868901	2.30925,1.44116	0.000734124	0.00146783
2	rs11107561	94896850	NA,T	NA,C	NA,0.923611	NA,-0.023689	NA,0.0160932	NA,0.850704	0.000728575	0.00145748
2	rs76897130	95098108	G,NA	A,NA	0.975149,NA	0.0234962,NA	0.0127009,NA	1.19167,NA	0.000726891	0.00145138
2	rs17318977	95249957	A,NA	G,NA	0.977137,NA	-0.0121415,NA	0.0132281,NA	0.445278,NA	0.000725485	0.00145116
2	rs10777598	94897629	G,G	C,C	0.413519,0.691468	0.00148657,-0.023395	0.00401481,0.0092548	0.148021,1.94023	0.000722891	0.00144623
2	rs78497497	94965816	NA,A	NA,G	NA,0.916667	NA,-0.0216751	NA,0.0154664	NA,0.792945	0.000721617	0.00144363
2	rs141109754	95148927	A,NA	C,NA	0.983101,NA	-0.0224548,NA	0.0153396,NA	0.843944,NA	0.000718623	0.00143727
2	rs147343407	94796512	NA,C	NA,T	NA,0.97619	NA,-0.0383762	NA,0.0280389	NA,0.766749	0.000711403	0.00142352
2	rs59003487	95311078	NA,A	NA,C	NA,0.875992	NA,0.0202849	NA,0.0129696	NA,0.928816	0.000701151	0.00140258
2	rs75887205	94927926	G,NA	C,NA	0.944334,NA	0.00899402,NA	0.00862346,NA	0.527299,NA	0.000692972	0.00138585
2	rs74765077	95583544	NA,T	NA,C	NA,0.941468	NA,0.0258207	NA,0.0182098	NA,0.806313	0.000690533	0.00138124
2	rs7350629	95126530	T,T	G,G	0.725646,0.598214	-0.0116114,-0.0118225	0.0044312,0.00871922	2.05633,0.756649	0.000689406	0.00137872
2	rs140851175	95306220	G,NA	T,NA	0.987078,NA	-0.0184068,NA	0.0175062,NA	0.533055,NA	0.000684364	0.0013689
2	rs2279793	95043123	C,C	T,T	0.792247,0.743056	-0.0109529,0.00460002	0.00487344,0.00978302	1.60889,0.195037	0.000680874	0.00136148
2	rs145851556	95601247	NA,A	NA,T	NA,0.984127	NA,-0.0452322	NA,0.0342017	NA,0.730493	0.000678953	0.00135805
2	rs117916154	94933006	T,NA	C,NA	0.980119,NA	0.0121178,NA	0.0141639,NA	0.406435,NA	0.000678155	0.00135651
2	rs12581014	95260623	NA,G	NA,T	NA,0.987103	NA,0.0489008	NA,0.0378862	NA,0.70598	0.000672683	0.00134569
2	rs12372496	94991110	G,G	A,A	0.945328,0.916667	0.0147367,0.0136696	0.00869693,0.0154664	1.04491,0.423902	0.000664598	0.00133022
2	rs7979149	95040371	C,C	T,T	0.792247,0.733135	-0.0109093,0.00432743	0.00487344,0.00966419	1.59882,0.184215	0.00065815	0.00131606
2	rs138868138	95407517	T,NA	C,NA	0.974155,NA	-0.0254697,NA	0.0124606,NA	1.38773,NA	0.000655116	0.00130978
2	rs77259832	95416240	T,NA	G,NA	0.974155,NA	-0.0254528,NA	0.0124606,NA	1.38631,NA	0.000653605	0.00130676
2	rs141653580	94840807	NA,C	NA,T	NA,0.977182	NA,-0.0370904	NA,0.0286274	NA,0.709734	0.00064998	0.00130067
2	rs76542670	95286400	NA,A	NA,G	NA,0.96131	NA,-0.0276255	NA,0.0221651	NA,0.672365	0.000643846	0.001288
2	rs17269086	95406244	C,NA	T,NA	0.940358,NA	0.0116574,NA	0.00834865,NA	0.788827,NA	0.000642428	0.00128521
2	rs144932316	95185828	A,NA	G,NA	0.987078,NA	-0.0138899,NA	0.0175062,NA	0.369036,NA	0.000638622	0.00127736
2	rs150051734	94927597	NA,T	NA,A	NA,0.97619	NA,-0.0353921	NA,0.0280389	NA,0.684327	0.000637997	0.00127632
2	rs147438774	94760035	T,NA	A,NA	0.986084,NA	0.0256434,NA	0.0168779,NA	0.890506,NA	0.000634675	0.00127009
2	rs75307801	95306798	C,C	G,G	0.808151,0.987103	0.00734881,-0.0511831	0.00502127,0.0378862	0.843691,0.752751	0.000632727	0.00126481
2	rs370796533	95365154	NA,A	NA,G	NA,0.986111	NA,0.0495543	NA,0.0365264	NA,0.757246	0.00063226	0.00126475
2	rs139477536	95186333	A,NA	G,NA	0.991054,NA	0.0412708,NA	0.0209976,NA	1.30666,NA	0.000631929	0.0012636
2	rs11107691	95151106	A,A	G,G	0.619284,0.525794	0.0117322,0.004401	0.00407187,0.00856075	2.40222,0.216676	0.000628116	0.00125683
2	rs11613649	94890605	G,G	T,T	0.562624,0.774802	0.00190172,-0.0247326	0.00398568,0.0102335	0.198415,1.8053	0.000625857	0.00125203
2	rs180934766	95147422	C,NA	T,NA	0.99503,NA	0.0499262,NA	0.0281148,NA	1.12052,NA	0.000623862	0.00124796
2	rs117452578	95406412	NA,A	NA,G	NA,0.969246	NA,0.0295554	NA,0.0247591	NA,0.633413	0.000621421	0.00124326
2	rs6538524	95029281	C,C	T,T	0.651093,0.655754	-0.00724912,-0.0162656	0.00414823,0.00899701	1.09395,1.15105	0.00062134	0.00124278
2	rs78833763	95428476	C,NA	T,NA	0.939364,NA	0.0118277,NA	0.00828432,NA	0.814254,NA	0.000611065	0.0012225
2	rs73228601	95100464	G,G	A,A	0.929423,0.96131	0.0137815,-0.038308	0.00771974,0.0221651	1.12946,1.07606	0.000609826	0.00121665
2	rs80106847	95421716	A,NA	G,NA	0.974155,NA	-0.024921,NA	0.0124606,NA	1.34197,NA	0.000608406	0.00121644
2	rs74810229	95274809	C,NA	T,NA	0.985089,NA	0.0146634,NA	0.0163138,NA	0.433278,NA	0.000606099	0.00121268
2	rs117962032	95615690	NA,C	NA,T	NA,0.936508	NA,-0.0220177	NA,0.0175302	NA,0.679602	0.000603963	0.00120803
2	rs74954461	95155385	NA,C	NA,T	NA,0.956349	NA,-0.0247609	NA,0.0209218	NA,0.625963	0.000601853	0.00120408
2	rs11609420	95151944	A,A	G,G	0.750497,0.752976	-0.0141097,0.0180005	0.00456906,0.00991158	2.69586,1.15893	0.000600665	0.00120156
2	rs150858823	94747871	NA,C	NA,A	NA,0.977182	NA,-0.0351043	NA,0.0286274	NA,0.657372	0.000599406	0.00119945
2	rs117333942	94725351	C,NA	T,NA	0.973161,NA	0.0153152,NA	0.0122339,NA	0.676503,NA	0.000599064	0.0011979
2	rs143397724	95515570	NA,A	NA,G	NA,0.988095	NA,0.0493816	NA,0.0394133	NA,0.677294	0.000598492	0.00119728
2	rs528733397	95629307	NA,T	NA,C	NA,0.9375	NA,-0.0219612	NA,0.0176595	NA,0.670298	0.000594844	0.00118979
2	rs117119188	95078314	C,NA	T,NA	0.989066,NA	-0.0231427,NA	0.0190121,NA	0.650716,NA	0.000591923	0.00118408
2	rs59972832	94885261	NA,A	NA,G	NA,0.924603	NA,-0.0210242	NA,0.0161901	NA,0.712007	0.00058878	0.00117791
2	rs113392748	94908744	T,NA	C,NA	0.982107,NA	-0.0230852,NA	0.014915,NA	0.914802,NA	0.000588695	0.00117755
2	rs78177096	94741947	T,T	C,C	0.947316,0.933532	-0.0176604,0.0102755	0.0088502,0.0171606	1.33733,0.260178	0.000585597	0.0011707
2	rs6538521	95003821	C,C	A,A	0.761431,0.581349	0.00959669,0.0148142	0.00463892,0.0086648	1.41374,1.05888	0.000584372	0.00116847
2	rs117279414	94866093	C,NA	T,NA	0.95328,NA	0.0164055,NA	0.0093687,NA	1.09729,NA	0.000581515	0.00116321
2	rs138105567	95015745	NA,A	NA,G	NA,0.990079	NA,0.054366	NA,0.0431319	NA,0.682975	0.00058052	0.00116139
2	rs11107557	94889724	NA,A	NA,G	NA,0.924603	NA,-0.0207905	NA,0.0161901	NA,0.700951	0.000579249	0.00115884
2	rs10507038	94903269	C,C	G,G	0.425447,0.724206	0.00197688,-0.0224565	0.003999,0.00956488	0.206864,1.7239	0.000579099	0.00115862
2	rs2101236	95033024	T,T	C,C	0.461233,0.568452	-0.00729482,-0.0103449	0.00396624,0.00863061	1.18124,0.637006	0.000573252	0.00114738
2	rs4761638	94994649	A,A	G,G	0.774354,0.641865	0.00982448,0.0167479	0.00472994,0.00891575	1.42258,1.21955	0.000572448	0.00114478
2	rs151228933	94715991	NA,C	NA,G	NA,0.977182	NA,-0.0337509	NA,0.0286274	NA,0.622679	0.000564123	0.00112883
2	rs1274519	95028625	A,A	C,C	0.083499,0.156746	-0.0121105,0.00653718	0.00714714,0.0117578	1.0449,0.237907	0.000562897	0.00112631
2	rs61936741	95096360	T,T	G,G	0.744533,0.771825	0.00963201,-0.00527292	0.00453346,0.0101861	1.47345,0.218461	0.000561668	0.00111996
2	rs78522470	94762118	A,A	C,C	0.946322,0.933532	-0.0174631,0.00885298	0.00877248,0.0171606	1.33239,0.217577	0.000558528	0.00111659
2	rs4761639	94999518	T,T	C,C	0.865805,0.748016	0.0164897,0.00765462	0.00580045,0.00984603	2.34955,0.359614	0.000557913	0.00111523
2	rs113050410	95058461	C,NA	T,NA	0.982107,NA	0.016799,NA	0.014915,NA	0.584975,NA	0.000555442	0.00111126
2	rs117154689	94711951	A,NA	C,NA	0.964215,NA	0.0125571,NA	0.0106439,NA	0.623237,NA	0.000554425	0.00110883
2	rs73366777	95301549	A,A	G,G	0.809145,0.987103	0.00763771,-0.0445163	0.00503123,0.0378862	0.889412,0.619798	0.000550666	0.00110079
2	rs142848469	94969200	NA,G	NA,A	NA,0.982143	NA,0.0383022	NA,0.0322783	NA,0.628238	0.000550534	0.00110132
2	rs7955191	95095818	G,G	T,T	0.743539,0.767857	0.00948017,-0.00624871	0.00452769,0.0101248	1.44038,0.269927	0.000550531	0.0010978
2	rs60100736	95126854	T,T	C,C	0.83499,0.99504	-0.0116511,-0.0994196	0.00532652,0.0608454	1.5419,0.990272	0.000549324	0.00109845
2	rs79558719	94754244	T,T	C,C	0.947316,0.933532	-0.0174166,0.0100384	0.0088502,0.0171606	1.30914,0.252922	0.000547586	0.00109474
2	rs74506061	94770296	T,NA	C,NA	0.957256,NA	0.0174135,NA	0.00977441,NA	1.12596,NA	0.0005474	0.0010952
2	rs187787943	95252647	NA,C	NA,T	NA,0.997024	NA,0.0925845	NA,0.078473	NA,0.623297	0.000546528	0.00109336
2	rs73372254	94884687	NA,T	NA,A	NA,0.924603	NA,-0.0198391	NA,0.0161901	NA,0.65673	0.000543088	0.00108652
2	rs187095585	95547831	NA,T	NA,G	NA,0.978175	NA,-0.032132	NA,0.0292559	NA,0.565319	0.000537717	0.00107578
2	rs10859714	94909566	T,T	C,C	0.582505,0.77381	0.00331147,-0.0222744	0.00400926,0.0102176	0.388458,1.53376	0.000536997	0.00107428
2	rs116847304	95690442	NA,A	NA,G	NA,0.984127	NA,0.0394369	NA,0.0342017	NA,0.604006	0.000536727	0.00107374
2	rs145054441	94823359	C,NA	T,NA	0.981113,NA	0.0283402,NA	0.0145245,NA	1.29215,NA	0.000534623	0.00106922
2	rs139630312	95347460	G,NA	A,NA	0.989066,NA	-0.0379318,NA	0.0190121,NA	1.33698,NA	0.000532443	0.0010653
2	rs78799941	94717107	A,A	G,G	0.947316,0.933532	-0.0171371,0.011226	0.0088502,0.0171606	1.27716,0.289882	0.000531484	0.00106256
2	rs73228598	95100313	C,C	A,A	0.929423,0.962302	0.0140205,-0.0346057	0.00771974,0.0224433	1.15901,0.909767	0.00052953	0.00105645
2	rs117215849	94903085	NA,A	NA,C	NA,0.97619	NA,0.0328871	NA,0.0280389	NA,0.618286	0.000529382	0.0010591
2	rs141166337	95524974	NA,A	NA,G	NA,0.979167	NA,-0.0325431	NA,0.0299292	NA,0.557695	0.000529119	0.00105858
2	rs192477335	95347971	A,NA	T,NA	0.992048,NA	-0.0187824,NA	0.0222601,NA	0.399248,NA	0.000527655	0.00105586
2	rs1299865	94965710	T,T	C,C	0.269384,0.508929	-0.00632788,0.0134091	0.00445666,0.00855071	0.807865,0.93242	0.000526195	0.001053
2	rs56956092	95093662	C,C	T,T	0.738569,0.767857	0.00913873,-0.00619767	0.00449951,0.0101248	1.37417,0.267243	0.000526181	0.00104931
2	rs138274699	95180538	NA,C	NA,T	NA,0.953373	NA,-0.0211979	NA,0.0202746	NA,0.529038	0.000523109	0.00104658
2	rs61936739	95096185	A,A	G,G	0.744533,0.770833	0.00944408,-0.00557652	0.00453346,0.0101706	1.42906,0.233968	0.000521001	0.00103895
2	rs77271674	94715833	A,A	G,G	0.947316,0.933532	-0.0170985,0.010904	0.0088502,0.0171606	1.27278,0.279707	0.000520968	0.00104154
2	rs7136023	94901112	C,C	T,T	0.426441,0.757937	0.00363524,-0.0208597	0.0039978,0.00997981	0.43987,1.43651	0.000519051	0.00103852
2	rs56265971	95094011	T,T	C,C	0.739563,0.770833	0.00919834,-0.00536707	0.00450506,0.0101706	1.38538,0.223513	0.000518199	0.00103338
2	rs77210229	95518729	G,NA	A,NA	0.986084,NA	0.0344375,NA	0.0168779,NA	1.38394,NA	0.000515327	0.00103063
2	rs149250769	95538804	A,NA	G,NA	0.986084,NA	0.0344304,NA	0.0168779,NA	1.38349,NA	0.000514988	0.00102995
2	rs139052689	95348198	A,NA	C,NA	0.992048,NA	-0.0184238,NA	0.0222601,NA	0.389486,NA	0.000514524	0.00102959
2	rs56074051	95093739	C,C	T,T	0.738569,0.768849	0.00909527,-0.0061047	0.00449951,0.0101399	1.36412,0.261899	0.000512737	0.00102252
2	rs55796850	95094476	T,T	C,C	0.739563,0.770833	0.00914999,-0.00552544	0.00450506,0.0101706	1.37417,0.231406	0.000510449	0.00101795
2	rs117329000	95330426	NA,A	NA,G	NA,0.951389	NA,-0.0202284	NA,0.0198773	NA,0.510272	0.000509441	0.00101923
2	rs56219038	95094213	A,A	C,C	0.739563,0.770833	0.00914999,-0.00547436	0.00450506,0.0101706	1.37417,0.228852	0.000509147	0.00101535
2	rs138880813	95527039	NA,T	NA,C	NA,0.97619	NA,-0.032168	NA,0.0280389	NA,0.599854	0.000508661	0.00101763
2	rs150553146	95011045	A,NA	G,NA	0.986084,NA	0.0217084,NA	0.0168779,NA	0.70252,NA	0.000506876	0.00101418
2	rs55676976	95093789	T,T	C,C	0.739563,0.770833	0.00914999,-0.00536707	0.00450506,0.0101706	1.37417,0.223513	0.000506459	0.00100999
2	rs56113059	95093751	G,G	A,A	0.739563,0.770833	0.00914999,-0.00536707	0.00450506,0.0101706	1.37417,0.223513	0.000506459	0.00100999
2	rs10777653	95311464	G,G	C,C	0.538767,0.493056	0.0108824,-0.0138678	0.00396624,0.00855018	2.21651,0.979564	0.000504061	0.00100872
2	rs7298446	95313414	A,A	C,C	0.538767,0.489087	0.0108399,-0.0139713	0.00396624,0.00855139	2.20236,0.990124	0.000503777	0.00100816
2	rs10859713	94907751	T,T	C,C	0.565606,0.757937	0.00267317,-0.0222646	0.00398879,0.00997981	0.298649,1.59035	0.000502986	0.00100629
2	rs56240845	95093580	T,T	C,C	0.739563,0.770833	0.00914999,-0.00521377	0.00450506,0.0101706	1.37417,0.215947	0.000502733	0.00100256
2	rs184073248	95432808	NA,T	NA,C	NA,0.986111	NA,0.0416214	NA,0.0365264	NA,0.594314	0.000502189	0.00100462
2	rs74430697	95165333	NA,C	NA,A	NA,0.964286	NA,-0.0238442	NA,0.0230345	NA,0.522014	0.000502001	0.00100426
2	rs10859715	94909729	G,G	C,C	0.560636,0.768849	0.00345887,-0.0216375	0.0039837,0.0101399	0.414253,1.48344	0.000501628	0.00100355
2	rs56108207	95094359	T,T	C,C	0.739563,0.770833	0.00910648,-0.00552544	0.00450506,0.0101706	1.36412,0.231406	0.000500079	0.000997284
2	rs12825768	95082690	C,C	A,A	0.7833,0.99504	-0.00783202,0.101715	0.00479895,0.0608454	0.988541,1.02418	0.000499181	0.000998377
2	rs74876168	95108348	G,G	C,C	0.940358,0.965278	0.0155454,-0.0352963	0.00834865,0.0233493	1.20343,0.883993	0.00049849	0.000994586
2	rs55982643	95094098	T,T	C,C	0.739563,0.770833	0.00910648,-0.00536707	0.00450506,0.0101706	1.36412,0.223513	0.00049617	0.000989492
2	rs56333551	95094093	C,C	T,T	0.739563,0.771825	0.00910648,-0.00537527	0.00450506,0.0101861	1.36412,0.223513	0.000495747	0.000988651
2	rs73228589	95096503	T,T	C,C	0.743539,0.768849	0.00919596,-0.00651867	0.00452769,0.0101399	1.37417,0.28374	0.000489048	0.000975318
2	rs73218297	94873828	A,A	G,G	0.897614,0.957341	-0.0102038,0.0327961	0.0065219,0.0211527	0.92926,0.917088	0.000488273	0.000976375
2	rs76517830	95454989	G,NA	A,NA	0.94334,NA	0.0102805,NA	0.00855199,NA	0.639559,NA	0.000488049	0.000976439
2	rs7968270	95095838	C,C	A,A	0.743539,0.767857	0.00924455,-0.00604453	0.00452769,0.0101248	1.38538,0.259239	0.000487361	0.000971943
2	rs73228580	95095140	C,C	A,A	0.743539,0.766865	0.00919596,-0.00639738	0.00452769,0.0101097	1.37417,0.278298	0.00048648	0.000970194
2	rs59098137	95094532	G,G	A,A	0.739563,0.767857	0.00905815,-0.00539883	0.00450506,0.0101248	1.353,0.226305	0.000486467	0.00097016
2	rs7968407	95095958	G,G	A,A	0.743539,0.768849	0.00924455,-0.0059513	0.00452769,0.0101399	1.38538,0.253943	0.000484148	0.000965541
2	rs12372417	95126481	G,G	A,A	0.795229,0.850198	-0.0103737,-0.0158524	0.00489958,0.011978	1.4655,0.731229	0.000480212	0.000960207
2	rs183585415	95587310	G,NA	T,NA	0.987078,NA	0.0329919,NA	0.0175062,NA	1.22559,NA	0.000479056	0.000958102
2	rs143814640	94787382	NA,A	NA,G	NA,0.977182	NA,-0.0286287	NA,0.0286274	NA,0.498546	0.000478562	0.000957623
2	rs3810783	95147608	G,G	A,A	0.968191,0.907738	-0.0195043,-0.0164847	0.0112664,0.0147711	1.07875,0.577712	0.000478463	0.000957231
2	rs139724149	95457673	T,NA	C,NA	0.955268,NA	0.0110092,NA	0.00956466,NA	0.602548,NA	0.000475696	0.000951732
2	rs148180210	94787591	NA,A	NA,T	NA,0.996032	NA,0.0656289	NA,0.0679934	NA,0.475691	0.000475231	0.00095077
2	rs1961780	94778581	G,G	C,C	0.916501,0.458333	0.00642874,-0.0151605	0.00714714,0.00857919	0.433686,1.11234	0.000472324	0.000944556
2	rs145324478	95580112	T,NA	C,NA	0.981113,NA	-0.0202006,NA	0.0145245,NA	0.784394,NA	0.000471594	0.000943048
2	rs61936738	95095663	T,T	C,C	0.743539,0.767857	0.00915223,-0.00604453	0.00452769,0.0101248	1.36412,0.259239	0.000467087	0.000931548
2	rs7955692	95096246	G,G	T,T	0.743539,0.768849	0.00915223,-0.00605357	0.00452769,0.0101399	1.36412,0.259239	0.000466635	0.000930648
2	rs7302717	95119816	C,C	T,T	0.260437,0.266865	0.0118549,0.00995403	0.00450506,0.00966419	2.07048,0.518537	0.000465707	0.00093132
2	rs7968639	95096050	A,A	C,C	0.743539,0.768849	0.00915223,-0.00600244	0.00452769,0.0101399	1.36412,0.256587	0.000465315	0.000928016
2	rs183017667	95538595	NA,A	NA,G	NA,0.974206	NA,-0.0257887	NA,0.0269663	NA,0.469923	0.000465091	0.000930509
2	rs11835329	94899808	T,T	C,C	0.430417,0.757937	0.00245242,-0.0217549	0.00399316,0.00997981	0.268321,1.53365	0.000464569	0.000929532
2	rs141750002	94789456	NA,T	NA,C	NA,0.977182	NA,-0.0277211	NA,0.0286274	NA,0.47772	0.00046449	0.000929465
2	rs116885672	95307094	NA,A	NA,G	NA,0.981151	NA,-0.0300827	NA,0.0314332	NA,0.470378	0.000461948	0.000924206
2	rs11107568	94904465	NA,T	NA,C	NA,0.940476	NA,-0.0190858	NA,0.0180669	NA,0.536425	0.000460623	0.000921528
2	rs78441838	95260991	G,NA	T,NA	0.969185,NA	0.00565264,NA	0.0114407,NA	0.206734,NA	0.000458567	0.000917553
2	rs61936740	95096202	A,A	C,C	0.742545,0.767857	0.00909214,-0.00609558	0.00452197,0.0101248	1.353,0.261899	0.000455794	0.000909078
2	rs61935663	95314934	G,G	A,A	0.841948,0.657738	-0.0185811,-0.0199097	0.00541997,0.00900943	3.21649,1.5668	0.000454561	0.000909366
2	rs76718979	95370110	C,NA	A,NA	0.939364,NA	0.0107435,NA	0.00828432,NA	0.710667,NA	0.000453586	0.000907453
2	rs77601348	95370116	G,NA	A,NA	0.939364,NA	0.0107435,NA	0.00828432,NA	0.710667,NA	0.000453586	0.000907453
2	rs141456145	94905458	C,NA	T,NA	0.982107,NA	-0.0205563,NA	0.014915,NA	0.77435,NA	0.000453155	0.000906493
2	rs117684544	95092606	A,NA	G,NA	0.951292,NA	0.0089273,NA	0.00918509,NA	0.480063,NA	0.000450084	0.000900559
2	rs117795207	95465252	T,NA	C,NA	0.94334,NA	0.0097947,NA	0.00855199,NA	0.598462,NA	0.000448316	0.000896961
2	rs80326576	95368151	A,NA	G,NA	0.939364,NA	0.010662,NA	0.00828432,NA	0.703137,NA	0.000447077	0.000894434
2	rs139237948	95172872	NA,T	NA,A	NA,0.959325	NA,-0.0200927	NA,0.0216401	NA,0.452041	0.000445493	0.000891274
2	rs139866389	95429271	NA,T	NA,C	NA,0.979167	NA,-0.0310396	NA,0.0299292	NA,0.523327	0.000444766	0.000889795
2	rs79522377	94729698	T,T	C,C	0.946322,0.933532	-0.016826,0.0104566	0.00877248,0.0171606	1.25881,0.265761	0.000444224	0.000888158
2	rs12422807	95194132	G,NA	A,NA	0.977137,NA	-0.0080722,NA	0.0132281,NA	0.266235,NA	0.00044364	0.000887557
2	rs35054601	94927601	A,A	T,T	0.597416,0.479167	0.00815481,0.00491196	0.00403156,0.00855678	1.36553,0.247231	0.000443271	0.000886348
2	rs183337000	95631166	NA,T	NA,G	NA,0.983135	NA,0.0300662	NA,0.0331973	NA,0.437585	0.000443057	0.000886419
2	rs76187104	95661497	T,NA	C,NA	0.979125,NA	0.0159656,NA	0.0138296,NA	0.604996,NA	0.000442295	0.000884607
2	rs75124489	95502522	C,NA	A,NA	0.955268,NA	0.0104966,NA	0.00956466,NA	0.56471,NA	0.000439418	0.000879165
2	rs12306204	95290969	A,A	C,C	0.897614,0.684524	-0.0111199,-0.0196478	0.0065219,0.00919868	1.05456,1.48566	0.000439342	0.000878536
2	rs76077190	95254016	NA,G	NA,T	NA,0.991071	NA,0.0444461	NA,0.0454422	NA,0.48408	0.000439233	0.000878733
2	rs150525372	95294739	A,NA	G,NA	0.983101,NA	-0.0337287,NA	0.0153396,NA	1.55451,NA	0.000438713	0.00087765
2	rs117044493	95284718	A,NA	G,NA	0.987078,NA	-0.014095,NA	0.0175062,NA	0.37599,NA	0.000438639	0.000877777
2	rs146504556	95160594	NA,G	NA,A	NA,0.988095	NA,0.0348145	NA,0.0394133	NA,0.423584	0.000438192	0.000876686
2	rs11107559	94891055	NA,T	NA,G	NA,0.923611	NA,-0.0160927	NA,0.0160932	NA,0.498494	0.000436887	0.000874084
2	rs146153581	94835788	NA,C	NA,T	NA,0.989087	NA,-0.0387043	NA,0.0411453	NA,0.459831	0.000436681	0.00087365
2	rs112934338	95130366	C,NA	T,NA	0.976143,NA	0.0142756,NA	0.0129561,NA	0.567785,NA	0.000436243	0.000872875
2	rs7970354	94989115	A,A	C,C	0.605368,0.47123	0.00335404,0.0187035	0.00404514,0.00856354	0.390387,1.53826	0.000435026	0.000870547
2	rs77380154	95663356	NA,A	NA,G	NA,0.867063	NA,-0.0119553	NA,0.0125908	NA,0.465526	0.000433489	0.000867308
2	rs2651978	95030723	C,C	G,G	0.44831,0.563492	-0.00712762,-0.00802637	0.0039756,0.00861912	1.13669,0.453784	0.000433393	0.0008675
2	rs140870847	95300482	NA,T	NA,G	NA,0.953373	NA,0.0210335	NA,0.0202746	NA,0.523552	0.0004329	0.000866073
2	rs144557149	95314748	NA,A	NA,G	NA,0.877976	NA,-0.0130592	NA,0.0130599	NA,0.498483	0.000430261	0.00086076
2	rs117048512	94990284	NA,T	NA,C	NA,0.939484	NA,-0.0167104	NA,0.0179277	NA,0.454342	0.000427464	0.000855218
2	rs2651988	95033167	G,G	A,A	0.418489,0.559524	-0.00705906,-0.00929473	0.00400792,0.00861059	1.10684,0.552244	0.000426059	0.000852797
2	rs116952884	94864363	NA,C	NA,T	NA,0.975198	NA,-0.024224	NA,0.0274863	NA,0.422336	0.000425999	0.00085247
2	rs149929727	95448705	A,NA	T,NA	0.976143,NA	-0.024029,NA	0.0129561,NA	1.19622,NA	0.000425913	0.000851713
2	rs142382163	94862677	NA,T	NA,A	NA,0.975198	NA,-0.0241795	NA,0.0274863	NA,0.42133	0.000425423	0.000851315
2	rs1905437	94900866	A,A	G,G	0.426441,0.757937	0.00313635,-0.0204813	0.0039978,0.00997981	0.363778,1.39639	0.000425215	0.00085081
2	rs138843388	94823510	NA,C	NA,G	NA,0.988095	NA,-0.0354041	NA,0.0394133	NA,0.432929	0.000425185	0.000850658
2	rs12372256	95544908	G,NA	A,NA	0.965209,NA	0.0259185,NA	0.0107893,NA	1.78795,NA	0.000423633	0.000847752
2	rs75087093	95110005	T,T	A,A	0.940358,0.96627	0.0154073,-0.0328144	0.00834865,0.023678	1.1873,0.780443	0.000422555	0.000843173
2	rs17303608	94870688	T,NA	C,NA	0.981113,NA	0.0260653,NA	0.0145245,NA	1.13833,NA	0.00042244	0.000844935
2	rs2651977	95030415	C,C	T,T	0.421471,0.565476	-0.00691773,-0.00990321	0.00400399,0.00862361	1.07551,0.600654	0.000420402	0.00084146
2	rs76036902	95112368	G,G	T,T	0.940358,0.962302	0.0150846,-0.0326467	0.00834865,0.0224433	1.15004,0.836329	0.000419975	0.000838056
2	rs1648438	95342229	G,G	A,A	0.058648,0.275794	0.0207685,0.017941	0.00841467,0.00956488	1.86704,1.21685	0.00041974	0.00083925
2	rs138729200	95447033	G,NA	A,NA	0.99006,NA	0.0308364,NA	0.01993,NA	0.91433,NA	0.000419493	0.000839278
2	rs10777641	95252884	G,G	A,A	0.600398,0.614087	0.0132108,-0.011269	0.00403651,0.00878099	2.97273,0.70033	0.000419411	0.000839146
2	rs116988257	95265622	NA,A	NA,T	NA,0.967262	NA,0.0193147	NA,0.0240217	NA,0.375338	0.000417155	0.000834634
2	rs10777640	95252701	C,C	T,T	0.600398,0.614087	0.0132108,-0.0112193	0.00403651,0.00878099	2.97273,0.696023	0.000416528	0.000833378
2	rs117518201	95467215	A,NA	G,NA	0.955268,NA	0.0101205,NA	0.00956466,NA	0.537595,NA	0.000415317	0.000830953
2	rs4761619	94884758	T,T	C,C	0.581511,0.690476	0.00207176,-0.0204176	0.00400792,0.00924659	0.218091,1.56486	0.000414385	0.000829014
2	rs73214490	95206029	T,NA	C,NA	0.976143,NA	-0.0280006,NA	0.0129561,NA	1.51313,NA	0.00041419	0.000828594
2	rs35506734	95252724	G,NA	A,NA	0.863817,NA	-0.00285949,NA	0.00576457,NA	0.207704,NA	0.000413791	0.000827868
2	rs146528478	94707412	T,NA	A,NA	0.981113,NA	0.0151327,NA	0.0145245,NA	0.526555,NA	0.000412913	0.00082632
2	rs77993547	95206468	NA,A	NA,G	NA,0.875	NA,-0.013385	NA,0.0129254	NA,0.522286	0.000412534	0.000825416
2	rs115386684	95492503	A,NA	T,NA	0.941352,NA	0.00881545,NA	0.00841466,NA	0.530459,NA	0.000411405	0.000823136
2	rs75775569	94828256	T,NA	G,NA	0.980119,NA	-0.0220973,NA	0.0141639,NA	0.925423,NA	0.000411248	0.000822666
2	rs10859705	94885132	A,A	G,G	0.580517,0.688492	0.00202585,-0.0203369	0.00400659,0.00923037	0.212457,1.55946	0.000411144	0.000822529
2	rs17270596	95468628	G,NA	T,NA	0.94334,NA	0.00927665,NA	0.00855199,NA	0.555895,NA	0.000410925	0.000822167
2	rs148478976	95282986	A,NA	G,NA	0.985089,NA	-0.0317745,NA	0.0163138,NA	1.28861,NA	0.000410727	0.000821745
2	rs113627253	94920427	C,NA	A,NA	0.973161,NA	-0.0162053,NA	0.0122339,NA	0.732138,NA	0.000409392	0.000818983
2	rs74428157	94824848	G,NA	A,NA	0.987078,NA	0.0213627,NA	0.0175062,NA	0.652958,NA	0.000408175	0.000816813
2	rs2651960	95001032	T,T	G,G	0.048708,0.267857	-0.0116226,0.0139789	0.00918507,0.00965281	0.686695,0.831006	0.000407793	0.000816302
2	rs117245199	95564774	NA,A	NA,C	NA,0.968254	NA,0.0210284	NA,0.0243817	NA,0.410686	0.000407364	0.000815033
2	rs7312282	95247759	A,A	T,T	0.599404,0.618056	0.0132809,-0.0109193	0.00403484,0.00879811	3.0016,0.668433	0.000406941	0.000814201
2	rs1296523	94998541	C,C	T,T	0.050696,0.354167	-0.0155958,0.00681818	0.0090126,0.00893797	1.07805,0.351091	0.000405122	0.000810867
2	rs74705839	94886400	G,G	A,A	0.898608,0.979167	-0.0101368,0.0353624	0.00655017,0.0299292	0.914612,0.624536	0.000404719	0.000808728
2	rs76053767	95471805	G,NA	A,NA	0.94334,NA	0.0091534,NA	0.00855199,NA	0.545958,NA	0.000402712	0.000805737
2	rs11835904	94900115	A,A	G,G	0.430417,0.757937	0.00245242,-0.021	0.00399316,0.00997981	0.268321,1.45152	0.000402669	0.000805702
2	rs2170770	94899389	G,G	A,A	0.429423,0.757937	0.00236186,-0.021095	0.00399429,0.00997981	0.256244,1.46174	0.000402112	0.000804592
2	rs6538496	94775926	C,C	T,T	0.908549,0.445437	0.00568544,-0.01544	0.00685915,0.00860072	0.390224,1.13893	0.000401925	0.000803857
2	rs75202994	94923285	NA,G	NA,A	NA,0.96131	NA,-0.017917	NA,0.0221651	NA,0.377896	0.000401681	0.000803638
2	rs191046229	95582580	A,NA	T,NA	0.983101,NA	-0.0317391,NA	0.0153396,NA	1.41412,NA	0.000400648	0.000801582
2	rs148794921	95447660	C,NA	T,NA	0.99006,NA	-0.0340405,NA	0.01993,NA	1.05732,NA	0.000400571	0.000801496
2	rs141577605	94754004	C,NA	T,NA	0.99006,NA	0.0154029,NA	0.01993,NA	0.35693,NA	0.000400441	0.000801084
2	rs4762459	95494882	C,NA	T,NA	0.00994,NA	0.0274829,NA	0.0199304,NA	0.774919,NA	0.000399495	0.000799257
2	rs892495	95175453	G,G	T,T	0.786282,0.77381	-0.0216588,0.012397	0.00482314,0.0102176	5.14861,0.647788	0.000396459	0.000796985
2	rs17308703	95029173	G,NA	A,NA	0.974155,NA	0.0200797,NA	0.0124606,NA	0.970295,NA	0.000395983	0.00079206
2	rs12308015	95288655	C,C	T,T	0.898608,0.68254	-0.0114294,-0.0190912	0.00655017,0.00918321	1.09151,1.42453	0.000395883	0.000791661
2	rs145889739	95124203	T,NA	C,NA	0.861829,NA	-0.00825591,NA	0.00572955,NA	0.82506,NA	0.000394224	0.000788421
2	rs12822021	95084866	G,G	T,T	0.801193,0.99504	-0.00591565,0.119144	0.00495399,0.0608454	0.633705,1.29918	0.000394218	0.000788653
2	rs144000553	95479175	T,NA	C,NA	0.972167,NA	-0.0085345,NA	0.0120196,NA	0.320869,NA	0.000393715	0.000787251
2	rs17023133	95111187	C,C	G,G	0.940358,0.965278	0.0148361,-0.0331726	0.00834865,0.0233493	1.12172,0.808549	0.000393313	0.000784907
2	rs77306945	94728516	NA,C	NA,T	NA,0.97619	NA,0.0221304	NA,0.0280389	NA,0.366581	0.000392104	0.000784483
2	rs77261061	94812237	A,NA	G,NA	0.958251,NA	0.0153218,NA	0.00988495,NA	0.916718,NA	0.000391162	0.000782665
2	rs10859808	95363697	T,T	C,C	0.22664,0.190476	-0.00742689,-0.0111867	0.00472259,0.010886	0.936275,0.516942	0.000389743	0.000779194
2	rs11831239	94900251	G,G	A,A	0.430417,0.757937	0.00258475,-0.0206696	0.00399316,0.00997981	0.286139,1.41628	0.00038951	0.000779377
2	rs118016855	94863274	C,NA	T,NA	0.980119,NA	0.0144262,NA	0.0141639,NA	0.510842,NA	0.000389463	0.000779409
2	rs12229501	95162757	NA,A	NA,G	NA,0.985119	NA,0.0299436	NA,0.0353055	NA,0.401902	0.000389183	0.000778631
2	rs12813077	95036497	T,NA	A,NA	0.837972,NA	-0.00679206,NA	0.00536574,NA	0.687024,NA	0.000388219	0.000776462
2	rs60271166	95036634	G,NA	T,NA	0.837972,NA	-0.00679206,NA	0.00536574,NA	0.687024,NA	0.000388219	0.000776462
2	rs11107802	95319773	T,T	G,G	0.864811,0.66369	-0.000546041,-0.0217233	0.0057824,0.00904796	0.033968,1.78636	0.000387841	0.000775705
2	rs183656	95442724	T,T	C,C	0.238569,0.423611	0.00559185,0.0110397	0.00463892,0.00865091	0.641986,0.694845	0.000387085	0.000773053
2	rs2651987	95034773	C,C	T,T	0.419483,0.553571	-0.00682804,-0.00977078	0.00400659,0.00859885	1.05383,0.592039	0.000387044	0.000774706
2	rs145965436	95105766	G,G	C,C	0.930418,0.967262	0.0109244,-0.0416524	0.00777053,0.0240217	0.796531,1.0813	0.00038664	0.00077183
2	rs141560812	94695459	NA,T	NA,G	NA,0.984127	NA,-0.0256615	NA,0.0342017	NA,0.34383	0.000386386	0.000773205
2	rs192210319	94695460	NA,T	NA,A	NA,0.984127	NA,-0.0256615	NA,0.0342017	NA,0.34383	0.000386386	0.000773205
2	rs139250566	94695715	NA,C	NA,G	NA,0.984127	NA,-0.0256615	NA,0.0342017	NA,0.34383	0.000386386	0.000773205
2	rs149844759	94696284	NA,A	NA,G	NA,0.984127	NA,-0.0256155	NA,0.0342017	NA,0.343053	0.000386011	0.000772454
2	rs75564107	95165161	T,NA	G,NA	0.889662,NA	-0.00308429,NA	0.00631051,NA	0.204109,NA	0.000383973	0.000768527
2	rs2651976	95030261	A,A	C,C	0.447316,0.566468	-0.00671945,-0.00872711	0.00397643,0.00862591	1.04066,0.50631	0.000383797	0.000768226
2	rs143964312	94699348	NA,T	NA,G	NA,0.984127	NA,-0.0253255	NA,0.0342017	NA,0.338175	0.00038367	0.000767768
2	rs191489124	94699150	NA,C	NA,G	NA,0.984127	NA,-0.0253255	NA,0.0342017	NA,0.338175	0.00038367	0.000767768
2	rs149081493	94701629	NA,G	NA,C	NA,0.984127	NA,-0.0252288	NA,0.0342017	NA,0.336554	0.000382898	0.000766223
2	rs140727142	94701328	NA,A	NA,C	NA,0.984127	NA,-0.0252288	NA,0.0342017	NA,0.336554	0.000382898	0.000766223
2	rs147656439	94701224	NA,G	NA,A	NA,0.984127	NA,-0.0252288	NA,0.0342017	NA,0.336554	0.000382898	0.000766223
2	rs12372240	94867543	A,NA	C,NA	0.95328,NA	0.0137809,NA	0.0093687,NA	0.849843,NA	0.000382593	0.000765396
2	rs74757516	94805921	T,NA	C,NA	0.964215,NA	0.00986145,NA	0.0106439,NA	0.450762,NA	0.000382099	0.000764264
2	rs113540137	94919285	G,NA	A,NA	0.973161,NA	-0.0155939,NA	0.0122339,NA	0.693721,NA	0.000382091	0.000764381
2	rs141645637	94703017	NA,C	NA,T	NA,0.984127	NA,-0.0250307	NA,0.0342017	NA,0.333241	0.00038133	0.000763085
2	rs138555570	94704433	NA,A	NA,T	NA,0.984127	NA,-0.0250307	NA,0.0342017	NA,0.333241	0.00038133	0.000763085
2	rs117421332	94703481	NA,T	NA,A	NA,0.984127	NA,-0.0250307	NA,0.0342017	NA,0.333241	0.00038133	0.000763085
2	rs12579128	94912109	NA,A	NA,G	NA,0.922619	NA,0.0122872	NA,0.0159983	NA,0.354118	0.00038061	0.000761527
2	rs113359687	94918974	C,NA	T,NA	0.973161,NA	-0.0155567,NA	0.0122339,NA	0.691411,NA	0.000380519	0.000761237
2	rs140364418	95476360	C,NA	G,NA	0.94334,NA	0.0087921,NA	0.00855199,NA	0.517249,NA	0.000380013	0.000760328
2	rs145537758	94707411	NA,A	NA,G	NA,0.984127	NA,-0.0247755	NA,0.0342017	NA,0.32899	0.000379337	0.000759095
2	rs148195241	94707835	NA,T	NA,C	NA,0.984127	NA,-0.0247755	NA,0.0342017	NA,0.32899	0.000379337	0.000759095
2	rs143053093	94707797	NA,A	NA,G	NA,0.984127	NA,-0.0247755	NA,0.0342017	NA,0.32899	0.000379337	0.000759095
2	rs11107958	95672619	NA,T	NA,C	NA,0.986111	NA,0.0289947	NA,0.0365264	NA,0.369256	0.000379225	0.000758757
2	rs190435832	95189882	A,NA	T,NA	0.988072,NA	-0.0337162,NA	0.0182119,NA	1.193,NA	0.000379216	0.000758534
2	rs116914770	94708399	NA,C	NA,T	NA,0.984127	NA,-0.0246785	NA,0.0342017	NA,0.327379	0.000378587	0.000757595
2	rs117483675	94708869	NA,A	NA,C	NA,0.984127	NA,-0.0246323	NA,0.0342017	NA,0.326613	0.000378232	0.000756884
2	rs138454389	94708830	NA,T	NA,C	NA,0.984127	NA,-0.0246323	NA,0.0342017	NA,0.326613	0.000378232	0.000756884
2	rs1317613	95041089	G,NA	T,NA	0.824056,NA	-0.00621389,NA	0.00519247,NA	0.635601,NA	0.000377891	0.000755861
2	rs144656973	94709642	NA,T	NA,C	NA,0.984127	NA,-0.0245354	NA,0.0342017	NA,0.325006	0.000377488	0.000755396
2	rs117275701	94710434	NA,T	NA,C	NA,0.984127	NA,-0.0244845	NA,0.0342017	NA,0.324165	0.0003771	0.00075462
2	rs186407333	94742003	NA,T	NA,A	NA,0.982143	NA,0.0248865	NA,0.0322783	NA,0.355849	0.000376938	0.000754155
2	rs11831296	94900594	T,T	A,A	0.430417,0.757937	0.00258475,-0.0204794	0.00399316,0.00997981	0.286139,1.39619	0.000376256	0.00075286
2	rs12368288	95053980	A,NA	G,NA	0.985089,NA	0.0109433,NA	0.0163138,NA	0.298996,NA	0.000376205	0.000752763
2	rs12815378	94927331	C,C	T,T	0.858847,0.785714	0.00597472,0.0140572	0.00567854,0.0104178	0.533537,0.751476	0.00037614	0.000752586
2	rs11107597	94949372	NA,C	NA,T	NA,0.826389	NA,-0.00864867	NA,0.0112855	NA,0.353138	0.000375836	0.000751935
2	rs139922036	95582330	T,NA	C,NA	0.976143,NA	-0.0245503,NA	0.0129561,NA	1.23576,NA	0.000375476	0.000750914
2	rs1616855	95401020	C,NA	T,NA	0.988072,NA	-0.0258809,NA	0.0182119,NA	0.808863,NA	0.000375418	0.000751213
2	rs12228797	95155696	NA,A	NA,G	NA,0.984127	NA,0.027302	NA,0.0342017	NA,0.371901	0.000375392	0.000751038
2	rs369675457	94713005	NA,T	NA,G	NA,0.984127	NA,-0.0242443	NA,0.0342017	NA,0.320199	0.000375282	0.000750981
2	rs142527316	94712980	NA,G	NA,T	NA,0.984127	NA,-0.0241934	NA,0.0342017	NA,0.319362	0.000374901	0.000750217
2	rs117757553	94713251	NA,A	NA,G	NA,0.984127	NA,-0.0241934	NA,0.0342017	NA,0.319362	0.000374901	0.000750217
2	rs148351677	94713994	NA,G	NA,T	NA,0.984127	NA,-0.0241472	NA,0.0342017	NA,0.318602	0.000374555	0.000749525
2	rs118063530	94713879	NA,C	NA,A	NA,0.984127	NA,-0.0241472	NA,0.0342017	NA,0.318602	0.000374555	0.000749525
2	rs249180	95404658	T,T	G,G	0.225646,0.396825	0.00486502,0.0108363	0.00472994,0.00873739	0.517574,0.667775	0.000374464	0.000747714
2	rs118010267	95674800	NA,G	NA,A	NA,0.973214	NA,-0.0184308	NA,0.0264757	NA,0.31306	0.000374102	0.000748486
2	rs111388897	94919758	G,NA	T,NA	0.973161,NA	-0.0153914,NA	0.0122339,NA	0.681191,NA	0.000373654	0.000747506
2	rs118155615	94715428	NA,G	NA,A	NA,0.984127	NA,-0.0239993	NA,0.0342017	NA,0.316172	0.000373455	0.000747323
2	rs4761618	94884366	A,A	G,G	0.577535,0.693452	0.00188838,-0.0201807	0.00400272,0.00927141	0.195801,1.53009	0.000372699	0.000745637
2	rs148304572	95241893	NA,A	NA,C	NA,0.986111	NA,-0.0298899	NA,0.0365264	NA,0.383861	0.000372616	0.000745533
2	rs117942111	94714013	NA,C	NA,T	NA,0.984127	NA,-0.0238559	NA,0.0342017	NA,0.313823	0.000372397	0.000745207
2	rs118067734	94716437	NA,G	NA,A	NA,0.984127	NA,-0.0238559	NA,0.0342017	NA,0.313823	0.000372397	0.000745207
2	rs117110359	94716344	NA,T	NA,G	NA,0.984127	NA,-0.0238559	NA,0.0342017	NA,0.313823	0.000372397	0.000745207
2	rs116963565	94716322	NA,G	NA,C	NA,0.984127	NA,-0.0238559	NA,0.0342017	NA,0.313823	0.000372397	0.000745207
2	rs77381836	95469581	G,NA	A,NA	0.975149,NA	0.00992428,NA	0.0127009,NA	0.361935,NA	0.000372073	0.000744419
2	rs7973744	94716997	NA,C	NA,T	NA,0.984127	NA,-0.023805	NA,0.0342017	NA,0.312991	0.000372024	0.00074446
2	rs149973408	95554085	C,NA	T,NA	0.971173,NA	-0.00906193,NA	0.0118166,NA	0.353448,NA	0.000371852	0.000743561
2	rs12818810	95037021	T,NA	A,NA	0.836978,NA	-0.00660534,NA	0.00535253,NA	0.663178,NA	0.000371737	0.000743497
2	rs146046772	94719343	NA,C	NA,T	NA,0.984127	NA,-0.0236616	NA,0.0342017	NA,0.310649	0.000370979	0.000742368
2	rs148178349	94719027	NA,G	NA,A	NA,0.984127	NA,-0.0236107	NA,0.0342017	NA,0.309819	0.00037061	0.00074163
2	rs139556691	94719629	NA,C	NA,T	NA,0.984127	NA,-0.0235644	NA,0.0342017	NA,0.309065	0.000370276	0.00074096
2	rs117101674	94719742	NA,T	NA,C	NA,0.984127	NA,-0.0235644	NA,0.0342017	NA,0.309065	0.000370276	0.00074096
2	rs147581422	95149156	T,NA	C,NA	0.989066,NA	0.0120151,NA	0.0190121,NA	0.277857,NA	0.000370176	0.000740677
2	rs12367601	95119535	C,C	T,T	0.481113,0.428571	0.0105954,-0.00690293	0.00395712,0.00863795	2.12983,0.37242	0.000369816	0.000739923
2	rs151178734	94720965	NA,T	NA,A	NA,0.984127	NA,-0.0234672	NA,0.0342017	NA,0.307484	0.000369576	0.00073956
2	rs117321371	94720858	NA,C	NA,T	NA,0.984127	NA,-0.0234672	NA,0.0342017	NA,0.307484	0.000369576	0.00073956
2	rs145941901	95431574	NA,C	NA,G	NA,0.877976	NA,0.00799222	NA,0.0130599	NA,0.267157	0.000369256	0.000738716
2	rs113720049	94921258	C,NA	T,NA	0.973161,NA	-0.0152758,NA	0.0122339,NA	0.674085,NA	0.000368968	0.000738134
2	rs138799197	94722051	NA,T	NA,C	NA,0.984127	NA,-0.02337	NA,0.0342017	NA,0.305906	0.000368881	0.000738168
2	rs150469192	94721296	NA,C	NA,T	NA,0.986111	NA,-0.0250622	NA,0.0365264	NA,0.307484	0.000368528	0.000737457
2	rs148124792	94722887	NA,T	NA,C	NA,0.984127	NA,-0.0232728	NA,0.0342017	NA,0.304329	0.000368189	0.000736784
2	rs117722226	94723250	NA,T	NA,A	NA,0.984127	NA,-0.0232548	NA,0.0342017	NA,0.304039	0.000368062	0.00073653
2	rs139674021	94723445	NA,G	NA,A	NA,0.984127	NA,-0.0232548	NA,0.0342017	NA,0.304039	0.000368062	0.00073653
2	rs184123893	94723028	NA,G	NA,T	NA,0.984127	NA,-0.0232548	NA,0.0342017	NA,0.304039	0.000368062	0.00073653
2	rs117004338	94723564	NA,G	NA,C	NA,0.984127	NA,-0.0232085	NA,0.0342017	NA,0.303288	0.000367734	0.000735873
2	rs150079978	95589337	G,NA	A,NA	0.975149,NA	-0.0236078,NA	0.0127009,NA	1.20023,NA	0.000367188	0.000734391
2	rs11107507	94724809	NA,G	NA,C	NA,0.984127	NA,-0.023111	NA,0.0342017	NA,0.301713	0.000367048	0.0007345
2	rs112465059	95393288	G,NA	A,NA	0.94334,NA	0.00774189,NA	0.00855199,NA	0.437326,NA	0.000366705	0.000733981
2	rs186772386	94725227	NA,G	NA,C	NA,0.984127	NA,-0.02306	NA,0.0342017	NA,0.300889	0.00036669	0.000733784
2	rs111314575	94918603	T,NA	C,NA	0.973161,NA	-0.0152047,NA	0.0122339,NA	0.669729,NA	0.00036613	0.000732458
2	rs2170769	94983785	NA,A	NA,C	NA,0.935516	NA,0.0120766	NA,0.0174041	NA,0.311804	0.000365732	0.000731736
2	rs146889147	94727180	NA,T	NA,A	NA,0.984127	NA,-0.0229161	NA,0.0342017	NA,0.298571	0.000365687	0.000731776
2	rs188331587	94727060	NA,T	NA,A	NA,0.984127	NA,-0.0229161	NA,0.0342017	NA,0.298571	0.000365687	0.000731776
2	rs117242154	95474203	T,NA	G,NA	0.992048,NA	-0.0165762,NA	0.0222601,NA	0.34058,NA	0.000365415	0.000731207
2	rs112087850	94920683	C,NA	T,NA	0.973161,NA	-0.0151674,NA	0.0122339,NA	0.667452,NA	0.000364657	0.000729511
2	rs148995226	94730055	NA,C	NA,A	NA,0.984127	NA,-0.0226701	NA,0.0342017	NA,0.294618	0.000363992	0.000728383
2	rs116911616	94730329	NA,T	NA,C	NA,0.984127	NA,-0.0226701	NA,0.0342017	NA,0.294618	0.000363992	0.000728383
2	rs139604876	95650027	NA,G	NA,A	NA,0.969246	NA,-0.0180412	NA,0.0247591	NA,0.331423	0.000363723	0.000727693
2	rs151027473	94731127	NA,G	NA,T	NA,0.984127	NA,-0.0225726	NA,0.0342017	NA,0.293057	0.000363327	0.000727052
2	rs113933837	94919681	T,NA	C,NA	0.973161,NA	-0.0151335,NA	0.0122339,NA	0.665385,NA	0.000363325	0.000726848
2	rs58230136	95294854	A,A	G,G	0.804175,0.670635	-0.0184195,-0.018481	0.0049823,0.00909539	3.66118,1.37507	0.000363281	0.000726988
2	rs183799121	94732338	NA,T	NA,C	NA,0.984127	NA,-0.0225261	NA,0.0342017	NA,0.292314	0.000363011	0.000726421
2	rs140951759	94731805	NA,A	NA,G	NA,0.984127	NA,-0.0225261	NA,0.0342017	NA,0.292314	0.000363011	0.000726421
2	rs149314252	94733959	NA,C	NA,T	NA,0.984127	NA,-0.022475	NA,0.0342017	NA,0.291497	0.000362665	0.000725728
2	rs144629501	94734154	NA,T	NA,C	NA,0.984127	NA,-0.0224286	NA,0.0342017	NA,0.290755	0.000362352	0.000725101
2	rs17022783	94980320	NA,G	NA,A	NA,0.934524	NA,0.0117971	NA,0.0172809	NA,0.305555	0.000362205	0.000724682
2	rs147877250	94735695	NA,T	NA,C	NA,0.984127	NA,-0.0223775	NA,0.0342017	NA,0.28994	0.000362008	0.000724412
2	rs2366443	94883816	A,A	G,G	0.567594,0.659722	0.00174775,-0.0195233	0.00399094,0.00902206	0.179512,1.51615	0.00036157	0.000723358
2	rs137892447	94811936	A,NA	G,NA	0.963221,NA	0.0172996,NA	0.0105045,NA	1.00182,NA	0.000361568	0.000723281
2	rs141599904	94737630	NA,T	NA,G	NA,0.984127	NA,-0.0222845	NA,0.0342017	NA,0.288459	0.000361385	0.000723166
2	rs147065810	94735838	NA,A	NA,G	NA,0.984127	NA,-0.0222845	NA,0.0342017	NA,0.288459	0.000361385	0.000723166
2	rs148555868	94738351	NA,G	NA,T	NA,0.984127	NA,-0.0222334	NA,0.0342017	NA,0.287646	0.000361044	0.000722483
2	rs142390218	95106004	C,NA	T,NA	0.970179,NA	-0.0121777,NA	0.0116239,NA	0.530469,NA	0.000360412	0.000721011
2	rs145426070	94735535	NA,A	NA,C	NA,0.982143	NA,-0.021119	NA,0.0322783	NA,0.28994	0.000360384	0.000721152
2	rs117120193	94740482	NA,C	NA,A	NA,0.984127	NA,-0.0220893	NA,0.0342017	NA,0.285356	0.000360089	0.000720571
2	rs116904155	94716696	NA,T	NA,C	NA,0.982143	NA,0.0227792	NA,0.0322783	NA,0.318427	0.000359985	0.000720252
2	rs112177306	94921230	A,NA	G,NA	0.973161,NA	-0.0150285,NA	0.0122339,NA	0.658992,NA	0.000359245	0.000718687
2	rs140233164	94742836	NA,C	NA,T	NA,0.984127	NA,-0.0219405	NA,0.0342017	NA,0.282999	0.000359111	0.000718613
2	rs116931335	94742788	NA,T	NA,G	NA,0.984127	NA,-0.0219405	NA,0.0342017	NA,0.282999	0.000359111	0.000718613
2	rs180986320	95590625	NA,G	NA,A	NA,0.990079	NA,0.0286236	NA,0.0431319	NA,0.295054	0.000357726	0.000715703
2	rs190147954	94749906	NA,T	NA,C	NA,0.984127	NA,-0.0216986	NA,0.0342017	NA,0.279179	0.00035754	0.000715469
2	rs117703714	95000369	T,NA	G,NA	0.984095,NA	0.0189255,NA	0.0158037,NA	0.636203,NA	0.000357478	0.000714779
2	rs79965402	94981349	NA,G	NA,T	NA,0.935516	NA,0.0114406	NA,0.0174041	NA,0.291617	0.000357373	0.000715016
2	rs12315905	95113338	G,NA	A,NA	0.969185,NA	-0.0128038,NA	0.0114407,NA	0.579912,NA	0.000357223	0.00071461
2	rs142804191	95455802	NA,A	NA,C	NA,0.986111	NA,0.0226086	NA,0.0365264	NA,0.270885	0.000356795	0.000713812
2	rs11107688	95144197	NA,G	NA,C	NA,0.83631	NA,-0.00812437	NA,0.0115534	NA,0.317017	0.000356687	0.000713664
2	rs146676736	95684612	G,NA	A,NA	0.977137,NA	-0.0247193,NA	0.0132281,NA	1.20997,NA	0.000356497	0.000713039
2	rs117042974	94759141	NA,A	NA,G	NA,0.984127	NA,-0.0213588	NA,0.0342017	NA,0.273842	0.000355372	0.00071113
2	rs117752005	94759030	NA,A	NA,G	NA,0.984127	NA,-0.0213588	NA,0.0342017	NA,0.273842	0.000355372	0.00071113
2	rs117074464	94920844	G,NA	A,NA	0.973161,NA	-0.01492,NA	0.0122339,NA	0.652419,NA	0.000355106	0.00071041
2	rs185072897	94756123	NA,T	NA,C	NA,0.984127	NA,-0.0213076	NA,0.0342017	NA,0.27304	0.000355049	0.000710484
2	rs139578450	94759893	NA,G	NA,A	NA,0.984127	NA,-0.0212773	NA,0.0342017	NA,0.272567	0.000354859	0.000710103
2	rs10859716	94911253	A,A	G,G	0.563618,0.777778	0.00238122,-0.021517	0.0039867,0.0102821	0.25939,1.43915	0.000354691	0.000709672
2	rs10859774	95255508	G,G	A,A	0.604374,0.613095	0.0127275,-0.011214	0.00404338,0.00877682	2.78374,0.696023	0.000354543	0.000709378
2	rs143723276	94763940	NA,G	NA,A	NA,0.984127	NA,-0.0211797	NA,0.0342017	NA,0.271041	0.000354247	0.000708879
2	rs540575648	95267553	NA,T	NA,C	NA,0.93254	NA,0.00891806	NA,0.017043	NA,0.221279	0.000354	0.000708302
2	rs11107571	94918333	G,G	C,C	0.560636,0.709325	0.00381651,-0.0181885	0.0039837,0.00941405	0.471023,1.27285	0.000353553	0.000707294
2	rs113027553	94919129	T,NA	C,NA	0.973161,NA	-0.0148488,NA	0.0122339,NA	0.648119,NA	0.00035243	0.000705058
2	rs35568780	94899057	A,A	G,G	0.408549,0.757937	0.00180679,-0.0211402	0.00402215,0.00997981	0.184901,1.46661	0.00035236	0.000705063
2	rs12817099	95224840	A,NA	G,NA	0.872763,NA	-0.00485666,NA	0.00593314,NA	0.384014,NA	0.000351985	0.00070429
2	rs147965267	95389909	NA,A	NA,G	NA,0.981151	NA,-0.0218953	NA,0.0314332	NA,0.313298	0.000351614	0.000703483
2	rs145976242	95074383	C,NA	T,NA	0.975149,NA	0.0184925,NA	0.0127009,NA	0.837461,NA	0.000351421	0.000703118
2	rs2134131	95000173	T,T	C,C	0.048708,0.266865	-0.0112064,0.0134051	0.00918507,0.00966419	0.652786,0.781425	0.000351355	0.000703339
2	rs117980556	95324096	NA,G	NA,C	NA,0.981151	NA,-0.0186601	NA,0.0314332	NA,0.25747	0.000351081	0.000702433
2	rs139439454	94918500	A,NA	G,NA	0.973161,NA	-0.0148061,NA	0.0122339,NA	0.645541,NA	0.000350837	0.000701871
2	rs189189253	95351978	NA,T	NA,C	NA,0.973214	NA,-0.0162322	NA,0.0264757	NA,0.267757	0.000350717	0.000701741
2	rs77616640	95389044	NA,G	NA,A	NA,0.85119	NA,-0.00700461	NA,0.0120109	NA,0.251994	0.000350687	0.000701655
2	rs117822929	94992104	NA,A	NA,C	NA,0.983135	NA,-0.0211793	NA,0.0331973	NA,0.281097	0.00034988	0.000700026
2	rs144446923	94986931	NA,A	NA,C	NA,0.935516	NA,0.0107857	NA,0.0174041	NA,0.27129	0.000349412	0.00069909
2	rs75726015	95482084	NA,C	NA,A	NA,0.901786	NA,0.00780193	NA,0.0143636	NA,0.231354	0.000349081	0.000698389
2	rs76310286	94928269	NA,A	NA,C	NA,0.979167	NA,-0.0186294	NA,0.0299292	NA,0.272746	0.000348998	0.000698262
2	rs11107685	95143662	NA,G	NA,T	NA,0.83631	NA,-0.00766291	NA,0.0115534	NA,0.294853	0.000348312	0.00069691
2	rs57609553	95334915	NA,T	NA,C	NA,0.890873	NA,0.0105663	NA,0.0137097	NA,0.355684	0.000348182	0.000696598
2	rs118181957	94771556	NA,G	NA,A	NA,0.984127	NA,-0.0200337	NA,0.0342017	NA,0.253333	0.000347343	0.000695059
2	rs113162890	94921321	G,NA	A,NA	0.973161,NA	-0.0147098,NA	0.0122339,NA	0.639757,NA	0.000347296	0.000694788
2	rs2651975	95030214	A,A	C,C	0.447316,0.566468	-0.0065798,-0.00837628	0.00397643,0.00862591	1.00884,0.479492	0.000347206	0.000694991
2	rs1025546	95242384	G,G	C,C	0.597416,0.623016	0.0130463,-0.0104848	0.00403156,0.00882048	2.9165,0.629745	0.000346732	0.000693755
2	rs149209376	95382539	NA,G	NA,C	NA,0.972222	NA,-0.0176791	NA,0.0260119	NA,0.303886	0.000346633	0.000693503
2	rs149398995	95062430	A,NA	G,NA	0.979125,NA	0.0174691,NA	0.0138296,NA	0.68502,NA	0.000346122	0.000691627
2	rs78297294	95312097	G,NA	T,NA	0.984095,NA	0.00790071,NA	0.0158037,NA	0.209626,NA	0.000345848	0.000691414
2	rs77032716	95153027	G,NA	A,NA	0.983101,NA	0.0059805,NA	0.0153396,NA	0.156997,NA	0.000345739	0.00069179
2	rs10859775	95255568	G,G	C,C	0.604374,0.613095	0.0126803,-0.0111594	0.00404338,0.00877682	2.76641,0.691299	0.000345434	0.000691156
2	rs73227412	95643451	T,NA	C,NA	0.989066,NA	-0.0254303,NA	0.0190121,NA	0.742245,NA	0.000345401	0.000691099
2	rs143100713	95412745	NA,C	NA,G	NA,0.877976	NA,0.00648471	NA,0.0130599	NA,0.207948	0.000344151	0.000688512
2	rs141604981	94735816	NA,C	NA,T	NA,0.984127	NA,-0.019441	NA,0.0342017	NA,0.244316	0.000343963	0.000688294
2	rs78476080	95184885	NA,T	NA,C	NA,0.915675	NA,-0.0113294	NA,0.0153834	NA,0.33588	0.000343712	0.000687678
2	rs77134245	95055509	G,G	C,C	0.969185,0.737103	-0.0248924,-0.00655144	0.0114407,0.0097106	1.52911,0.301129	0.000342993	0.000686287
2	rs558910480	95354951	A,NA	G,NA	0.992048,NA	0.0345707,NA	0.0222601,NA	0.919319,NA	0.000342531	0.000685392
2	rs115591246	95133751	NA,A	NA,T	NA,0.965278	NA,0.0138769	NA,0.0233493	NA,0.257826	0.00034223	0.000684723
2	rs149084317	94775998	NA,C	NA,T	NA,0.984127	NA,-0.0189373	NA,0.0342017	NA,0.23673	0.00034119	0.000682745
2	rs111929484	94899180	T,NA	C,NA	0.987078,NA	-0.0147586,NA	0.0175062,NA	0.398812,NA	0.000341078	0.000682283
2	rs117314610	95301435	NA,T	NA,G	NA,0.970238	NA,-0.0134569	NA,0.0251555	NA,0.227175	0.000341072	0.000682411
2	rs117420531	95588147	NA,A	NA,G	NA,0.968254	NA,0.0144633	NA,0.0243817	NA,0.25724	0.000340694	0.000681621
2	rs111479451	94918456	A,NA	C,NA	0.973161,NA	-0.0145254,NA	0.0122339,NA	0.628735,NA	0.000340665	0.000681525
2	rs144667831	94777382	NA,C	NA,T	NA,0.984127	NA,-0.0188131	NA,0.0342017	NA,0.234871	0.000340521	0.000681405
2	rs35551196	95236996	A,NA	G,NA	0.847913,NA	-0.00508601,NA	0.00550577,NA	0.449025,NA	0.000339406	0.000679119
2	rs11107927	95574527	NA,G	NA,C	NA,0.978175	NA,-0.0170712	NA,0.0292559	NA,0.252163	0.000338912	0.000678107
2	rs12579305	94907734	NA,C	NA,G	NA,0.923611	NA,0.00928721	NA,0.0160932	NA,0.248813	0.000338912	0.000678106
2	rs79981373	94851935	NA,C	NA,T	NA,0.780754	NA,-0.00591866	NA,0.0103319	NA,0.246613	0.000338836	0.000677916
2	rs145552151	94778949	NA,A	NA,G	NA,0.984127	NA,-0.0184483	NA,0.0342017	NA,0.229433	0.000338585	0.000677529
2	rs11107782	95302658	T,T	C,C	0.940358,0.661706	-0.01642,-0.0205949	0.00834865,0.0090349	1.30796,1.64515	0.000338464	0.000676947
2	rs148196486	94779565	NA,G	NA,A	NA,0.984127	NA,-0.0183761	NA,0.0342017	NA,0.228361	0.000338207	0.000676772
2	rs2625932	95001344	T,NA	C,NA	0.534791,NA	-0.0082446,NA	0.00396391,NA	1.42559,NA	0.000337711	0.000675575
2	rs117511519	95188736	C,NA	A,NA	0.988072,NA	0.00876532,NA	0.0182119,NA	0.200449,NA	0.000337557	0.000675438
2	rs76812851	95296447	T,T	C,C	0.940358,0.660714	-0.016282,-0.0205673	0.00834865,0.00902845	1.29119,1.64353	0.000337393	0.00067482
2	rs76809022	95446988	NA,C	NA,G	NA,0.834325	NA,0.00757504	NA,0.0114976	NA,0.292429	0.000337142	0.000674511
2	rs77998858	95074345	T,NA	C,NA	0.975149,NA	0.018069,NA	0.0127009,NA	0.810131,NA	0.000336754	0.000673777
2	rs117185003	95318935	NA,A	NA,C	NA,0.958333	NA,0.010285	NA,0.0213919	NA,0.200201	0.000336103	0.000672472
2	rs146960883	94707964	NA,T	NA,C	NA,0.984127	NA,-0.0190893	NA,0.0342017	NA,0.239012	0.000335817	0.000671881
2	rs117766740	95050594	NA,T	NA,C	NA,0.96131	NA,-0.0126961	NA,0.0221651	NA,0.246585	0.000335735	0.000671725
2	rs139283841	94778832	NA,T	NA,G	NA,0.978175	NA,0.015441	NA,0.0292559	NA,0.223557	0.000335413	0.000671086
2	rs149042725	94815525	NA,G	NA,A	NA,0.984127	NA,-0.0176777	NA,0.0342017	NA,0.218065	0.000334645	0.000669643
2	rs57533303	94984817	NA,C	NA,T	NA,0.934524	NA,0.00932449	NA,0.0172809	NA,0.229528	0.00033438	0.000669017
2	rs143420452	94743017	NA,T	NA,C	NA,0.977182	NA,-0.0161842	NA,0.0286274	NA,0.242724	0.00033427	0.000668779
2	rs143075823	94816066	NA,G	NA,A	NA,0.984127	NA,-0.0175403	NA,0.0342017	NA,0.216056	0.000333964	0.00066828
2	rs12368829	94801942	G,NA	A,NA	0.974155,NA	0.0103828,NA	0.0124606,NA	0.392864,NA	0.000333332	0.000666927
2	rs116848449	95504106	T,T	C,C	0.944334,0.84623	-0.00806826,-0.023933	0.00862346,0.0118501	0.45659,1.3623	0.000333204	0.000666254
2	rs113420935	94922145	A,NA	G,NA	0.981113,NA	0.0179747,NA	0.0145245,NA	0.665776,NA	0.000331872	0.000664062
2	rs76308033	95433816	NA,G	NA,A	NA,0.911706	NA,-0.00901845	NA,0.0150664	NA,0.260069	0.000331348	0.000662912
2	rs11107671	95116851	NA,T	NA,C	NA,0.967262	NA,0.0125981	NA,0.0240217	NA,0.221872	0.000331149	0.000662553
2	rs12829725	94860810	G,NA	A,NA	0.980119,NA	0.0116393,NA	0.0141639,NA	0.385928,NA	0.000331108	0.000662422
2	rs77552533	95010410	NA,A	NA,G	NA,0.94246	NA,0.00987896	NA,0.0183564	NA,0.228812	0.000330736	0.000661722
2	rs117811327	95560487	NA,A	NA,T	NA,0.968254	NA,0.0138821	NA,0.0243817	NA,0.244805	0.000330587	0.00066143
2	rs139940820	95558387	NA,G	NA,A	NA,0.968254	NA,0.0130058	NA,0.0243817	NA,0.226403	0.000330405	0.000661042
2	rs74850022	95061266	T,NA	C,NA	0.984095,NA	0.014487,NA	0.0158037,NA	0.444534,NA	0.000330333	0.000660958
2	rs145467361	94818567	NA,G	NA,T	NA,0.984127	NA,-0.0167808	NA,0.0342017	NA,0.205038	0.000330311	0.000660968
2	rs117620859	94927989	NA,A	NA,C	NA,0.94246	NA,-0.00919771	NA,0.0183564	NA,0.210189	0.000330233	0.00066073
2	rs149196231	95685815	G,NA	A,NA	0.969185,NA	-0.00691603,NA	0.0114407,NA	0.263201,NA	0.000330143	0.000660178
2	rs249181	95403521	G,G	A,A	0.866799,0.818452	0.0111041,0.0113323	0.00581871,0.0110895	1.24914,0.513105	0.000330093	0.000659989
2	rs182304873	94818835	NA,A	NA,G	NA,0.984127	NA,-0.016688	NA,0.0342017	NA,0.203703	0.000329878	0.0006601
2	rs117973814	94775865	NA,A	NA,G	NA,0.983135	NA,0.0179831	NA,0.0331973	NA,0.230606	0.000329806	0.000659877
2	rs117249447	94996874	NA,C	NA,T	NA,0.935516	NA,0.0089945	NA,0.0174041	NA,0.218034	0.000329798	0.000659849
2	rs835045	95397757	T,T	C,C	0.864811,0.819444	0.0103599,0.0123804	0.0057824,0.0111132	1.13553,0.576317	0.000329563	0.000658944
2	rs7297570	95471330	A,A	G,G	0.236581,0.421627	0.00560798,0.0106958	0.0046523,0.00865635	0.641986,0.664328	0.000329164	0.000657457
2	rs76064010	95537356	NA,G	NA,A	NA,0.949405	NA,-0.00946875	NA,0.019504	NA,0.202499	0.00032882	0.000657879
2	rs149096793	95362375	NA,G	NA,A	NA,0.972222	NA,-0.0150351	NA,0.0260119	NA,0.249294	0.000328709	0.000657652
2	rs139181975	94732826	NA,T	NA,C	NA,0.934524	NA,0.00956727	NA,0.0172809	NA,0.236699	0.000328663	0.000657595
2	rs74454205	95503535	NA,T	NA,C	NA,0.916667	NA,-0.00867682	NA,0.0154664	NA,0.240492	0.000328405	0.000657023
2	rs249182	95379553	C,NA	G,NA	0.021869,NA	-0.00360738,NA	0.0135184,NA	0.102601,NA	0.00032808	0.000656072
2	rs148457542	95277724	NA,A	NA,G	NA,0.964286	NA,0.0140894	NA,0.0230345	NA,0.266996	0.000327905	0.000656049
2	rs142501562	95105743	C,C	T,T	0.930418,0.967262	0.0107365,-0.0395243	0.00777053,0.0240217	0.777111,1.00045	0.000327715	0.000654257
2	rs75044616	95130428	A,A	G,G	0.895626,0.87004	0.00823341,-0.00863464	0.00646666,0.0127124	0.692624,0.303649	0.000327218	0.000655127
2	rs11107779	95298092	T,T	C,C	0.941352,0.659722	-0.0171054,-0.0201688	0.00841466,0.00902206	1.37601,1.59543	0.000326926	0.000653871
2	rs183385092	95512335	NA,A	NA,G	NA,0.979167	NA,0.013746	NA,0.0299292	NA,0.189747	0.000326919	0.000654105
2	rs145119446	94821570	NA,A	NA,T	NA,0.985119	NA,-0.0165657	NA,0.0353055	NA,0.194553	0.000326779	0.000653898
2	rs190850810	94853746	C,NA	G,NA	0.989066,NA	0.0216579,NA	0.0190121,NA	0.594084,NA	0.000326483	0.000653382
2	rs76703011	95286073	C,C	G,G	0.939364,0.686508	-0.0216304,-0.0177508	0.00828432,0.0092144	2.04442,1.26718	0.000326365	0.000652706
2	rs12816740	95239248	T,NA	C,NA	0.847913,NA	-0.0054597,NA	0.00550577,NA	0.492986,NA	0.000326182	0.00065266
2	rs9971661	95110902	T,NA	C,NA	0.969185,NA	-0.0119858,NA	0.0114407,NA	0.530469,NA	0.000326166	0.000652496
2	rs74883734	95325238	C,NA	G,NA	0.954274,NA	0.0078551,NA	0.00946506,NA	0.390841,NA	0.000326012	0.000652302
2	rs7980689	94915977	A,A	G,G	0.159046,0.349206	0.0119179,-0.00393692	0.0054062,0.00896686	1.56083,0.180046	0.000326005	0.000651633
2	rs117734756	95489994	NA,T	NA,C	NA,0.97123	NA,0.0126966	NA,0.0255725	NA,0.207927	0.000326001	0.000652233
2	rs79966904	95134925	NA,A	NA,G	NA,0.965278	NA,0.0115849	NA,0.0233493	NA,0.20776	0.000325743	0.000651741
2	rs11107834	95373469	NA,T	NA,G	NA,0.934524	NA,0.00983955	NA,0.0172809	NA,0.244817	0.000325706	0.000651639
2	rs143886508	94794813	NA,G	NA,A	NA,0.985119	NA,-0.0160121	NA,0.0353055	NA,0.186975	0.000325622	0.000651577
2	rs73218299	94875101	A,A	G,G	0.90159,0.957341	-0.0091864,0.0311166	0.00663768,0.0211527	0.778937,0.849922	0.00032511	0.000650209
2	rs148029515	94795798	NA,C	NA,G	NA,0.978175	NA,0.01425	NA,0.0292559	NA,0.203286	0.00032504	0.000650324
2	rs185987513	95133102	NA,A	NA,C	NA,0.982143	NA,-0.015866	NA,0.0322783	NA,0.20548	0.000324703	0.00064966
2	rs2043366	95469513	C,C	A,A	0.235586,0.421627	0.00565322,0.0105484	0.00465908,0.00865635	0.647844,0.651684	0.000324592	0.000648326
2	rs139134517	95012508	NA,A	NA,G	NA,0.96131	NA,-0.0104499	NA,0.0221651	NA,0.195647	0.000324244	0.000648737
2	rs17023195	95134267	NA,T	NA,C	NA,0.933532	NA,-0.00934142	NA,0.0171606	NA,0.231956	0.000324185	0.00064861
2	rs147844949	95453171	NA,C	NA,T	NA,0.969246	NA,0.0121621	NA,0.0247591	NA,0.205322	0.000324008	0.000648248
2	rs2651986	95034835	G,G	A,A	0.444334,0.553571	-0.00640374,-0.00825397	0.00397904,0.00859885	0.968448,0.472229	0.000323811	0.000648185
2	rs139448126	94824569	NA,C	NA,A	NA,0.984127	NA,-0.0152576	NA,0.0342017	NA,0.183413	0.000323545	0.000647422
2	rs552105590	94878735	NA,T	NA,C	NA,0.963294	NA,-0.011109	NA,0.0227328	NA,0.20407	0.000323515	0.000647286
2	rs74966018	95521407	NA,C	NA,G	NA,0.967262	NA,0.0126412	NA,0.0240217	NA,0.222774	0.000323162	0.000646567
2	rs148618746	95101091	C,NA	G,NA	0.972167,NA	-0.0123471,NA	0.0120196,NA	0.516692,NA	0.000322863	0.000645914
2	rs139967891	95399218	NA,A	NA,G	NA,0.97619	NA,-0.0154245	NA,0.0280389	NA,0.234895	0.000322672	0.000645587
2	rs139051806	94796513	NA,C	NA,A	NA,0.984127	NA,-0.0150426	NA,0.0342017	NA,0.180412	0.000322648	0.000645627
2	rs77180820	95157720	NA,T	NA,C	NA,0.939484	NA,-0.0102676	NA,0.0179277	NA,0.246545	0.000322567	0.000645406
2	rs3794255	95478353	NA,T	NA,C	NA,0.832341	NA,0.00654031	NA,0.011443	NA,0.245941	0.000322378	0.000644985
2	rs11609344	95689392	G,G	A,A	0.843936,0.876984	0.00683255,0.0212221	0.00544795,0.0130145	0.67822,0.987317	0.000322351	0.000644491
2	rs143756163	95539831	NA,G	NA,C	NA,0.978175	NA,-0.0146475	NA,0.0292559	NA,0.209993	0.000322227	0.000644709
2	rs892494	95116880	T,T	C,C	0.697813,0.868056	0.0119852,-0.0057963	0.00430558,0.0126309	2.2696,0.189561	0.000322142	0.000644027
2	rs77102695	94846734	NA,T	NA,C	NA,0.94246	NA,0.00914268	NA,0.0183564	NA,0.208703	0.000321904	0.00064407
2	rs371175717	95561721	NA,C	NA,T	NA,0.987103	NA,-0.015985	NA,0.0378862	NA,0.171931	0.000321786	0.000643838
2	rs76397114	94967735	NA,C	NA,T	NA,0.960318	NA,0.00958254	NA,0.0218976	NA,0.179358	0.00032154	0.000643337
2	rs7956762	95511844	A,NA	C,NA	0.00994,NA	0.0241695,NA	0.0199304,NA	0.647344,NA	0.000321474	0.000643189
2	rs147139584	95248753	T,NA	C,NA	0.976143,NA	-0.0254936,NA	0.0129561,NA	1.30888,NA	0.000320897	0.000641998
2	rs144161429	95487496	NA,A	NA,G	NA,0.834325	NA,0.00639829	NA,0.0114976	NA,0.238165	0.000320687	0.000641602
2	rs117560759	95514519	NA,C	NA,T	NA,0.978175	NA,-0.0142265	NA,0.0292559	NA,0.202892	0.000320243	0.000640739
2	rs7965447	95536950	T,T	C,C	0.361829,0.292659	-0.00808854,-0.0137131	0.00411452,0.00939524	1.30701,0.840412	0.000319612	0.000638681
2	rs77727695	95475220	NA,G	NA,A	NA,0.833333	NA,0.00628348	NA,0.0114701	NA,0.23372	0.000319566	0.00063936
2	rs113932412	94921619	C,NA	G,NA	0.973161,NA	-0.013886,NA	0.0122339,NA	0.591155,NA	0.000319195	0.000638583
2	rs6538609	95548473	A,A	G,G	0.361829,0.293651	-0.00827691,-0.0131906	0.00411452,0.00938594	1.354,0.796109	0.00031897	0.000637381
2	rs74345467	95446209	NA,T	NA,C	NA,0.834325	NA,0.0061787	NA,0.0114976	NA,0.228414	0.000318563	0.000637353
2	rs116974762	95208393	NA,A	NA,G	NA,0.973214	NA,-0.0134377	NA,0.0264757	NA,0.213412	0.000318415	0.00063709
2	rs112345152	94923212	NA,G	NA,A	NA,0.955357	NA,-0.00847942	NA,0.0206987	NA,0.16618	0.00031766	0.000635569
2	rs75257243	95114222	NA,A	NA,G	NA,0.944444	NA,-0.00874785	NA,0.0186617	NA,0.194335	0.000317431	0.000635118
2	rs75214063	95431957	NA,G	NA,A	NA,0.84127	NA,0.00621322	NA,0.0116978	NA,0.225249	0.000317116	0.000634462
2	rs149217842	95284830	NA,C	NA,T	NA,0.991071	NA,-0.0184048	NA,0.0454422	NA,0.164013	0.00031641	0.00063308
2	rs113237150	94921484	T,NA	C,NA	0.973161,NA	-0.0137836,NA	0.0122339,NA	0.585229,NA	0.000315964	0.000632121
2	rs7308472	95360981	T,T	C,C	0.67495,0.756944	0.0109548,0.0087441	0.00422113,0.00996594	2.02444,0.419908	0.000315846	0.000631067
2	rs76059154	95170880	NA,C	NA,T	NA,0.87004	NA,0.00748877	NA,0.0127124	NA,0.255081	0.000315684	0.000631609
2	rs67659855	95293479	C,C	T,T	0.803181,0.673611	-0.0181563,-0.018185	0.00497278,0.00911656	3.58324,1.33656	0.000315541	0.000631439
2	rs7966378	95083276	G,G	C,C	0.617296,0.741071	0.00739477,-0.00172124	0.00406782,0.0097585	1.16062,0.0655052	0.000314988	0.000628759
2	rs553220658	95629606	NA,T	NA,C	NA,0.981151	NA,-0.0141244	NA,0.0314332	NA,0.184966	0.000314921	0.000630088
2	rs192224674	95209287	NA,T	NA,C	NA,0.985119	NA,-0.0170536	NA,0.0353055	NA,0.201298	0.000314827	0.000629904
2	rs61935689	95328330	A,NA	G,NA	0.93837,NA	-0.0204667,NA	0.00822159,NA	1.89292,NA	0.000314621	0.000629565
2	rs1102069	95400280	A,A	G,G	0.866799,0.814484	0.0103754,0.0132835	0.00581871,0.0109969	1.12744,0.643833	0.000314202	0.000628239
2	rs61935692	95334611	T,NA	C,NA	0.9334,NA	-0.0207991,NA	0.00792989,NA	2.05952,NA	0.000313951	0.000628241
2	rs116936039	95548666	NA,T	NA,C	NA,0.968254	NA,0.0101056	NA,0.0243817	NA,0.168433	0.000313884	0.000627998
2	rs111655808	94922154	C,C	A,A	0.981113,0.988095	0.0191565,-0.0613818	0.0145245,0.0394133	0.727692,0.923075	0.000313183	0.000626703
2	rs72484685	95565442	NA,G	NA,C	NA,0.848214	NA,-0.00395666	NA,0.0119134	NA,0.130886	0.000313149	0.000626562
2	rs12231424	95473927	NA,T	NA,C	NA,0.917659	NA,-0.00710264	NA,0.0155508	NA,0.188519	0.000313037	0.00062629
2	rs1122167	95256155	C,C	T,T	0.604374,0.607143	0.0126378,-0.0103813	0.00404338,0.00875267	2.75086,0.627838	0.000312107	0.000624486
2	rs144028913	95403059	NA,C	NA,T	NA,0.969246	NA,0.0098083	NA,0.0247591	NA,0.159897	0.000311805	0.00062384
2	rs2367083	95691186	T,T	C,C	0.331014,0.352183	0.00465026,0.0113228	0.00420153,0.00894938	0.57125,0.68656	0.000311592	0.000622863
2	rs11107853	95389801	NA,C	NA,T	NA,0.90377	NA,0.00600096	NA,0.014495	NA,0.168212	0.000311482	0.000623184
2	rs75730941	95592868	G,NA	C,NA	0.991054,NA	-0.013464,NA	0.0209976,NA	0.282844,NA	0.000311154	0.00062262
2	rs77471524	95458162	NA,C	NA,T	NA,0.835317	NA,0.00551596	NA,0.0115253	NA,0.199127	0.000311119	0.000622465
2	rs835049	95339902	C,C	G,G	0.064612,0.277778	0.0185103,0.0167981	0.00804243,0.00954375	1.67043,1.10575	0.000310518	0.000620931
2	rs116069906	95075631	T,NA	C,NA	0.975149,NA	0.0172175,NA	0.0127009,NA	0.756413,NA	0.00031011	0.000620476
2	rs1654943	95407330	NA,A	NA,G	NA,0.970238	NA,-0.00809992	NA,0.0251555	NA,0.126413	0.00030998	0.000620208
2	rs17022950	95022244	T,T	G,G	0.985089,0.889881	0.0350474,-0.00220373	0.0163138,0.0136555	1.4991,0.0595865	0.000309638	0.000619694
2	rs7312457	95483730	G,NA	T,NA	0.892644,NA	0.00316957,NA	0.00638686,NA	0.207813,NA	0.000309481	0.000619312
2	rs183215703	94814496	NA,C	NA,T	NA,0.984127	NA,-0.011354	NA,0.0342017	NA,0.130821	0.000309382	0.000619069
2	rs148033079	95132736	NA,T	NA,C	NA,0.962302	NA,0.00840784	NA,0.0224433	NA,0.150005	0.00030924	0.000618728
2	rs57389732	94924231	NA,G	NA,A	NA,0.956349	NA,-0.00699102	NA,0.0209218	NA,0.131787	0.000308985	0.000618215
2	rs35748136	94927605	A,A	T,T	0.960239,0.869048	0.0142215,0.0116033	0.0101186,0.0126714	0.796213,0.443913	0.000308856	0.000617842
2	rs141939544	94990069	NA,C	NA,T	NA,0.972222	NA,-0.00948934	NA,0.0260119	NA,0.145539	0.000308764	0.000617775
2	rs12300182	94976626	NA,C	NA,G	NA,0.9375	NA,-0.00722111	NA,0.0176595	NA,0.16583	0.000308761	0.000617781
2	rs576851060	95466245	NA,G	NA,A	NA,0.969246	NA,0.00908711	NA,0.0247591	NA,0.146543	0.000308691	0.000617614
2	rs137961047	95231635	NA,T	NA,G	NA,0.977182	NA,0.00827468	NA,0.0286274	NA,0.112076	0.000308388	0.000617027
2	rs6538607	95541431	A,A	C,C	0.361829,0.292659	-0.00808854,-0.0134559	0.00411452,0.00939524	1.30701,0.817916	0.00030829	0.000616061
2	rs77847735	94950281	NA,C	NA,T	NA,0.96131	NA,0.00905639	NA,0.0221651	NA,0.16568	0.000307959	0.000616164
2	rs80250778	94870617	C,NA	T,NA	0.976143,NA	-0.0166832,NA	0.0129561,NA	0.70364,NA	0.000307944	0.000616067
2	rs75087269	95170526	NA,A	NA,G	NA,0.87004	NA,0.00660471	NA,0.0127124	NA,0.21941	0.000307908	0.000616054
2	rs148374606	94943932	C,NA	T,NA	0.983101,NA	0.0119545,NA	0.0153396,NA	0.360721,NA	0.000307586	0.0006155
2	rs117871560	95297077	NA,G	NA,A	NA,0.963294	NA,0.0103111	NA,0.0227328	NA,0.186997	0.000307378	0.00061499
2	rs766404	95602780	A,NA	G,NA	0.976143,NA	-0.0224334,NA	0.0129561,NA	1.07902,NA	0.000307293	0.000614653
2	rs61677927	95057977	G,G	C,C	0.968191,0.740079	-0.0242923,-0.00487263	0.0112664,0.00974638	1.50766,0.209633	0.000306956	0.000614178
2	rs74343177	94923939	NA,G	NA,A	NA,0.955357	NA,-0.00645925	NA,0.0206987	NA,0.122056	0.00030663	0.000613502
2	rs138652638	94832485	NA,T	NA,A	NA,0.960318	NA,0.00738527	NA,0.0218976	NA,0.133171	0.000306461	0.000613171
2	rs79085035	94979015	NA,T	NA,C	NA,0.938492	NA,-0.00643703	NA,0.0177919	NA,0.144175	0.000306142	0.000612546
2	rs150985094	94739966	NA,T	NA,C	NA,0.852183	NA,-0.00392258	NA,0.0120441	NA,0.12804	0.000306075	0.000612387
2	rs76401182	95028198	NA,G	NA,A	NA,0.979167	NA,0.0103098	NA,0.0299292	NA,0.136385	0.00030519	0.000610632
2	rs117814184	95481774	T,T	C,C	0.94334,0.839286	-0.00873332,-0.0225929	0.00855199,0.0116392	0.512638,1.28196	0.000304709	0.000609261
2	rs11107796	95318201	NA,T	NA,C	NA,0.982143	NA,-0.00917091	NA,0.0322783	NA,0.10996	0.000304661	0.000609554
2	rs117970678	94886471	NA,T	NA,C	NA,0.960318	NA,-0.00819774	NA,0.0218976	NA,0.149886	0.000304464	0.000609167
2	rs12581922	94835337	NA,G	NA,C	NA,0.91369	NA,-0.00525142	NA,0.0152221	NA,0.136615	0.000304082	0.000608405
2	rs117316308	95378236	NA,T	NA,C	NA,0.985119	NA,-0.0109919	NA,0.0353055	NA,0.121739	0.000303974	0.000608208
2	rs141789029	94787309	C,C	A,A	0.893638,0.933532	-0.0101492,0.0125955	0.00641306,0.0171606	0.944938,0.334456	0.000303853	0.000607757
2	rs249184	95340146	G,G	A,A	0.064612,0.277778	0.0185103,0.0166548	0.00804243,0.00954375	1.67043,1.09169	0.000303583	0.000607068
2	rs76843685	94962324	NA,C	NA,T	NA,0.986111	NA,0.0119216	NA,0.0365264	NA,0.128349	0.00030351	0.000607277
2	rs138701781	95176987	T,NA	C,NA	0.991054,NA	-0.00988102,NA	0.0209976,NA	0.195219,NA	0.000303457	0.000607252
2	rs141415255	95519762	NA,G	NA,C	NA,0.984127	NA,0.0120147	NA,0.0342017	NA,0.13944	0.000303403	0.000607062
2	rs79671686	94745518	NA,C	NA,T	NA,0.91369	NA,-0.00519157	NA,0.0152221	NA,0.134859	0.000303089	0.000606419
2	rs4761699	95309548	NA,A	NA,G	NA,0.990079	NA,0.0139988	NA,0.0431319	NA,0.127543	0.000303039	0.000606318
2	rs148594487	95672705	NA,A	NA,G	NA,0.844246	NA,-0.002792	NA,0.0117882	NA,0.0900291	0.000302943	0.000606139
2	rs138583999	95238848	NA,C	NA,T	NA,0.972222	NA,-0.00926683	NA,0.0260119	NA,0.141673	0.000302479	0.000605209
2	rs148032230	94859954	NA,T	NA,C	NA,0.977182	NA,-0.00877469	NA,0.0286274	NA,0.119636	0.000302319	0.000604872
2	rs143907224	95129162	NA,T	NA,C	NA,0.981151	NA,-0.00924623	NA,0.0314332	NA,0.114277	0.000302092	0.000604427
2	rs141846372	95116162	NA,A	NA,C	NA,0.967262	NA,0.00673545	NA,0.0240217	NA,0.108363	0.000301948	0.000604139
2	rs186253605	95542343	NA,C	NA,T	NA,0.967262	NA,0.00799599	NA,0.0240217	NA,0.131217	0.00030181	0.000603858
2	rs12367728	95058442	A,A	G,G	0.116302,0.115079	-0.0108428,-0.00627132	0.00616728,0.0133953	1.10387,0.19405	0.000301639	0.00060288
2	rs76964528	95685014	NA,C	NA,T	NA,0.986111	NA,0.01079	NA,0.0365264	NA,0.114816	0.000301389	0.000603032
2	rs145904630	95560043	NA,C	NA,T	NA,0.979167	NA,-0.00980079	NA,0.0299292	NA,0.128826	0.000300846	0.000601932
2	rs138915901	95379156	NA,A	NA,G	NA,0.959325	NA,-0.00759805	NA,0.0216401	NA,0.139359	0.000300633	0.000601519
2	rs74763330	95695217	NA,T	NA,A	NA,0.845238	NA,-0.00246234	NA,0.011819	NA,0.0783313	0.00030047	0.000601192
2	rs117001694	95086863	NA,T	NA,C	NA,0.967262	NA,0.00769456	NA,0.0240217	NA,0.125676	0.000300382	0.000601011
2	rs79782214	95689373	NA,C	NA,T	NA,0.845238	NA,-0.00243676	NA,0.011819	NA,0.0774532	0.000300309	0.000600869
2	rs141565624	94810397	NA,C	NA,T	NA,0.982143	NA,-0.00697858	NA,0.0322783	NA,0.0815338	0.000300077	0.000600435
2	rs376308341	95584364	NA,C	NA,T	NA,0.988095	NA,-0.00814112	NA,0.0394133	NA,0.0776092	0.000299547	0.000599342
2	rs117403009	95114208	NA,A	NA,G	NA,0.958333	NA,0.00540164	NA,0.0213919	NA,0.0965582	0.000299464	0.00059917
2	rs10777643	95256774	G,G	C,C	0.601392,0.607143	0.0122962,-0.0104312	0.0040382,0.00875267	2.63321,0.63199	0.000299182	0.000598657
2	rs10777642	95256684	T,T	C,C	0.601392,0.607143	0.0122962,-0.0104312	0.0040382,0.00875267	2.63321,0.63199	0.000299182	0.000598657
2	rs10777644	95257106	G,G	A,A	0.601392,0.607143	0.0122962,-0.0104312	0.0040382,0.00875267	2.63321,0.63199	0.000299182	0.000598657
2	rs116933049	94954558	NA,A	NA,C	NA,0.981151	NA,-0.0081505	NA,0.0314332	NA,0.0994105	0.000298627	0.000597499
2	rs78710185	94960728	NA,T	NA,C	NA,0.968254	NA,0.00691795	NA,0.0243817	NA,0.109795	0.000297977	0.000596196
2	rs143096302	95064458	NA,T	NA,C	NA,0.951389	NA,0.00479877	NA,0.0198773	NA,0.0919282	0.000297904	0.000596048
2	rs148559271	94829760	NA,G	NA,C	NA,0.984127	NA,-0.00664086	NA,0.0342017	NA,0.0726066	0.000297798	0.000595872
2	rs7310835	95550056	A,A	G,G	0.361829,0.292659	-0.00808854,-0.0132036	0.00411452,0.00939524	1.30701,0.796109	0.000297767	0.000595039
2	rs118127083	95501924	C,NA	G,NA	0.985089,NA	-0.0258099,NA	0.0163138,NA	0.944509,NA	0.000297653	0.00059568
2	rs113157511	94960506	NA,A	NA,G	NA,0.968254	NA,0.00677944	NA,0.0243817	NA,0.107365	0.000297616	0.000595472
2	rs12579033	94921989	NA,C	NA,G	NA,0.975198	NA,-0.0051129	NA,0.0274863	NA,0.0693402	0.000297611	0.000595459
2	rs78100584	94735751	NA,T	NA,C	NA,0.950397	NA,-0.00533561	NA,0.0196877	NA,0.104366	0.000297513	0.000595269
2	rs4761692	95257510	C,C	T,T	0.601392,0.607143	0.0122962,-0.0103813	0.0040382,0.00875267	2.63321,0.627838	0.000297228	0.000594749
2	rs188745509	95413882	NA,A	NA,T	NA,0.988095	NA,0.0064819	NA,0.0394133	NA,0.0607957	0.000296724	0.000593679
2	rs147181299	95032413	NA,C	NA,T	NA,0.972222	NA,-0.0054342	NA,0.0260119	NA,0.0785651	0.000296717	0.000593673
2	rs1434237	95260265	G,G	A,A	0.601392,0.607143	0.0123434,-0.0102267	0.0040382,0.00875267	2.65009,0.615037	0.000296589	0.00059347
2	rs116441079	94959151	NA,T	NA,C	NA,0.968254	NA,0.00635602	NA,0.0243817	NA,0.0999974	0.000296567	0.000593374
2	rs117975679	95270259	NA,A	NA,G	NA,0.973214	NA,-0.00718285	NA,0.0264757	NA,0.104489	0.000296403	0.000593048
2	rs74600498	94960292	NA,T	NA,C	NA,0.968254	NA,0.00622356	NA,0.0243817	NA,0.0977109	0.000296256	0.000592752
2	rs141175365	94832684	NA,A	NA,G	NA,0.984127	NA,-0.00575369	NA,0.0342017	NA,0.0622796	0.000296241	0.000592754
2	rs80079910	95496838	NA,C	NA,T	NA,0.970238	NA,-0.00395272	NA,0.0251555	NA,0.0579218	0.000296229	0.000592697
2	rs3747554	94962450	NA,C	NA,T	NA,0.968254	NA,0.00619957	NA,0.0243817	NA,0.0972979	0.000296201	0.000592642
2	rs140735902	95568129	NA,T	NA,C	NA,0.967262	NA,0.00600558	NA,0.0240217	NA,0.0955103	0.000296183	0.000592603
2	rs78487471	95086225	G,NA	C,NA	0.972167,NA	-0.0114441,NA	0.0120196,NA	0.467202,NA	0.000296131	0.000592455
2	rs116895901	95564889	NA,A	NA,T	NA,0.917659	NA,-0.00368593	NA,0.0155508	NA,0.090103	0.000296121	0.000592468
2	rs139072292	94832834	NA,C	NA,T	NA,0.984127	NA,-0.00565595	NA,0.0342017	NA,0.0611539	0.000296081	0.000592433
2	rs117260072	95072120	NA,A	NA,G	NA,0.969246	NA,-0.00503911	NA,0.0247591	NA,0.0763807	0.00029603	0.000592303
2	rs7485352	95528805	NA,T	NA,C	NA,0.848214	NA,-0.00154792	NA,0.0119134	NA,0.0473912	0.000295995	0.000592239
2	rs545857320	94966989	NA,G	NA,C	NA,0.989087	NA,0.0075244	NA,0.0411453	NA,0.0680863	0.000295913	0.000592073
2	rs145888573	94717553	NA,T	NA,G	NA,0.953373	NA,-0.00365496	NA,0.0202746	NA,0.0670504	0.000295877	0.000592002
2	rs79753076	94941338	NA,T	NA,C	NA,0.921627	NA,0.00305024	NA,0.0159053	NA,0.0716459	0.000295671	0.000591579
2	rs138330858	95117953	NA,A	NA,C	NA,0.967262	NA,-0.00500165	NA,0.0240217	NA,0.0782812	0.000295653	0.000591547
2	rs192455307	94814980	NA,T	NA,A	NA,0.972222	NA,-0.00590052	NA,0.0260119	NA,0.0858958	0.000295615	0.000591469
2	rs10745690	95148832	C,C	T,T	0.037773,0.082341	-0.00521455,0.0317937	0.0103707,0.0155509	0.211057,1.38823	0.0002954	0.000591081
2	rs4761693	95258824	C,C	T,T	0.601392,0.607143	0.0122962,-0.0103315	0.0040382,0.00875267	2.63321,0.623697	0.000295296	0.000590884
2	rs117757030	94732274	NA,G	NA,A	NA,0.969246	NA,-0.00376524	NA,0.0247591	NA,0.055948	0.000295281	0.000590822
2	rs11107675	95119057	NA,A	NA,G	NA,0.967262	NA,-0.0047776	NA,0.0240217	NA,0.0745066	0.000295168	0.000590576
2	rs147473240	95264770	NA,A	NA,G	NA,0.952381	NA,0.00597923	NA,0.0200728	NA,0.115887	0.000294969	0.000590172
2	rs113910656	95058470	G,NA	C,NA	0.984095,NA	0.0129935,NA	0.0158037,NA	0.386185,NA	0.000294888	0.000590047
2	rs34120337	95295635	A,A	G,G	0.802187,0.651786	-0.0173511,-0.0182334	0.00496334,0.00897279	3.32554,1.37524	0.000294785	0.000589801
2	rs138805411	95456367	NA,C	NA,T	NA,0.979167	NA,-0.00524684	NA,0.0299292	NA,0.0650787	0.000294743	0.000589732
2	rs892492	95260703	C,C	T,T	0.601392,0.607143	0.0123434,-0.0101769	0.0040382,0.00875267	2.65009,0.610931	0.000294688	0.000589666
2	rs12309402	95187005	C,NA	G,NA	0.966203,NA	-0.00312525,NA	0.0109412,NA	0.110612,NA	0.000294491	0.000589143
2	rs117061200	94836154	NA,C	NA,G	NA,0.984127	NA,-0.00459305	NA,0.0342017	NA,0.0490654	0.00029449	0.000589246
2	rs111284817	94959985	NA,G	NA,T	NA,0.968254	NA,0.00529334	NA,0.0243817	NA,0.0819025	0.000294307	0.000588854
2	rs148366632	94844783	NA,A	NA,T	NA,0.982143	NA,-0.00430612	NA,0.0322783	NA,0.0487245	0.000294228	0.000588721
2	rs149626904	94844502	NA,A	NA,G	NA,0.982143	NA,-0.00430612	NA,0.0322783	NA,0.0487245	0.000294228	0.000588721
2	rs75430031	94741556	NA,C	NA,T	NA,0.907738	NA,-0.00274302	NA,0.0147711	NA,0.0692149	0.000294144	0.000588522
2	rs145392601	95127291	NA,C	NA,T	NA,0.987103	NA,0.00845786	NA,0.0378862	NA,0.0844178	0.000294116	0.000588469
2	rs117339474	95039696	NA,C	NA,T	NA,0.895833	NA,-0.00244583	NA,0.0139934	NA,0.064871	0.000293981	0.00058821
2	rs77063345	95120981	NA,G	NA,A	NA,0.915675	NA,-0.00180439	NA,0.0153834	NA,0.0425715	0.00029394	0.000588122
2	rs76126578	94923609	NA,C	NA,A	NA,0.956349	NA,-0.00264436	NA,0.0209218	NA,0.046037	0.000293867	0.000587972
2	rs73372389	95577900	NA,A	NA,C	NA,0.918651	NA,-0.00297728	NA,0.0156369	NA,0.0710948	0.000293842	0.000587911
2	rs139960287	95388729	NA,C	NA,T	NA,0.97123	NA,0.00512422	NA,0.0255725	NA,0.0751093	0.000293838	0.000587906
2	rs147745013	94952321	NA,A	NA,G	NA,0.968254	NA,0.00501315	NA,0.0243817	NA,0.0772255	0.0002938	0.000587838
2	rs77697899	95659761	NA,T	NA,C	NA,0.845238	NA,-0.00110942	NA,0.011819	NA,0.0337577	0.000293776	0.000587795
2	rs12230588	95116501	NA,C	NA,T	NA,0.967262	NA,0.00346139	NA,0.0240217	NA,0.0528477	0.000293658	0.000587555
2	rs76302032	94979924	NA,T	NA,G	NA,0.938492	NA,-0.00311647	NA,0.0177919	NA,0.0650209	0.000293553	0.000587353
2	rs117999987	95051184	G,NA	A,NA	0.979125,NA	-0.0164333,NA	0.0138296,NA	0.629437,NA	0.000293422	0.000587133
2	rs12579878	94884598	NA,A	NA,G	NA,0.911706	NA,0.00233329	NA,0.0150664	NA,0.0570368	0.000293378	0.000586997
2	rs190290420	95135442	NA,C	NA,G	NA,0.982143	NA,0.00493049	NA,0.0322783	NA,0.0562108	0.000293378	0.000586995
2	rs117166234	95118554	NA,G	NA,T	NA,0.967262	NA,-0.00381391	NA,0.0240217	NA,0.0585627	0.000293356	0.000586951
2	rs114666999	94963842	NA,T	NA,C	NA,0.968254	NA,0.00473607	NA,0.0243817	NA,0.0726386	0.000293333	0.000586905
2	rs140288265	94793088	NA,T	NA,C	NA,0.953373	NA,-0.0026215	NA,0.0202746	NA,0.0471492	0.000293276	0.000586797
2	rs117482233	94846555	NA,C	NA,T	NA,0.982143	NA,-0.00352786	NA,0.0322783	NA,0.0395442	0.000293216	0.000586693
2	rs76427966	94923587	NA,A	NA,G	NA,0.956349	NA,-0.00227859	NA,0.0209218	NA,0.039399	0.000293156	0.000586551
2	rs11107676	95119651	NA,T	NA,C	NA,0.968254	NA,-0.00374468	NA,0.0243817	NA,0.056537	0.000293134	0.000586506
2	rs140559934	95117875	NA,A	NA,G	NA,0.967262	NA,-0.00358568	NA,0.0240217	NA,0.0548555	0.000292991	0.000586223
2	rs142674547	95558645	NA,G	NA,A	NA,0.998016	NA,0.0151524	NA,0.0960615	NA,0.0581585	0.000292962	0.000586159
2	rs7970670	95473158	T,T	C,C	0.236581,0.422619	0.00528948,0.0106416	0.0046523,0.00865361	0.592515,0.659956	0.00029287	0.000585011
2	rs114942813	94928215	NA,A	NA,G	NA,0.96627	NA,-0.00239237	NA,0.023678	NA,0.0364386	0.000292847	0.000585931
2	rs117045432	94854624	NA,A	NA,G	NA,0.980159	NA,0.0052316	NA,0.0306528	NA,0.0632446	0.000292823	0.000585865
2	rs147683960	95131756	NA,C	NA,T	NA,0.981151	NA,0.00562358	NA,0.0314332	NA,0.0665068	0.000292795	0.000585834
2	rs77761210	95141211	NA,A	NA,G	NA,0.923611	NA,0.00316405	NA,0.0160932	NA,0.0735883	0.000292775	0.000585788
2	rs79892458	95496660	G,NA	A,NA	0.894632,NA	0.00279783,NA	0.00643966,NA	0.177866,NA	0.000292728	0.000585784
2	rs149398334	95115672	NA,A	NA,C	NA,0.967262	NA,0.00287889	NA,0.0240217	NA,0.0435407	0.000292728	0.000585694
2	rs141235493	94854453	NA,G	NA,T	NA,0.980159	NA,0.00510841	NA,0.0306528	NA,0.0616592	0.000292681	0.000585582
2	rs143296135	94848606	NA,A	NA,G	NA,0.982143	NA,-0.00284453	NA,0.0322783	NA,0.0316212	0.000292458	0.000585174
2	rs148144675	94777685	NA,C	NA,T	NA,0.940476	NA,-0.0017361	NA,0.0180669	NA,0.0345881	0.00029236	0.000584956
2	rs11107672	95116964	NA,A	NA,G	NA,0.967262	NA,0.00238838	NA,0.0240217	NA,0.0358347	0.000292045	0.00058433
2	rs182615130	94853870	NA,T	NA,C	NA,0.979167	NA,-0.0023605	NA,0.0299292	NA,0.0281971	0.000292039	0.000584331
2	rs78707397	95627587	NA,A	NA,C	NA,0.844246	NA,-0.000400175	NA,0.0117882	NA,0.0119231	0.000291791	0.000583823
2	rs75835851	94967164	NA,T	NA,C	NA,0.982143	NA,-0.00187757	NA,0.0322783	NA,0.0206271	0.00029172	0.000583678
2	rs148958304	94864953	NA,C	NA,T	NA,0.980159	NA,0.00412288	NA,0.0306528	NA,0.049146	0.000291706	0.000583636
2	rs2625933	95001778	G,G	A,A	0.052684,0.265873	-0.010249,0.0131097	0.00885019,0.00967566	0.607577,0.755861	0.000291695	0.000583899
2	rs148261070	95581342	NA,C	NA,T	NA,0.918651	NA,-0.00190048	NA,0.0156369	NA,0.0441849	0.000291623	0.000583476
2	rs117840935	95118228	NA,T	NA,C	NA,0.967262	NA,-0.00251471	NA,0.0240217	NA,0.0378079	0.00029161	0.000583458
2	rs11107674	95117234	NA,C	NA,T	NA,0.967262	NA,-0.0025111	NA,0.0240217	NA,0.0377514	0.000291606	0.00058345
2	rs117928270	95433455	NA,A	NA,G	NA,0.975198	NA,-0.00312963	NA,0.0274863	NA,0.04127	0.000291597	0.000583432
2	rs146344656	94852207	NA,A	NA,G	NA,0.981151	NA,-0.00165302	NA,0.0314332	NA,0.0186074	0.000291585	0.000583421
2	rs137938056	95511762	NA,G	NA,A	NA,0.973214	NA,0.00213344	NA,0.0264757	NA,0.0288285	0.000291547	0.000583334
2	rs138461844	95062490	NA,A	NA,G	NA,0.960318	NA,0.00120753	NA,0.0218976	NA,0.0195315	0.000291539	0.000583316
2	rs150330758	94779827	NA,C	NA,T	NA,0.940476	NA,-0.00115063	NA,0.0180669	NA,0.0226335	0.000291462	0.000583161
2	rs78015070	95641018	NA,T	NA,C	NA,0.845238	NA,-0.00026752	NA,0.011819	NA,0.00791432	0.000291443	0.000583127
2	rs11107873	95437188	NA,A	NA,G	NA,0.987103	NA,-0.00219612	NA,0.0378862	NA,0.0205539	0.000291431	0.000583096
2	rs80068879	94706953	NA,C	NA,G	NA,0.941468	NA,-0.00123367	NA,0.0182098	NA,0.0241151	0.000291374	0.00058299
2	rs11107673	95117227	NA,G	NA,A	NA,0.967262	NA,-0.00227102	NA,0.0240217	NA,0.0340085	0.00029137	0.000582978
2	rs57756755	94959245	NA,C	NA,T	NA,0.887897	NA,-0.00131301	NA,0.0135492	NA,0.0348924	0.000291275	0.000582786
2	rs147573187	95117724	NA,T	NA,A	NA,0.967262	NA,0.00157626	NA,0.0240217	NA,0.0233374	0.000291224	0.000582687
2	rs118172528	94859259	NA,A	NA,C	NA,0.980159	NA,-0.00116184	NA,0.0306528	NA,0.0133335	0.000291191	0.00058263
2	rs142620547	95452311	C,NA	G,NA	0.945328,NA	0.0146781,NA	0.00869693,NA	1.03876,NA	0.000291129	0.000582392
2	rs144662194	94968943	NA,T	NA,C	NA,0.982143	NA,0.00245229	NA,0.0322783	NA,0.0271308	0.000291122	0.000582482
2	rs184008662	95117296	NA,G	NA,A	NA,0.967262	NA,0.00142053	NA,0.0240217	NA,0.020978	0.000291098	0.000582433
2	rs75680104	95144800	NA,C	NA,T	NA,0.923611	NA,0.00207281	NA,0.0160932	NA,0.0469578	0.000291089	0.000582415
2	rs113806639	94961956	NA,G	NA,C	NA,0.893849	NA,-0.0011677	NA,0.0138774	NA,0.0301452	0.000290991	0.00058222
2	rs117254846	95035339	NA,G	NA,C	NA,0.900794	NA,-0.00109513	NA,0.0142995	NA,0.027356	0.000290954	0.000582149
2	rs115034847	94964003	NA,A	NA,C	NA,0.969246	NA,0.00271739	NA,0.0247591	NA,0.0397171	0.000290951	0.00058214
2	rs138705889	95239491	NA,A	NA,G	NA,0.989087	NA,0.00392447	NA,0.0411453	NA,0.0343223	0.000290827	0.000581893
2	rs145514271	94854513	NA,T	NA,C	NA,0.980159	NA,0.0027657	NA,0.0306528	NA,0.0324019	0.000290818	0.000581866
2	rs114187034	94964092	NA,T	NA,C	NA,0.968254	NA,0.00243514	NA,0.0243817	NA,0.036003	0.000290813	0.000581863
2	rs79337151	95501175	NA,A	NA,G	NA,0.843254	NA,0.00158102	NA,0.0117578	NA,0.0491318	0.000290776	0.000581788
2	rs149768627	95514438	NA,C	NA,G	NA,0.843254	NA,0.000402539	NA,0.0117578	NA,0.012026	0.000290776	0.000581793
2	rs79727006	95058798	NA,T	NA,C	NA,0.853175	NA,-0.000801987	NA,0.0120777	NA,0.0236237	0.000290678	0.000581593
2	rs17022756	94956813	NA,T	NA,C	NA,0.968254	NA,0.000144864	NA,0.0243817	NA,0.00206371	0.000290668	0.000581573
2	rs117062552	95577083	NA,T	NA,C	NA,0.987103	NA,0.00343146	NA,0.0378862	NA,0.0325307	0.000290646	0.000581529
2	rs76046022	95498045	NA,C	NA,T	NA,0.843254	NA,0.0014449	NA,0.0117578	NA,0.0446994	0.00029064	0.000581516
2	rs77716177	95511069	NA,A	NA,C	NA,0.843254	NA,0.0014449	NA,0.0117578	NA,0.0446994	0.00029064	0.000581516
2	rs145980845	94837451	NA,C	NA,T	NA,0.982143	NA,-8.64124e-05	NA,0.0322783	NA,0.000928654	0.00029063	0.000581503
2	rs79855743	94959001	NA,G	NA,A	NA,0.974206	NA,-0.000437681	NA,0.0269663	NA,0.00566069	0.000290628	0.000581493
2	rs145897250	95117761	NA,A	NA,C	NA,0.967262	NA,-0.00114046	NA,0.0240217	NA,0.0167645	0.000290619	0.000581476
2	rs76894166	95501847	NA,A	NA,G	NA,0.843254	NA,0.00140407	NA,0.0117578	NA,0.0433774	0.000290606	0.000581448
2	rs146523222	95595596	NA,C	NA,T	NA,0.987103	NA,0.00152704	NA,0.0378862	NA,0.0141923	0.000290601	0.000581441
2	rs142093423	94837901	NA,A	NA,G	NA,0.982143	NA,4.32127e-05	NA,0.0322783	NA,0.000464149	0.000290592	0.000581426
2	rs75189323	95619319	NA,A	NA,C	NA,0.920635	NA,-0	NA,0.0158141	NA,-0	0.000290583	0.000581407
2	rs141946676	95117725	NA,C	NA,A	NA,0.967262	NA,0.000478427	NA,0.0240217	NA,0.00695634	0.00029057	0.000581378
2	rs11107869	95432491	NA,A	NA,G	NA,0.980159	NA,-0.00074435	NA,0.0306528	NA,0.00849631	0.000290565	0.000581369
2	rs150445907	95117895	NA,T	NA,C	NA,0.967262	NA,-0.000992091	NA,0.0240217	NA,0.0145479	0.000290564	0.000581366
2	rs145221816	94831562	NA,C	NA,T	NA,0.977182	NA,-0.00117761	NA,0.0286274	NA,0.0144893	0.000290563	0.000581363
2	rs141081408	95576009	NA,C	NA,T	NA,0.967262	NA,0.000318296	NA,0.0240217	NA,0.00461577	0.000290561	0.000581361
2	rs141386922	95108844	NA,C	NA,G	NA,0.962302	NA,6.74749e-05	NA,0.0224433	NA,0.00104304	0.00029056	0.000581358
2	rs12298130	94966333	NA,C	NA,T	NA,0.982143	NA,0.000324752	NA,0.0322783	NA,0.00350031	0.00029056	0.000581358
2	rs76338011	95616400	NA,G	NA,T	NA,0.844246	NA,0.000446748	NA,0.0117882	NA,0.0133316	0.000290553	0.000581344
2	rs113383515	94954620	NA,G	NA,A	NA,0.968254	NA,0.00175026	NA,0.0243817	NA,0.0255931	0.000290523	0.000581285
2	rs78935191	95511445	NA,T	NA,C	NA,0.843254	NA,0.000718608	NA,0.0117578	NA,0.0216982	0.000290514	0.000581267
2	rs2162330	95440769	NA,C	NA,A	NA,0.994048	NA,-0.00361131	NA,0.0555718	NA,0.0231064	0.0002905	0.000581239
2	rs141586722	95506324	NA,T	NA,C	NA,0.843254	NA,0.00122265	NA,0.0117578	NA,0.0375454	0.000290494	0.000581224
2	rs116882504	94741404	NA,C	NA,T	NA,0.950397	NA,-0.000455813	NA,0.0196877	NA,0.0080969	0.000290488	0.000581214
2	rs11107684	95142321	NA,T	NA,C	NA,0.907738	NA,-0.000636207	NA,0.0147711	NA,0.0151826	0.000290487	0.000581212
2	rs77603272	95209320	G,NA	C,NA	0.889662,NA	-0.0198076,NA	0.00631051,NA	2.77052,NA	0.000290486	0.000581284
2	rs117838326	94840203	NA,T	NA,C	NA,0.982143	NA,0.000561351	NA,0.0322783	NA,0.00606816	0.000290483	0.000581206
2	rs76933931	94891870	NA,T	NA,C	NA,0.985119	NA,0.000924872	NA,0.0353055	NA,0.00917259	0.000290482	0.000581202
2	rs12319966	94967725	NA,G	NA,C	NA,0.982143	NA,0.000808833	NA,0.0322783	NA,0.00877011	0.000290471	0.00058118
2	rs75241467	94967490	NA,A	NA,G	NA,0.982143	NA,0.00175481	NA,0.0322783	NA,0.0192495	0.000290471	0.000581179
2	rs77336498	94938603	NA,G	NA,A	NA,0.918651	NA,0.000813665	NA,0.0156369	NA,0.0184075	0.000290466	0.00058117
2	rs189690486	95323350	NA,A	NA,G	NA,0.953373	NA,-0.0022958	NA,0.0202746	NA,0.041033	0.00029046	0.000581156
2	rs146553703	94859645	NA,G	NA,A	NA,0.980159	NA,0.00139903	NA,0.0306528	NA,0.0161049	0.000290452	0.000581141
2	rs142106657	95153328	NA,A	NA,G	NA,0.972222	NA,-0.00176757	NA,0.0260119	NA,0.0241899	0.000290452	0.000581142
2	rs76615807	95508316	NA,G	NA,A	NA,0.843254	NA,0.00104131	NA,0.0117578	NA,0.0317838	0.000290445	0.000581127
2	rs148838967	95120081	NA,A	NA,T	NA,0.967262	NA,-0.000377079	NA,0.0240217	NA,0.00547353	0.000290444	0.000581126
2	rs113890685	95621412	NA,T	NA,C	NA,0.920635	NA,-0.000508539	NA,0.0158141	NA,0.0112865	0.000290443	0.000581123
2	rs141032270	95489528	C,NA	G,NA	0.854871,NA	0.00736035,NA	0.00561322,NA	0.721767,NA	0.000289157	0.000578257
2	rs148842581	94818615	C,NA	T,NA	0.977137,NA	-0.0164271,NA	0.0132281,NA	0.668984,NA	0.000288004	0.000576179
2	rs112722628	94912088	C,NA	T,NA	0.975149,NA	-0.0116297,NA	0.0127009,NA	0.443884,NA	0.000287484	0.000575125
2	rs77931306	95167561	C,NA	A,NA	0.949304,NA	0.0282539,NA	0.00901262,NA	2.76474,NA	0.000286799	0.000574066
2	rs75386214	95455986	T,NA	C,NA	0.899602,NA	0.00196536,NA	0.00657888,NA	0.116259,NA	0.000285912	0.000572128
2	rs2366798	95263784	A,A	G,G	0.600398,0.608135	0.0123853,-0.00951691	0.00403651,0.00875659	2.66703,0.557343	0.000285667	0.000571616
2	rs73228537	95053721	C,NA	T,NA	0.949304,NA	-0.00967058,NA	0.00901262,NA	0.547801,NA	0.000285554	0.000571293
2	rs2128894	94883246	C,C	T,T	0.365805,0.265873	0.00717148,0.00981958	0.00410491,0.00967566	1.09351,0.508406	0.000285136	0.000570298
2	rs10859798	95322237	A,A	G,G	0.814115,0.532738	-0.014889,-0.0140227	0.00508247,0.00856774	2.46912,0.992693	0.000284641	0.000569318
2	rs61935372	95206476	C,NA	A,NA	0.889662,NA	-0.0196664,NA	0.00631051,NA	2.73746,NA	0.000283226	0.000566756
2	rs150075564	95517618	A,NA	G,NA	0.94334,NA	0.0062864,NA	0.00855199,NA	0.335085,NA	0.000283105	0.00056646
2	rs4761641	95001686	C,C	T,T	0.824056,0.746032	0.0118869,0.00775084	0.00519247,0.00982053	1.65631,0.366565	0.00028308	0.000566038
2	rs76651634	95496657	C,C	T,T	0.955268,0.991071	-0.0109237,-0.0900814	0.00956466,0.0454422	0.596164,1.32383	0.000282626	0.000565598
2	rs7299457	95480709	C,C	T,T	0.235586,0.422619	0.00511307,0.0108906	0.00465908,0.00865361	0.564716,0.681502	0.000281729	0.000562774
2	rs117516378	95513907	C,NA	A,NA	0.94334,NA	0.00624599,NA	0.00855199,NA	0.332386,NA	0.000281614	0.000563477
2	rs2366633	95073060	T,T	C,C	0.907555,0.895833	0.0174782,0.00424475	0.00682591,0.0139934	1.98088,0.118255	0.000281305	0.000561017
2	rs61935446	95263197	A,A	G,G	0.601392,0.608135	0.0123905,-0.0096659	0.0040382,0.00875659	2.66703,0.569182	0.00028117	0.000562618
2	rs117037561	95495013	T,T	C,C	0.954274,0.991071	-0.0107689,-0.0898558	0.00946506,0.0454422	0.593082,1.31875	0.000281098	0.00056254
2	rs4761628	94934702	G,NA	A,NA	0.957256,NA	0.00816982,NA	0.00977441,NA	0.39443,NA	0.000280861	0.000561916
2	rs61419968	95061399	T,T	C,C	0.968191,0.748016	-0.0235418,-0.00567542	0.0112664,0.00984603	1.43585,0.248464	0.000280092	0.00056044
2	rs10859805	95361464	T,T	A,A	0.67495,0.758929	0.0105087,0.00942912	0.00422113,0.00999379	1.8931,0.461645	0.000279534	0.000558557
2	rs10128879	95331124	T,T	C,C	0.195825,0.494048	0.00198334,0.017538	0.0049823,0.00854996	0.16079,1.3953	0.000279476	0.000559102
2	rs11107764	95264735	C,C	A,A	0.600398,0.608135	0.0123853,-0.0093132	0.00403651,0.00875659	2.66703,0.541324	0.000278803	0.000557882
2	rs12820450	95322236	C,NA	T,NA	0.960239,NA	0.0230253,NA	0.0101186,NA	1.64067,NA	0.000278405	0.000557222
2	rs149381280	95239666	C,NA	T,NA	0.991054,NA	-0.0287347,NA	0.0209976,NA	0.766592,NA	0.000278092	0.000556311
2	rs74687215	95505391	G,NA	C,NA	0.941352,NA	0.00626101,NA	0.00841466,NA	0.340235,NA	0.000277741	0.000555709
2	rs61935421	95236553	G,NA	C,NA	0.89165,NA	-0.0193164,NA	0.00636104,NA	2.62124,NA	0.000277441	0.000555162
2	rs113228061	95476873	G,NA	T,NA	0.893638,NA	0.00250206,NA	0.00641306,NA	0.157125,NA	0.000277108	0.000554532
2	rs4761694	95264388	A,A	G,G	0.600398,0.608135	0.0123382,-0.00941258	0.00403651,0.00875659	2.65009,0.549115	0.000276983	0.000554242
2	rs4502040	94935900	G,NA	A,NA	0.081511,NA	-0.0075025,NA	0.00722594,NA	0.524121,NA	0.000276757	0.000553831
2	rs112659891	95532132	T,NA	C,NA	0.94831,NA	0.00712169,NA	0.00893021,NA	0.371437,NA	0.000275962	0.000552379
2	rs58755632	95331200	T,NA	C,NA	0.932406,NA	-0.0202271,NA	0.00787557,NA	1.9906,NA	0.000275581	0.000551468
2	rs80100960	95493524	G,NA	T,NA	0.942346,NA	0.00610335,NA	0.00848241,NA	0.326229,NA	0.000275506	0.000551258
2	rs4761490	95000543	T,T	C,C	0.880716,0.838294	0.0164495,0.0052403	0.00610001,0.0116103	2.15464,0.185928	0.000275448	0.000550736
2	rs57140437	95316553	T,T	C,C	0.941352,0.65873	-0.0160381,-0.0195838	0.00841466,0.00901572	1.24677,1.52518	0.000274614	0.000549275
2	rs7308406	95544660	G,G	C,C	0.49503,0.532738	-0.00790954,-0.0101232	0.00395449,0.00856774	1.34213,0.624548	0.000274222	0.000547895
2	rs12831939	94927854	A,A	G,G	0.960239,0.865079	0.0154786,0.00973981	0.0101186,0.0125123	0.899332,0.360195	0.000273169	0.000546453
2	rs11107741	95224080	G,NA	T,NA	0.958251,NA	0.020762,NA	0.00988495,NA	1.44737,NA	0.000273054	0.000546505
2	rs57804636	95061781	A,A	T,T	0.968191,0.738095	-0.023629,-0.00464703	0.0112664,0.00972244	1.44411,0.198821	0.000272604	0.000545454
2	rs7305691	95193185	C,NA	T,NA	0.013917,NA	0.00927885,NA	0.0168776,NA	0.234723,NA	0.000272213	0.00054461
2	rs75363763	95591269	T,NA	C,NA	0.987078,NA	-0.015894,NA	0.0175062,NA	0.438989,NA	0.00027217	0.000544605
2	rs112786038	95210747	T,NA	C,NA	0.889662,NA	-0.0194369,NA	0.00631051,NA	2.68414,NA	0.000272093	0.000544477
2	rs74380362	95536617	C,NA	A,NA	0.955268,NA	0.00688061,NA	0.00956466,NA	0.326143,NA	0.000271974	0.000544191
2	rs4762241	95552951	G,G	T,T	0.301193,0.287698	-0.00744949,-0.010864	0.00430962,0.00944284	1.07631,0.602171	0.000271936	0.000543551
2	rs80190035	95500918	C,NA	T,NA	0.942346,NA	0.00599884,NA	0.00848241,NA	0.319269,NA	0.000271832	0.000543907
2	rs2651985	95035174	A,A	G,G	0.55666,0.560516	-0.00516749,-0.0110458	0.00397994,0.00861267	0.711852,0.699699	0.000271709	0.000543972
2	rs1298698	94998286	G,G	A,A	0.259443,0.619048	-0.0109286,-0.00471477	0.00451065,0.0088025	1.8125,0.227515	0.000271404	0.000542814
2	rs55984078	95506493	C,NA	G,NA	0.89165,NA	0.00223865,NA	0.00636104,NA	0.139728,NA	0.000271056	0.000542418
2	rs61935445	95263024	C,C	A,A	0.601392,0.608135	0.0122538,-0.00977704	0.0040382,0.00875659	2.61807,0.578079	0.000270564	0.000541397
2	rs61935419	95232488	A,NA	C,NA	0.890656,NA	-0.0192835,NA	0.00633559,NA	2.63133,NA	0.000270216	0.000540708
2	rs116941605	95288264	G,NA	T,NA	0.982107,NA	-0.00871091,NA	0.014915,NA	0.252436,NA	0.000270216	0.00054061
2	rs10859822	95396906	A,A	C,C	0.652087,0.608135	-0.00634184,-0.0107369	0.00415099,0.00875659	0.897689,0.657294	0.00027021	0.000539693
2	rs78277263	94717187	T,NA	C,NA	0.908549,NA	-0.00570216,NA	0.00685915,NA	0.391697,NA	0.000270024	0.000540649
2	rs77533931	95475791	A,NA	G,NA	0.893638,NA	0.0023298,NA	0.00641306,NA	0.144852,NA	0.000269128	0.000538565
2	rs11107661	95107862	C,NA	T,NA	0.970179,NA	-0.0102465,NA	0.0116239,NA	0.422456,NA	0.000267764	0.000535687
2	rs11107665	95113121	G,NA	A,NA	0.905567,NA	-0.00911916,NA	0.00676109,NA	0.751021,NA	0.000267702	0.000535599
2	rs148217759	95000422	G,NA	A,NA	0.989066,NA	0.027988,NA	0.0190121,NA	0.850813,NA	0.000266962	0.000534258
2	rs17023636	95469649	A,A	C,C	0.955268,0.991071	-0.0111888,-0.0873081	0.00956466,0.0454422	0.616043,1.26206	0.000266924	0.000534182
2	rs11834379	95084370	C,NA	T,NA	0.972167,NA	-0.0102904,NA	0.0120196,NA	0.4068,NA	0.000266165	0.000532515
2	rs111803447	95231498	T,NA	C,NA	0.890656,NA	-0.0191903,NA	0.00633559,NA	2.61015,NA	0.000265994	0.000532259
2	rs7399211	95475419	T,T	C,C	0.955268,0.991071	-0.0114425,-0.0867329	0.00956466,0.0454422	0.635319,1.24943	0.000265943	0.00053222
2	rs10777661	95361696	A,A	C,C	0.67495,0.757937	0.010642,0.00823918	0.00422113,0.00997981	1.93189,0.388234	0.00026572	0.00053096
2	rs11615536	94742537	A,NA	G,NA	0.974155,NA	0.00886979,NA	0.0124606,NA	0.321872,NA	0.000264834	0.000529907
2	rs138800682	95469614	A,A	T,T	0.955268,0.991071	-0.0113502,-0.0867924	0.00956466,0.0454422	0.62828,1.25073	0.000264789	0.00052991
2	rs77906846	95157008	G,NA	A,NA	0.975149,NA	0.0327557,NA	0.0127009,NA	2.004,NA	0.000264781	0.000529864
2	rs61167614	95183863	G,NA	T,NA	0.966203,NA	-0.00206943,NA	0.0109412,NA	0.0705902,NA	0.000264667	0.000529492
2	rs71458584	95655197	T,NA	A,NA	0.985089,NA	0.029755,NA	0.0163138,NA	1.16644,NA	0.000264665	0.000529601
2	rs145151658	95608083	A,NA	G,NA	0.987078,NA	0.013012,NA	0.0175062,NA	0.339788,NA	0.000264608	0.000529251
2	rs6538520	95003358	A,A	C,C	0.777336,0.583333	0.00717546,0.0144347	0.00475237,0.00867062	0.882474,1.01793	0.000264044	0.000528119
2	rs145697862	95110045	T,NA	C,NA	0.963221,NA	0.0190042,NA	0.0105045,NA	1.15226,NA	0.000264028	0.000527876
2	rs12830170	95232102	C,NA	T,NA	0.853877,NA	-0.0112857,NA	0.00559735,NA	1.35879,NA	0.000263823	0.00052781
2	rs116851918	95042551	C,NA	T,NA	0.986084,NA	-0.0253409,NA	0.0168779,NA	0.875348,NA	0.000263091	0.000526444
2	rs12818477	95653020	A,NA	T,NA	0.985089,NA	0.0296462,NA	0.0163138,NA	1.16002,NA	0.000262808	0.000525885
2	rs79701430	95675073	T,T	C,C	0.843936,0.876984	0.00675392,0.0196026	0.00544795,0.0130145	0.6674,0.879388	0.000262551	0.000524956
2	rs34695888	95655233	T,NA	G,NA	0.985089,NA	0.0295947,NA	0.0163138,NA	1.15699,NA	0.000261937	0.000524142
2	rs117706468	95086638	T,NA	C,NA	0.972167,NA	-0.0101017,NA	0.0120196,NA	0.397222,NA	0.000261786	0.000523756
2	rs12099816	95226240	C,NA	T,NA	0.889662,NA	-0.0192072,NA	0.00631051,NA	2.63133,NA	0.000261731	0.000523741
2	rs61935401	95215585	C,NA	T,NA	0.889662,NA	-0.0192072,NA	0.00631051,NA	2.63133,NA	0.000261731	0.000523741
2	rs148747370	95332297	A,NA	G,NA	0.937376,NA	0.00771354,NA	0.0081604,NA	0.462766,NA	0.000260494	0.000521194
2	rs67411117	95031735	T,NA	A,NA	0.835984,NA	-0.0054651,NA	0.00533946,NA	0.514197,NA	0.000259669	0.000519411
2	rs2651962	95002363	T,NA	C,NA	0.518887,NA	-0.00745324,NA	0.00395712,NA	1.22452,NA	0.000259634	0.000519432
2	rs11107658	95098984	G,G	C,C	0.77833,0.977182	-0.00711722,0.0397726	0.00475997,0.0286274	0.870129,0.783214	0.000259544	0.000519169
2	rs61935448	95265879	G,G	A,A	0.600398,0.617063	0.012522,-0.00828367	0.00403651,0.00879376	2.71648,0.460678	0.000259411	0.000519079
2	rs12426730	95002540	A,A	C,C	0.924453,0.895833	-0.00698076,0.0221697	0.00748151,0.0139934	0.454959,0.94643	0.00025941	0.000519141
2	rs117207609	95475771	G,G	A,A	0.94334,0.839286	-0.00882989,-0.0214006	0.00855199,0.0116392	0.520223,1.1807	0.000259266	0.000518416
2	rs139931092	94785770	C,C	T,T	0.895626,0.933532	-0.00967883,0.0144102	0.00646666,0.0171606	0.871393,0.39679	0.000259175	0.000518423
2	rs2651959	95000896	T,T	C,C	0.27833,0.577381	-0.00155086,0.0169625	0.00441154,0.00865361	0.139555,1.30124	0.000259121	0.000518504
2	rs148397550	95617479	A,NA	G,NA	0.893638,NA	0.00242377,NA	0.00641306,NA	0.151519,NA	0.000259027	0.000518335
2	rs76545735	95541716	T,NA	C,NA	0.916501,NA	0.0133123,NA	0.00714714,NA	1.20399,NA	0.000258299	0.000516825
2	rs1648430	95334192	C,C	A,A	0.058648,0.334325	0.0168774,0.0181227	0.00841467,0.00906124	1.34788,1.34201	0.00025818	0.000516378
2	rs34697807	95238259	A,NA	G,NA	0.796223,NA	-0.00819729,NA	0.00490845,NA	1.02268,NA	0.000257148	0.000514444
2	rs62621234	95494731	A,NA	G,NA	0.942346,NA	0.00554825,NA	0.00848241,NA	0.289837,NA	0.00025698	0.000514193
2	rs111923432	94907247	G,NA	A,NA	0.987078,NA	-0.0104108,NA	0.0175062,NA	0.258024,NA	0.000256297	0.00051273
2	rs12369392	95162059	A,NA	G,NA	0.966203,NA	0.0225156,NA	0.0109412,NA	1.40228,NA	0.000255759	0.000511836
2	rs7961443	95173317	C,NA	T,NA	0.013917,NA	0.00825944,NA	0.0168776,NA	0.204414,NA	0.000255401	0.000510982
2	rs7309909	94997356	A,A	G,G	0.385686,0.684524	-0.00931061,-0.00556936	0.00406188,0.00919868	1.65966,0.2637	0.000255386	0.000510803
2	rs10745686	95120660	C,C	T,T	0.130219,0.125992	0.0139989,0.0118786	0.00587486,0.0128817	1.76499,0.447985	0.000255104	0.00051029
2	rs117197737	95157494	A,NA	G,NA	0.963221,NA	-0.00335944,NA	0.0105045,NA	0.125453,NA	0.000254516	0.000509185
2	rs77385210	95013566	G,G	A,A	0.987078,0.890873	0.0377534,-0.00277726	0.0175062,0.0137097	1.5081,0.0759966	0.000253134	0.00050666
2	rs4019550	94980390	C,C	T,T	0.34493,0.320437	0.000182867,0.0179369	0.0041594,0.00916045	0.0155031,1.29912	0.000252952	0.000506138
2	rs113918189	94719017	T,T	C,C	0.925447,0.657738	0.00494217,-0.0133937	0.00752717,0.00900943	0.291194,0.862922	0.000252424	0.000504983
2	rs7976638	95693407	G,G	A,A	0.331014,0.327381	0.00469543,0.0091118	0.00420153,0.00910944	0.578793,0.498687	0.000252413	0.000504577
2	rs7967093	95236752	G,NA	A,NA	0.796223,NA	-0.00828827,NA	0.00490845,NA	1.03952,NA	0.000252316	0.000504781
2	rs58517159	95226491	C,NA	G,NA	0.889662,NA	-0.0189774,NA	0.00631051,NA	2.57904,NA	0.000252085	0.000504438
2	rs193142607	95682839	A,NA	C,NA	0.978131,NA	0.00668751,NA	0.0135185,NA	0.207037,NA	0.000251869	0.000504011
2	rs12829789	95271002	C,NA	G,NA	0.884692,NA	-0.00480886,NA	0.00619033,NA	0.359263,NA	0.000251095	0.000502418
2	rs79379362	95506799	A,A	G,G	0.959245,0.991071	-0.0100428,-0.088078	0.00999958,0.0454422	0.501382,1.27907	0.000250898	0.000502113
2	rs2436635	95332546	G,G	T,T	0.05666,0.332341	0.0172043,0.0181956	0.00855199,0.00907473	1.3541,1.34723	0.000250895	0.00050182
2	rs113220345	95438797	C,NA	T,NA	0.983101,NA	-0.0227187,NA	0.0153396,NA	0.858255,NA	0.000250848	0.000501998
2	rs11833941	95117608	A,NA	G,NA	0.846918,NA	-0.00549265,NA	0.00549107,NA	0.498706,NA	0.000250691	0.000501445
2	rs139016933	95122939	A,NA	G,NA	0.979125,NA	-0.0216195,NA	0.0138296,NA	0.928163,NA	0.000249966	0.000500162
2	rs3943776	95255132	A,NA	G,NA	0.008946,NA	0.0132615,NA	0.0209979,NA	0.277636,NA	0.000249282	0.000498756
2	rs2886830	95338804	T,NA	C,NA	0.979125,NA	0.0110739,NA	0.0138296,NA	0.373369,NA	0.000249216	0.000498489
2	rs7298498	95541834	T,T	A,A	0.49503,0.53373	-0.00767898,-0.0100705	0.00395449,0.00856887	1.28269,0.619976	0.00024916	0.00049785
2	rs79350049	95611150	A,NA	C,NA	0.892644,NA	0.00218939,NA	0.00638686,NA	0.135637,NA	0.000248529	0.000497333
2	rs76428350	94898159	A,NA	G,NA	0.987078,NA	-0.00983701,NA	0.0175062,NA	0.240958,NA	0.000247925	0.000495986
2	rs2625934	95003905	T,T	C,C	0.034791,0.267857	-0.0140383,0.0129028	0.0107894,0.00965281	0.713957,0.741541	0.000247885	0.000496187
2	rs12426342	95001332	A,A	G,G	0.926441,0.895833	-0.00674821,0.0222133	0.0075738,0.0139934	0.42837,0.949154	0.000247781	0.000495879
2	rs148734777	95635312	A,NA	G,NA	0.987078,NA	0.0118159,NA	0.0175062,NA	0.301288,NA	0.000246698	0.000493445
2	rs137924425	95163691	T,NA	C,NA	0.986084,NA	0.0283996,NA	0.0168779,NA	1.03413,NA	0.000246602	0.000493355
2	rs75566720	95160960	G,NA	C,NA	0.975149,NA	-0.00181595,NA	0.0127009,NA	0.0524156,NA	0.000246494	0.00049303
2	rs116887098	95460598	G,G	A,A	0.955268,0.991071	-0.0100735,-0.0870242	0.00956466,0.0454422	0.534246,1.25582	0.000246162	0.000492634
2	rs7489169	95317614	T,T	A,A	0.365805,0.595238	-0.000967558,0.0184699	0.00410491,0.00870879	0.0895573,1.46935	0.000244942	0.000489946
2	rs55643569	94809301	T,T	A,A	0.89662,0.93254	-0.0100426,0.0109659	0.00649407,0.017043	0.913635,0.28404	0.000244551	0.000489159
2	rs71458554	95025669	C,NA	T,NA	0.966203,NA	-0.00888255,NA	0.0109412,NA	0.379988,NA	0.000244327	0.000488723
2	rs113675949	95019977	T,T	C,C	0.986084,0.890873	0.0216932,0.0120498	0.0168779,0.0137097	0.701831,0.420853	0.000244114	0.000488407
2	rs2086779	95032814	A,NA	T,NA	0.833002,NA	0.00561662,NA	0.00530104,NA	0.538565,NA	0.000243944	0.000487858
2	rs144250024	95399413	A,NA	G,NA	0.99006,NA	0.0218371,NA	0.01993,NA	0.563495,NA	0.000243839	0.00048789
2	rs117849808	94887881	A,NA	C,NA	0.955268,NA	0.0129399,NA	0.00956466,NA	0.754258,NA	0.000243442	0.000486625
2	rs60755216	95609819	C,NA	T,NA	0.892644,NA	0.00205477,NA	0.00638686,NA	0.126292,NA	0.0002434	0.000487069
2	rs148711675	95140316	T,NA	C,NA	0.983101,NA	-0.0134058,NA	0.0153396,NA	0.417762,NA	0.000243362	0.00048687
2	rs11107572	94918442	G,G	A,A	0.537773,0.710317	0.00396735,-0.0160398	0.00396563,0.00942357	0.498803,1.05189	0.000243295	0.000486763
2	rs113655146	95623617	A,NA	G,NA	0.893638,NA	0.00201815,NA	0.00641306,NA	0.123208,NA	0.000243023	0.00048631
2	rs11107822	95359025	A,A	G,G	0.941352,0.738095	-0.0201373,-0.0151838	0.00841466,0.00972244	1.77714,0.926824	0.000242534	0.000484986
2	rs140279427	95386634	T,NA	C,NA	0.988072,NA	0.00769244,NA	0.0182119,NA	0.172151,NA	0.000242068	0.000484417
2	rs75508588	95678398	C,NA	T,NA	0.972167,NA	0.00508584,NA	0.0120196,NA	0.172501,NA	0.000241834	0.000483864
2	rs143709527	95253859	C,NA	T,NA	0.987078,NA	0.0271986,NA	0.0175062,NA	0.919858,NA	0.000240993	0.000482048
2	rs7976767	95605549	T,T	C,C	0.676938,0.670635	-0.00391395,-0.0101327	0.00422788,0.00909539	0.450289,0.57633	0.000240548	0.000480866
2	rs78282576	95621527	G,NA	C,NA	0.893638,NA	0.00192806,NA	0.00641306,NA	0.117086,NA	0.000239732	0.000479725
2	rs138055333	95615257	T,NA	C,NA	0.893638,NA	0.00192806,NA	0.00641306,NA	0.117086,NA	0.000239732	0.000479725
2	rs61936746	95109782	G,NA	A,NA	0.884692,NA	-0.00518765,NA	0.00619033,NA	0.395756,NA	0.000239715	0.000479459
2	rs78952296	95339357	G,NA	A,NA	0.939364,NA	0.00710757,NA	0.00828432,NA	0.407915,NA	0.000238389	0.000476963
2	rs11613607	95529427	A,A	G,G	0.492048,0.535714	-0.00767957,-0.0102363	0.0039548,0.00857124	1.28269,0.633812	0.000238288	0.000476133
2	rs2455149	95002967	G,G	A,A	0.279324,0.574405	-0.000983448,0.0164586	0.00440672,0.00864561	0.0843875,1.24451	0.000237425	0.000475084
2	rs77346728	95463739	C,C	T,T	0.955268,0.991071	-0.0102437,-0.0857496	0.00956466,0.0454422	0.546417,1.22797	0.000237108	0.000474516
2	rs73370367	94804184	G,G	T,T	0.89662,0.909722	-0.0105695,-0.000418533	0.00649407,0.0149162	0.984561,0.00983208	0.000236933	0.000473951
2	rs61937468	95289892	T,T	C,C	0.906561,0.883929	-0.0180226,0.0236806	0.00679323,0.0133454	2.09814,1.11924	0.000236927	0.000474129
2	rs117264318	95460720	T,NA	C,NA	0.982107,NA	0.0170194,NA	0.014915,NA	0.595456,NA	0.000236726	0.000473656
2	rs75200697	95418777	G,NA	A,NA	0.986084,NA	0.00585667,NA	0.0168779,NA	0.137517,NA	0.000236686	0.000473561
2	rs75500873	94906338	T,T	A,A	0.804175,0.646825	0.00850887,0.00974252	0.0049823,0.00894365	1.05715,0.559073	0.000236323	0.000472512
2	rs11609550	95529332	G,NA	A,NA	0.94334,NA	0.00479186,NA	0.00855199,NA	0.240136,NA	0.000236291	0.000472798
2	rs114461900	95595917	T,NA	A,NA	0.893638,NA	0.00209361,NA	0.00641306,NA	0.128383,NA	0.000236219	0.000472698
2	rs17022519	94906141	G,G	A,A	0.803181,0.646825	0.00854038,0.00919258	0.00497278,0.00894365	1.066,0.517086	0.000236027	0.000471907
2	rs7397218	95467354	C,C	T,T	0.954274,0.991071	-0.0098909,-0.0858039	0.00946506,0.0454422	0.528669,1.22915	0.000235406	0.000471108
2	rs2128899	95032498	T,T	C,C	0.624254,0.574405	-0.0042643,-0.0129949	0.00408236,0.00864561	0.528381,0.876726	0.000235296	0.000471049
2	rs11609632	95322943	C,NA	G,NA	0.929423,NA	0.00169442,NA	0.00771974,NA	0.0828794,NA	0.000235222	0.000470715
2	rs139382333	95549594	G,NA	T,NA	0.976143,NA	-0.0200616,NA	0.0129561,NA	0.915349,NA	0.000234791	0.000469678
2	rs835044	95397552	C,C	T,T	0.354871,0.392857	0.00631005,0.010384	0.0041322,0.00875267	0.897052,0.628061	0.000234722	0.00046886
2	rs249151	95323370	G,G	A,A	0.030815,0.194444	0.0153165,0.0221041	0.0114408,0.0108009	0.743168,1.39035	0.000234292	0.000468715
2	rs10859866	95676984	C,C	T,T	0.33002,0.329365	0.00465381,0.00849757	0.00420473,0.00909539	0.57125,0.455729	0.000233989	0.00046776
2	rs2651974	95004153	T,NA	C,NA	0.516899,NA	-0.00713067,NA	0.00395656,NA	1.14565,NA	0.000233868	0.000467897
2	rs76505477	95031747	A,NA	G,NA	0.986084,NA	0.0169956,NA	0.0168779,NA	0.503144,NA	0.000233548	0.000467307
2	rs7135351	95455364	C,NA	T,NA	0.889662,NA	0.00156521,NA	0.00631051,NA	0.0946846,NA	0.000232972	0.000466213
2	rs4762214	95530700	T,T	C,C	0.492048,0.535714	-0.00763434,-0.0101869	0.0039548,0.00857124	1.27118,0.629605	0.00023293	0.000465434
2	rs61679133	94853113	T,T	C,C	0.872763,0.929563	-0.00920041,0.0130925	0.00593314,0.0167057	0.917293,0.363302	0.000232779	0.000465447
2	rs112006394	95558242	G,NA	A,NA	0.958251,NA	0.00533937,NA	0.00988495,NA	0.229817,NA	0.000232581	0.000465267
2	rs113091758	94781853	T,NA	G,NA	0.979125,NA	-0.0107693,NA	0.0138296,NA	0.360367,NA	0.000232503	0.00046525
2	rs7305909	95679700	A,A	G,G	0.33002,0.329365	0.00460861,0.00859416	0.00420473,0.00909539	0.563749,0.462541	0.000232139	0.000464064
2	rs1274523	95044161	C,NA	A,NA	0.00994,NA	-0.0124345,NA	0.0199304,NA	0.273521,NA	0.000232106	0.000464518
2	rs75762038	95618710	T,NA	C,NA	0.892644,NA	0.00169596,NA	0.00638686,NA	0.102046,NA	0.000230708	0.00046167
2	rs138170234	94827315	A,NA	G,NA	0.988072,NA	0.0172279,NA	0.0182119,NA	0.463237,NA	0.000230051	0.000460276
2	rs12309664	94988288	C,C	T,T	0.981113,0.889881	0.00454969,-0.023909	0.0145245,0.0136555	0.122573,1.09709	0.000229925	0.000460202
2	rs7307463	95167414	A,NA	G,NA	0.965209,NA	-0.00054889,NA	0.0107893,NA	0.0179884,NA	0.00022954	0.00045923
2	rs144777714	95055319	T,NA	C,NA	0.992048,NA	0.017838,NA	0.0222601,NA	0.37373,NA	0.000229528	0.000458974
2	rs12816964	95422393	T,NA	A,NA	0.983101,NA	0.0264689,NA	0.0153396,NA	1.07349,NA	0.000228637	0.000457517
2	rs11107761	95254728	T,NA	C,NA	0.962227,NA	0.0249594,NA	0.0103707,NA	1.79327,NA	0.00022857	0.000457455
2	rs10777656	95331768	A,A	T,T	0.315109,0.423611	0.00782334,0.0147082	0.00425597,0.00865091	1.18024,1.05015	0.000228497	0.000457152
2	rs61170661	95098006	C,C	T,T	0.717694,0.764881	0.00750768,-0.00706334	0.00439248,0.01008	1.05843,0.315626	0.000228259	0.000455604
2	rs75258865	95641462	G,NA	A,NA	0.892644,NA	0.00161761,NA	0.00638686,NA	0.0968784,NA	0.000228125	0.000456501
2	rs12372422	95304531	A,NA	C,NA	0.966203,NA	0.0242269,NA	0.0109412,NA	1.57172,NA	0.000228065	0.000456458
2	rs117097245	95531509	C,NA	T,NA	0.985089,NA	0.00719579,NA	0.0163138,NA	0.181015,NA	0.000227886	0.000455965
2	rs11107825	95363043	C,C	T,T	0.67495,0.759921	0.0102594,0.00815293	0.00422113,0.0100079	1.82164,0.381667	0.000227594	0.000454813
2	rs77970880	95596813	C,NA	T,NA	0.892644,NA	0.00212962,NA	0.00638686,NA	0.131471,NA	0.000227121	0.000454495
2	rs4131535	95097788	C,C	T,T	0.717694,0.764881	0.00750768,-0.00695735	0.00439248,0.01008	1.05843,0.309749	0.000226705	0.000452503
2	rs80117583	95642990	G,NA	A,NA	0.892644,NA	0.00157247,NA	0.00638686,NA	0.0939216,NA	0.000226665	0.000453579
2	rs73228532	95045681	G,NA	A,NA	0.983101,NA	-0.0168181,NA	0.0153396,NA	0.56398,NA	0.000226417	0.000452992
2	rs112281197	95665919	C,NA	T,NA	0.892644,NA	0.00156148,NA	0.00638686,NA	0.0932035,NA	0.000226313	0.000452874
2	rs76634946	95613588	G,NA	C,NA	0.892644,NA	0.00156148,NA	0.00638686,NA	0.0932035,NA	0.000226313	0.000452874
2	rs11107552	94882590	G,G	A,A	0.625249,0.634921	4.43992e-05,-0.0174311	0.00408453,0.00887871	0.00378303,1.30437	0.000226298	0.00045283
2	rs10859709	94897609	T,T	C,C	0.408549,0.77877	0.00157998,-0.0193311	0.00402215,0.0102986	0.158358,1.21818	0.000226064	0.000452355
2	rs139348286	95521212	T,NA	C,NA	0.94334,NA	0.0043746,NA	0.00855199,NA	0.215397,NA	0.000225863	0.000451935
2	rs7135879	95665403	A,A	G,G	0.843936,0.876984	0.00642805,0.0188042	0.00544795,0.0130145	0.623351,0.828287	0.000225394	0.000450687
2	rs10745704	95226936	A,A	G,G	0.254473,0.392857	0.0124482,-0.00719193	0.00453928,0.00875267	2.21465,0.385887	0.00022525	0.000450622
2	rs17855933	95660182	G,NA	A,NA	0.892644,NA	0.00152734,NA	0.00638686,NA	0.0909799,NA	0.000225226	0.000450699
2	rs80206371	95664217	C,NA	A,NA	0.892644,NA	0.00152734,NA	0.00638686,NA	0.0909799,NA	0.000225226	0.000450699
2	rs113633577	95644825	T,NA	C,NA	0.892644,NA	0.00152734,NA	0.00638686,NA	0.0909799,NA	0.000225226	0.000450699
2	rs12817605	95315513	G,G	C,C	0.439364,0.487103	0.0043061,-0.0139243	0.0039837,0.0085522	0.553263,0.98509	0.000225188	0.000450612
2	rs138034127	95318641	C,NA	T,NA	0.988072,NA	0.0338926,NA	0.0182119,NA	1.20244,NA	0.000225147	0.00045054
2	rs7138088	95167527	C,NA	T,NA	0.965209,NA	-0.000312609,NA	0.0107893,NA	0.0101564,NA	0.000225022	0.000450193
2	rs78666950	95660912	T,NA	C,NA	0.892644,NA	0.00151666,NA	0.00638686,NA	0.0902859,NA	0.000224888	0.000450023
2	rs75590237	95651508	G,NA	A,NA	0.892644,NA	0.00151666,NA	0.00638686,NA	0.0902859,NA	0.000224888	0.000450023
2	rs112536418	94832820	C,NA	T,NA	0.978131,NA	-0.00879737,NA	0.0135185,NA	0.288026,NA	0.000224318	0.00044886
2	rs12578954	94899662	T,T	A,A	0.804175,0.608135	0.00935959,0.00484246	0.0049823,0.00875659	1.21966,0.236379	0.000224121	0.000448053
2	rs1863554	95316560	C,C	T,T	0.513917,0.416667	-0.0170983,-0.0040085	0.00395583,0.00867062	4.81132,0.191208	0.000224096	0.000449358
2	rs76574241	95636815	G,NA	T,NA	0.892644,NA	0.00148221,NA	0.00638686,NA	0.0880534,NA	0.000223806	0.000447859
2	rs56357400	95667574	A,NA	G,NA	0.892644,NA	0.00148221,NA	0.00638686,NA	0.0880534,NA	0.000223806	0.000447859
2	rs76201435	95637454	G,NA	A,NA	0.892644,NA	0.00148221,NA	0.00638686,NA	0.0880534,NA	0.000223806	0.000447859
2	rs77547742	95671725	T,NA	C,NA	0.892644,NA	0.00147185,NA	0.00638686,NA	0.0873833,NA	0.000223483	0.000447212
2	rs78085246	95648422	C,NA	T,NA	0.892644,NA	0.00147185,NA	0.00638686,NA	0.0873833,NA	0.000223483	0.000447212
2	rs71458567	95306090	T,NA	C,NA	0.966203,NA	0.0239345,NA	0.0109412,NA	1.54209,NA	0.000222651	0.000445621
2	rs11107669	95115623	A,NA	G,NA	0.849901,NA	-0.00444678,NA	0.00553562,NA	0.374893,NA	0.000222452	0.000444969
2	rs79929197	95639138	T,NA	A,NA	0.892644,NA	0.00143709,NA	0.00638686,NA	0.085142,NA	0.000222407	0.000445058
2	rs74364198	95647236	C,NA	T,NA	0.892644,NA	0.00142704,NA	0.00638686,NA	0.0844956,NA	0.000222098	0.00044444
2	rs6538625	95653741	A,A	T,T	0.331014,0.329365	0.00433521,0.00834509	0.00420153,0.00909539	0.519766,0.445055	0.000221692	0.000443198
2	rs56324965	95680734	T,NA	G,NA	0.89165,NA	0.00138111,NA	0.00636104,NA	0.0819094,NA	0.000221248	0.000442738
2	rs55797522	95638144	A,NA	G,NA	0.892644,NA	0.00139648,NA	0.00638686,NA	0.0825347,NA	0.000221164	0.000442572
2	rs141404127	95461757	C,NA	T,NA	0.981113,NA	0.005534,NA	0.0145245,NA	0.152924,NA	0.000221108	0.000442448
2	rs11107786	95310917	T,NA	C,NA	0.966203,NA	0.023837,NA	0.0109412,NA	1.53227,NA	0.000220911	0.000442137
2	rs77911227	95359910	T,NA	A,NA	0.982107,NA	0.00879925,NA	0.014915,NA	0.255537,NA	0.000220862	0.000441818
2	rs117836437	95035962	A,NA	G,NA	0.986084,NA	0.0159382,NA	0.0168779,NA	0.462175,NA	0.000220659	0.000441519
2	rs74623801	94898501	C,C	T,T	0.803181,0.606151	0.00929104,0.00503563	0.00497278,0.00874879	1.20965,0.248029	0.000220616	0.000441052
2	rs2367305	95666098	G,G	A,A	0.331014,0.329365	0.00456334,0.00819775	0.00420153,0.00909539	0.556847,0.434832	0.000220472	0.000440746
2	rs6538605	95533060	T,T	A,A	0.493042,0.535714	-0.00744864,-0.0100242	0.00395468,0.00857124	1.22452,0.615832	0.000220275	0.000440163
2	rs12366484	95321225	T,NA	C,NA	0.966203,NA	0.0237857,NA	0.0109412,NA	1.52712,NA	0.000220007	0.000440328
2	rs150035819	94891450	A,NA	G,NA	0.978131,NA	-0.0122106,NA	0.0135185,NA	0.436051,NA	0.000219736	0.000439712
2	rs117145009	95039814	T,NA	C,NA	0.991054,NA	0.0222966,NA	0.0209976,NA	0.54016,NA	0.000219727	0.000439723
2	rs11107824	95363018	C,C	G,G	0.673956,0.759921	0.0101585,0.00815293	0.0042178,0.0100079	1.79538,0.381667	0.000219585	0.00043881
2	rs75915634	95684421	T,NA	C,NA	0.892644,NA	0.00134191,NA	0.00638686,NA	0.0790499,NA	0.000219519	0.00043928
2	rs76374932	95682462	C,NA	T,NA	0.892644,NA	0.00134191,NA	0.00638686,NA	0.0790499,NA	0.000219519	0.00043928
2	rs56113117	95682954	A,NA	G,NA	0.892644,NA	0.00134191,NA	0.00638686,NA	0.0790499,NA	0.000219519	0.00043928
2	rs56098417	95684061	G,NA	A,NA	0.892644,NA	0.00134191,NA	0.00638686,NA	0.0790499,NA	0.000219519	0.00043928
2	rs77673564	95681119	A,NA	G,NA	0.892644,NA	0.00134191,NA	0.00638686,NA	0.0790499,NA	0.000219519	0.00043928
2	rs11107789	95313261	C,NA	T,NA	0.966203,NA	0.0237482,NA	0.0109412,NA	1.52336,NA	0.000219351	0.000439014
2	rs58378297	95034829	G,NA	A,NA	0.986084,NA	0.015769,NA	0.0168779,NA	0.455747,NA	0.000218741	0.000437683
2	rs249150	95323172	G,G	C,C	0.037773,0.333333	0.0176552,0.0180409	0.0103707,0.00906796	1.05218,1.33121	0.000218674	0.000437434
2	rs2625931	95045317	A,A	C,C	0.797217,0.729167	0.00341715,-0.0171961	0.0049174,0.0096192	0.312371,1.13178	0.000218407	0.000436881
2	rs6538536	95165703	T,NA	C,NA	0.967197,NA	0.000198264,NA	0.0111,NA	0.00623354,NA	0.00021835	0.000436855
2	rs57449404	95098307	C,C	T,T	0.7167,0.764881	0.00740862,-0.00690687	0.00438781,0.01008	1.03942,0.306963	0.000217885	0.00043492
2	rs73216050	95241657	G,NA	A,NA	0.864811,NA	-0.00714753,NA	0.0057824,NA	0.664688,NA	0.000217685	0.000435568
2	rs12299572	95164622	G,NA	A,NA	0.967197,NA	0.000238782,NA	0.0111,NA	0.00751834,NA	0.000217664	0.000435483
2	rs7307348	95239005	A,A	T,T	0.256461,0.406746	0.0133954,-0.00301903	0.00452769,0.00870204	2.50991,0.137486	0.000217639	0.000435361
2	rs145666784	95323600	C,NA	T,NA	0.980119,NA	-0.0195033,NA	0.0141639,NA	0.773346,NA	0.000217107	0.000434411
2	rs7296348	95654181	C,C	G,G	0.332008,0.328373	0.00433194,0.00854989	0.00419836,0.00910239	0.519766,0.458951	0.000216918	0.000433654
2	rs17250392	95068080	G,NA	A,NA	0.962227,NA	0.00762115,NA	0.0103707,NA	0.334967,NA	0.000216627	0.000433467
2	rs77878948	94806526	C,C	T,T	0.898608,0.934524	-0.00970383,0.0129878	0.00655017,0.0172809	0.858602,0.344563	0.000216448	0.000432969
2	rs34704705	95458722	G,G	A,A	0.955268,0.991071	-0.009521,-0.0843115	0.00956466,0.0454422	0.495496,1.19692	0.000216194	0.000432662
2	rs11107739	95222260	A,NA	G,NA	0.962227,NA	0.00187511,NA	0.0103707,NA	0.0672637,NA	0.00021601	0.000432163
2	rs79670651	95130760	A,A	G,G	0.810139,0.994048	-0.0114945,-0.0229423	0.00504129,0.0555718	1.64582,0.167668	0.000215956	0.000431938
2	rs1274522	95020759	T,NA	C,NA	0.777336,NA	-0.00351871,NA	0.00475237,NA	0.33814,NA	0.000215865	0.000431886
2	rs7315328	95320477	A,NA	G,NA	0.966203,NA	0.0235371,NA	0.0109412,NA	1.50227,NA	0.000215744	0.000431793
2	rs11107749	95238898	A,A	G,G	0.256461,0.411706	0.0133473,-0.00316311	0.00452769,0.00868585	2.49498,0.145249	0.00021566	0.000431402
2	rs12818151	95234015	G,NA	A,NA	0.854871,NA	-0.000201572,NA	0.00561322,NA	0.0126225,NA	0.00021561	0.000431453
2	rs55666888	95687854	A,NA	G,NA	0.983101,NA	-0.0201738,NA	0.0153396,NA	0.724778,NA	0.000215593	0.000431436
2	rs17855934	95694111	G,NA	T,NA	0.892644,NA	0.00120754,NA	0.00638686,NA	0.0705603,NA	0.000215586	0.000431408
2	rs148408161	95689226	A,NA	G,NA	0.892644,NA	0.00120754,NA	0.00638686,NA	0.0705603,NA	0.000215586	0.000431408
2	rs75013503	95690849	A,NA	G,NA	0.892644,NA	0.00120754,NA	0.00638686,NA	0.0705603,NA	0.000215586	0.000431408
2	rs11107728	95198377	T,NA	G,NA	0.959245,NA	0.0245995,NA	0.00999958,NA	1.85725,NA	0.00021545	0.000431183
2	rs12227661	95322953	A,A	C,C	0.805169,0.616071	0.0129354,0.0116903	0.00499191,0.00878946	2.01944,0.736347	0.000214868	0.00043009
2	rs138514103	94740122	T,NA	C,NA	0.988072,NA	0.0221894,NA	0.0182119,NA	0.651559,NA	0.000214857	0.000429924
2	rs78473865	94805764	T,T	C,C	0.898608,0.933532	-0.00966435,0.0129519	0.00655017,0.0171606	0.853576,0.346402	0.00021475	0.000429571
2	rs4761479	94890048	T,T	C,C	0.075547,0.220238	0.00350096,-0.0196607	0.0074815,0.0103152	0.193942,1.2468	0.000214593	0.000429417
2	rs117939359	94827680	T,NA	A,NA	0.988072,NA	0.0157804,NA	0.0182119,NA	0.413164,NA	0.000214475	0.000429117
2	rs12372328	95279743	T,NA	C,NA	0.962227,NA	0.0242008,NA	0.0103707,NA	1.70734,NA	0.000214348	0.000428985
2	rs55753317	95695050	C,NA	T,NA	0.892644,NA	0.00116276,NA	0.00638686,NA	0.0677599,NA	0.000214311	0.000428857
2	rs34295440	95216436	A,NA	G,NA	0.960239,NA	0.0242769,NA	0.0101186,NA	1.78439,NA	0.000213556	0.000427385
2	rs150156754	95359445	T,NA	C,NA	0.984095,NA	0.00653058,NA	0.0158037,NA	0.16785,NA	0.000213516	0.00042721
2	rs61936743	95101174	T,NA	C,NA	0.985089,NA	-0.0205334,NA	0.0163138,NA	0.68161,NA	0.000213371	0.000426948
2	rs11107573	94921688	T,NA	C,NA	0.981113,NA	0.0107288,NA	0.0145245,NA	0.337141,NA	0.000213177	0.000426572
2	rs17041180	95691067	C,NA	T,NA	0.927435,NA	-0.0123514,NA	0.00762141,NA	0.978394,NA	0.000213106	0.000426448
2	rs75934753	95070932	T,NA	C,NA	0.961233,NA	0.00737602,NA	0.0102422,NA	0.326587,NA	0.000212917	0.000426041
2	rs141005232	95614362	C,NA	T,NA	0.984095,NA	-0.0293194,NA	0.0158037,NA	1.19678,NA	0.000212842	0.000425831
2	rs2625923	95010371	A,NA	G,NA	0.77833,NA	-0.00301992,NA	0.00475997,NA	0.279185,NA	0.000212493	0.000425146
2	rs73225604	95579186	C,NA	T,NA	0.988072,NA	-0.0141531,NA	0.0182119,NA	0.35944,NA	0.000212454	0.000425142
2	rs140659047	95034801	T,NA	C,NA	0.986084,NA	0.0151813,NA	0.0168779,NA	0.433684,NA	0.000212372	0.000424939
2	rs112314686	95646700	G,NA	C,NA	0.984095,NA	-0.0208202,NA	0.0158037,NA	0.726541,NA	0.000212217	0.000424686
2	rs11107731	95204050	G,NA	A,NA	0.959245,NA	0.0244116,NA	0.00999958,NA	1.83457,NA	0.000212078	0.000424434
2	rs75408148	95148396	T,T	C,C	0.827038,0.928571	0.000483489,-0.0200703	0.00522759,0.0165981	0.0332434,0.644757	0.000212068	0.000424407
2	rs11838140	95095101	C,NA	T,NA	0.974155,NA	-0.00776875,NA	0.0124606,NA	0.273291,NA	0.000211957	0.000424079
2	rs61927237	94928595	A,NA	G,NA	0.951292,NA	-0.00605796,NA	0.00918509,NA	0.292816,NA	0.000211345	0.000422873
2	rs61935690	95329834	T,NA	C,NA	0.936382,NA	-0.016293,NA	0.00810069,NA	1.35367,NA	0.000211233	0.000422683
2	rs190217045	95465696	T,NA	G,NA	0.978131,NA	-0.0126964,NA	0.0135185,NA	0.458878,NA	0.000210864	0.000421818
2	rs2306884	95602672	T,T	C,C	0.843936,0.875992	0.00651776,0.0179012	0.00544795,0.0129696	0.63535,0.775948	0.000210612	0.000421131
2	rs35068827	95206249	A,NA	G,NA	0.959245,NA	0.0243176,NA	0.00999958,NA	1.82329,NA	0.000210439	0.000421154
2	rs11107799	95319075	T,NA	C,NA	0.966203,NA	0.0232015,NA	0.0109412,NA	1.46904,NA	0.000210288	0.00042087
2	rs11107735	95215055	C,NA	G,NA	0.960239,NA	0.0240869,NA	0.0101186,NA	1.76219,NA	0.000210258	0.000420784
2	rs117022849	95691354	A,NA	G,NA	0.987078,NA	-0.0111485,NA	0.0175062,NA	0.280476,NA	0.000210247	0.000420704
2	rs7138595	95163879	T,NA	C,NA	0.967197,NA	0.000714216,NA	0.0111,NA	0.0228727,NA	0.000209979	0.000420111
2	rs7135241	95163566	T,NA	C,NA	0.967197,NA	0.000714216,NA	0.0111,NA	0.0228727,NA	0.000209979	0.000420111
2	rs77535747	95659557	C,NA	T,NA	0.984095,NA	-0.0206112,NA	0.0158037,NA	0.716322,NA	0.000209916	0.000420082
2	rs148208480	95142171	T,NA	C,NA	0.988072,NA	-0.029872,NA	0.0182119,NA	0.995882,NA	0.000209779	0.000419741
2	rs11107733	95208410	A,NA	G,NA	0.959245,NA	0.0242731,NA	0.00999958,NA	1.81796,NA	0.000209674	0.000419622
2	rs11107730	95203982	T,NA	C,NA	0.959245,NA	0.0242731,NA	0.00999958,NA	1.81796,NA	0.000209674	0.000419622
2	rs58419790	95454302	C,C	G,G	0.955268,0.991071	-0.00926736,-0.0837931	0.00956466,0.0454422	0.478095,1.18581	0.000209519	0.000419304
2	rs150351291	95080101	A,NA	G,NA	0.972167,NA	-0.00788143,NA	0.0120196,NA	0.290724,NA	0.000209192	0.000418548
2	rs17023855	95657955	G,NA	A,NA	0.927435,NA	-0.0121767,NA	0.00762141,NA	0.958174,NA	0.000209118	0.000418467
2	rs17023875	95666843	C,NA	T,NA	0.927435,NA	-0.0121767,NA	0.00762141,NA	0.958174,NA	0.000209118	0.000418467
2	rs12810449	95210754	T,NA	C,NA	0.959245,NA	0.0242237,NA	0.00999958,NA	1.81204,NA	0.000208832	0.000417937
2	rs113138510	95638997	C,NA	G,NA	0.984095,NA	-0.0204952,NA	0.0158037,NA	0.710679,NA	0.000208666	0.000417579
2	rs11107769	95274678	A,NA	G,NA	0.962227,NA	0.023858,NA	0.0103707,NA	1.66921,NA	0.000208574	0.000417427
2	rs7303879	95301969	T,T	C,C	0.632207,0.828373	0.0130362,0.00353791	0.00410023,0.011337	2.83096,0.12206	0.000208521	0.00041725
2	rs9668287	94905963	T,T	C,C	0.114314,0.068452	0.00742063,-0.0284544	0.0062137,0.0169281	0.633792,1.03253	0.00020834	0.000416863
2	rs68187856	95641629	G,NA	A,NA	0.927435,NA	-0.0121341,NA	0.00762141,NA	0.953271,NA	0.000208173	0.000416575
2	rs61937956	95636205	G,NA	C,NA	0.927435,NA	-0.0121341,NA	0.00762141,NA	0.953271,NA	0.000208173	0.000416575
2	rs56152405	95638252	C,NA	T,NA	0.927435,NA	-0.0121341,NA	0.00762141,NA	0.953271,NA	0.000208173	0.000416575
2	rs17023860	95659654	A,NA	G,NA	0.927435,NA	-0.0121341,NA	0.00762141,NA	0.953271,NA	0.000208173	0.000416575
2	rs76596567	95055118	T,T	G,G	0.7833,0.732143	0.00219029,-0.0175423	0.00479895,0.00965281	0.188362,1.1601	0.000208047	0.000416196
2	rs12366722	95211308	T,NA	C,NA	0.960239,NA	0.023942,NA	0.0101186,NA	1.74535,NA	0.000207825	0.000415913
2	rs7138195	95169361	C,NA	G,NA	0.964215,NA	0.0202203,NA	0.0106439,NA	1.24055,NA	0.000207716	0.00041568
2	rs75979314	94892047	T,NA	C,NA	0.955268,NA	-0.011463,NA	0.00956466,NA	0.63689,NA	0.000207675	0.000415566
2	rs77131208	95127251	G,NA	A,NA	0.968191,NA	-0.0142035,NA	0.0112664,NA	0.683155,NA	0.000207205	0.000414538
2	rs7139075	95067233	G,G	T,T	0.114314,0.113095	-0.0111066,-0.0039715	0.0062137,0.0134972	1.13155,0.114317	0.000207141	0.000414064
2	rs77856298	95441423	T,T	C,C	0.956262,0.991071	-0.00940924,-0.08266	0.00966771,0.0454422	0.480932,1.16172	0.00020682	0.000413905
2	rs60320610	95010591	T,T	C,C	0.986084,0.910714	0.0223561,0.00782845	0.0168779,0.0149907	0.732099,0.220753	0.000206768	0.000413679
2	rs61937949	95614831	G,NA	T,NA	0.927435,NA	-0.0120648,NA	0.00762141,NA	0.945315,NA	0.000206657	0.000413541
2	rs61541373	95630906	A,NA	G,NA	0.927435,NA	-0.0120648,NA	0.00762141,NA	0.945315,NA	0.000206657	0.000413541
2	rs61937954	95630640	C,NA	G,NA	0.927435,NA	-0.0120648,NA	0.00762141,NA	0.945315,NA	0.000206657	0.000413541
2	rs10777667	95382487	C,C	T,T	0.129225,0.149802	-0.00847103,-0.0157377	0.00589404,0.011978	0.822014,0.7238	0.000206121	0.00041218
2	rs7136581	95239059	C,C	G,G	0.256461,0.406746	0.0132561,-0.00296903	0.00452769,0.00870204	2.46675,0.134918	0.000206095	0.000412273
2	rs77028818	95453251	A,A	G,G	0.955268,0.991071	-0.00918001,-0.0834439	0.00956466,0.0454422	0.472159,1.17836	0.000206041	0.000412344
2	rs80007301	95453247	T,T	C,C	0.955268,0.991071	-0.00918001,-0.0834439	0.00956466,0.0454422	0.472159,1.17836	0.000206041	0.000412344
2	rs11107818	95355021	A,A	G,G	0.941352,0.739087	-0.019766,-0.0143909	0.00841466,0.00973436	1.72528,0.856013	0.000205932	0.000411814
2	rs11107794	95317410	A,NA	G,NA	0.966203,NA	0.0229096,NA	0.0109412,NA	1.44045,NA	0.000205809	0.000411905
2	rs12314849	95031228	C,C	T,T	0.625249,0.571429	-0.00477099,-0.0107998	0.00408453,0.00863795	0.614786,0.675304	0.000205791	0.000412009
2	rs12369043	95209083	G,NA	A,NA	0.959245,NA	0.0240359,NA	0.00999958,NA	1.78967,NA	0.000205708	0.000411683
2	rs56130152	95615445	T,NA	C,NA	0.927435,NA	-0.0120182,NA	0.00762141,NA	0.939986,NA	0.000205653	0.000411533
2	rs1426469	95375095	A,A	G,G	0.136183,0.149802	-0.00784665,-0.0159719	0.00576457,0.011978	0.760812,0.739	0.000205516	0.00041099
2	rs7980356	95630658	C,C	T,T	0.33002,0.329365	0.00406927,0.00899597	0.00420473,0.00909539	0.477357,0.491296	0.0002055	0.000410833
2	rs149774400	95057855	T,NA	C,NA	0.986084,NA	0.0144864,NA	0.0168779,NA	0.408132,NA	0.000205393	0.000410977
2	rs77933094	94820434	C,NA	T,NA	0.984095,NA	-0.0127984,NA	0.0158037,NA	0.378787,NA	0.000205346	0.000410898
2	rs116958152	94696378	A,NA	T,NA	0.99006,NA	-0.0112902,NA	0.01993,NA	0.243318,NA	0.00020529	0.000410816
2	rs11838220	94986794	G,G	A,A	0.364811,0.455357	0.000593659,0.0159214	0.00410728,0.00858363	0.0530198,1.19643	0.000205214	0.000410661
2	rs10745713	95379351	C,C	T,T	0.129225,0.149802	-0.00844872,-0.0157377	0.00589404,0.011978	0.818917,0.7238	0.000205065	0.000410069
2	rs6538559	95238340	T,T	C,C	0.257455,0.406746	0.0133305,-0.00306903	0.00452197,0.00870204	2.49498,0.140064	0.000205053	0.000410186
2	rs12828112	95283552	G,NA	C,NA	0.961233,NA	0.0239008,NA	0.0102422,NA	1.70734,NA	0.000204969	0.000410217
2	rs73377717	95032157	T,NA	G,NA	0.947316,NA	-0.00604805,NA	0.0088502,NA	0.305951,NA	0.000204872	0.000409903
2	rs10859854	95621923	C,C	T,T	0.331014,0.328373	0.00411176,0.00915058	0.00420153,0.00910239	0.484443,0.502027	0.000204856	0.000409549
2	rs78170936	95348456	C,NA	T,NA	0.937376,NA	0.00480093,NA	0.0081604,NA	0.254677,NA	0.000204849	0.000409875
2	rs57309969	95623773	T,NA	C,NA	0.927435,NA	-0.0119758,NA	0.00762141,NA	0.935153,NA	0.000204752	0.000409729
2	rs11107705	95169709	A,NA	G,NA	0.964215,NA	0.0200275,NA	0.0106439,NA	1.22264,NA	0.000204741	0.000409727
2	rs2651971	95010679	C,NA	T,NA	0.77833,NA	-0.00279252,NA	0.00475997,NA	0.253812,NA	0.000204438	0.000409032
2	rs7959433	95671200	C,NA	G,NA	0.927435,NA	-0.0119594,NA	0.00762141,NA	0.933284,NA	0.000204406	0.000409036
2	rs60914337	95096237	T,NA	C,NA	0.974155,NA	-0.0072022,NA	0.0124606,NA	0.249288,NA	0.00020432	0.000408801
2	rs12827892	95283447	T,NA	C,NA	0.961233,NA	0.0238503,NA	0.0102422,NA	1.70162,NA	0.000204176	0.000408628
2	rs78694799	94913836	A,NA	G,NA	0.980119,NA	0.00432243,NA	0.0141639,NA	0.119052,NA	0.000204164	0.00040852
2	rs1365352	95383715	C,C	T,T	0.129225,0.149802	-0.00844872,-0.0156842	0.00589404,0.011978	0.818917,0.720352	0.000204102	0.000408142
2	rs144296199	95114644	G,NA	A,NA	0.989066,NA	0.0177273,NA	0.0190121,NA	0.454548,NA	0.000203963	0.000408164
2	rs61937951	95619739	A,NA	C,NA	0.927435,NA	-0.0119334,NA	0.00762141,NA	0.930331,NA	0.00020386	0.000407945
2	rs61937952	95619797	A,NA	G,NA	0.927435,NA	-0.0119334,NA	0.00762141,NA	0.930331,NA	0.00020386	0.000407945
2	rs78201539	95076031	A,NA	G,NA	0.972167,NA	0.00634506,NA	0.0120196,NA	0.223609,NA	0.000203796	0.000407704
2	rs11107865	95419099	C,NA	A,NA	0.889662,NA	0.000304752,NA	0.00631051,NA	0.0170584,NA	0.000203779	0.000407784
2	rs76447046	95442195	C,C	T,T	0.955268,0.988095	-0.00922577,-0.0717927	0.00956466,0.0394133	0.475265,1.16415	0.000203645	0.000407549
2	rs17022644	94943904	A,A	G,G	0.946322,0.931548	0.00862051,0.0162929	0.00877248,0.016928	0.487093,0.473911	0.000203441	0.000406933
2	rs56075446	95645575	C,NA	G,NA	0.927435,NA	-0.0119125,NA	0.00762141,NA	0.927954,NA	0.000203424	0.000407072
2	rs71458563	95281168	A,NA	C,NA	0.962227,NA	0.0235156,NA	0.0103707,NA	1.63153,NA	0.000203175	0.000406621
2	rs142767140	95526554	C,NA	T,NA	0.988072,NA	0.013895,NA	0.0182119,NA	0.351168,NA	0.000203099	0.000406383
2	rs249191	95347454	A,A	G,G	0.058648,0.260913	0.0191768,0.0148825	0.00841467,0.00973436	1.64457,0.898601	0.00020298	0.000405914
2	rs61937950	95618682	A,NA	G,NA	0.927435,NA	-0.0118911,NA	0.00762141,NA	0.92552,NA	0.000202979	0.000406181
2	rs2651969	95011002	A,NA	G,NA	0.77833,NA	-0.00274703,NA	0.00475997,NA	0.248825,NA	0.000202917	0.000405991
2	rs12815541	95172307	A,NA	G,NA	0.964215,NA	0.0198863,NA	0.0106439,NA	1.2096,NA	0.000202631	0.000405504
2	rs58559529	95681851	A,NA	C,NA	0.927435,NA	-0.0118699,NA	0.00762141,NA	0.92312,NA	0.000202542	0.000405307
2	rs17022998	95035654	A,NA	T,NA	0.986084,NA	0.0141607,NA	0.0168779,NA	0.396352,NA	0.000202316	0.000404821
2	rs73377777	95089220	A,NA	C,NA	0.974155,NA	-0.00704145,NA	0.0124606,NA	0.242599,NA	0.000202278	0.000404716
2	rs35845774	95209709	A,NA	G,NA	0.959245,NA	0.0238037,NA	0.00999958,NA	1.76219,NA	0.000202007	0.000404275
2	rs10777663	95378948	A,A	T,T	0.129225,0.149802	-0.00840044,-0.0156842	0.00589404,0.011978	0.812234,0.720352	0.000201855	0.000403652
2	rs1834614	95379724	A,A	G,G	0.129225,0.149802	-0.00840044,-0.0156842	0.00589404,0.011978	0.812234,0.720352	0.000201855	0.000403652
2	rs10777664	95379088	A,A	G,G	0.129225,0.149802	-0.00840044,-0.0156842	0.00589404,0.011978	0.812234,0.720352	0.000201855	0.000403652
2	rs150776655	94881579	A,NA	G,NA	0.955268,NA	0.0107667,NA	0.00956466,NA	0.584517,NA	0.000201746	0.000403398
2	rs11836483	94986897	G,G	T,T	0.364811,0.455357	0.00068506,0.0158184	0.00410728,0.00858363	0.0617136,1.18475	0.000201675	0.000403576
2	rs61935371	95205534	G,NA	A,NA	0.978131,NA	-0.0182687,NA	0.0135185,NA	0.75308,NA	0.00020166	0.000403471
2	rs923371	95616609	G,G	A,A	0.331014,0.327381	0.00402059,0.00931046	0.00420153,0.00910944	0.470312,0.513217	0.000201649	0.000403141
2	rs74625383	94937374	G,NA	T,NA	0.973161,NA	-0.0176029,NA	0.0122339,NA	0.823363,NA	0.00020157	0.000403309
2	rs78229863	95355668	C,NA	T,NA	0.937376,NA	0.00462121,NA	0.0081604,NA	0.243218,NA	0.000201372	0.000402919
2	rs1654932	95349983	C,C	T,T	0.058648,0.260913	0.0196655,0.0143224	0.00841467,0.00973436	1.71138,0.850155	0.00020132	0.000402594
2	rs182936872	94777741	C,NA	T,NA	0.992048,NA	-0.0153881,NA	0.0222601,NA	0.310349,NA	0.000201156	0.000402538
2	rs2367080	95391600	T,T	C,C	0.129225,0.149802	-0.00869488,-0.014825	0.00589404,0.011978	0.853379,0.665882	0.000200897	0.000401732
2	rs76838025	94798899	C,NA	A,NA	0.935388,NA	-0.0054044,NA	0.00804241,NA	0.29965,NA	0.000200808	0.000401832
2	rs11107708	95170764	A,NA	G,NA	0.965209,NA	0.0201069,NA	0.0107893,NA	1.20496,NA	0.000200763	0.000401764
2	rs61995686	95494618	A,NA	G,NA	0.99006,NA	0.0149098,NA	0.01993,NA	0.342566,NA	0.000200758	0.000401697
2	rs141073155	94740098	T,NA	G,NA	0.934394,NA	-0.004431,NA	0.00798549,NA	0.237339,NA	0.00020075	0.000401686
2	rs12368364	95378454	C,C	A,A	0.129225,0.149802	-0.00840044,-0.0156189	0.00589404,0.011978	0.812234,0.716144	0.0002007	0.000401343
2	rs10859815	95378579	A,A	C,C	0.129225,0.149802	-0.00840044,-0.0156189	0.00589404,0.011978	0.812234,0.716144	0.0002007	0.000401343
2	rs76509040	95357484	G,NA	T,NA	0.937376,NA	0.00458461,NA	0.0081604,NA	0.240904,NA	0.000200682	0.00040154
2	rs11107710	95173252	T,NA	C,NA	0.964215,NA	0.0197401,NA	0.0106439,NA	1.19618,NA	0.000200506	0.000401251
2	rs9668866	94986743	T,T	C,C	0.364811,0.454365	0.000593659,0.0157749	0.00410728,0.00858518	0.0530198,1.17952	0.000200219	0.000400665
2	rs78734647	95441968	T,T	C,C	0.955268,0.991071	-0.00905519,-0.0827746	0.00956466,0.0454422	0.463726,1.16415	0.000200003	0.000400261
2	rs74805541	95408732	C,NA	T,NA	0.962227,NA	0.0175237,NA	0.0103707,NA	1.04058,NA	0.000199949	0.000400158
2	rs17022506	94904283	C,C	T,T	0.803181,0.611111	0.00881755,0.00594567	0.00497278,0.0087686	1.11804,0.303005	0.000199922	0.000399708
2	rs4761480	94890074	T,T	C,C	0.536779,0.72123	0.00173058,-0.0169155	0.00396504,0.0095333	0.178812,1.11916	0.000199836	0.000399836
2	rs10859704	94883121	C,C	G,G	0.769384,0.854167	0.00889239,0.0099109	0.00469379,0.0121117	1.23539,0.383851	0.000199648	0.000399171
2	rs67304054	95609338	A,NA	C,NA	0.927435,NA	-0.0117173,NA	0.00762141,NA	0.905909,NA	0.000199467	0.000399152
2	rs11107827	95363778	G,G	C,C	0.129225,0.151786	-0.00781102,-0.0168975	0.00589404,0.0119134	0.732613,0.80664	0.000199458	0.000398865
2	rs28722566	94986601	A,A	G,G	0.981113,0.890873	0.0044918,-0.0227856	0.0145245,0.0137097	0.120832,1.01542	0.000199434	0.000399174
2	rs17268117	95358327	G,NA	C,NA	0.937376,NA	0.0045033,NA	0.0081604,NA	0.235785,NA	0.000199174	0.000398522
2	rs11107820	95356204	A,A	G,G	0.941352,0.737103	-0.0196517,-0.014171	0.00841466,0.0097106	1.70948,0.840214	0.000199163	0.000398282
2	rs7307138	95372939	A,A	G,G	0.129225,0.149802	-0.00840044,-0.0155221	0.00589404,0.011978	0.812234,0.709934	0.000199013	0.000397968
2	rs34448331	95172206	A,NA	G,NA	0.964215,NA	0.019594,NA	0.0106439,NA	1.18283,NA	0.00019844	0.000397116
2	rs117623495	95459971	A,NA	G,NA	0.973161,NA	0.0186029,NA	0.0122339,NA	0.891574,NA	0.000198218	0.000396577
2	rs80278983	95519032	T,T	C,C	0.958251,0.991071	-0.0103191,-0.0826002	0.00988495,0.0454422	0.527943,1.16046	0.000197808	0.000395867
2	rs7294747	95377693	A,A	G,G	0.129225,0.14881	-0.00835215,-0.0156132	0.00589404,0.0120109	0.805574,0.713036	0.000197741	0.000395428
2	rs11107707	95169855	A,NA	T,NA	0.964215,NA	0.0195436,NA	0.0106439,NA	1.17824,NA	0.000197741	0.000395717
2	rs4923648	95377368	A,A	G,G	0.129225,0.149802	-0.00835215,-0.0155705	0.00589404,0.011978	0.805574,0.713036	0.000197666	0.000395278
2	rs7294376	95377512	T,T	C,C	0.129225,0.149802	-0.00835215,-0.0155705	0.00589404,0.011978	0.805574,0.713036	0.000197666	0.000395278
2	rs2367000	95377160	G,G	T,T	0.129225,0.149802	-0.00835215,-0.0155705	0.00589404,0.011978	0.805574,0.713036	0.000197666	0.000395278
2	rs113446660	95216692	A,NA	G,NA	0.961233,NA	0.00228352,NA	0.0102422,NA	0.0842982,NA	0.000197412	0.000394964
2	rs35598766	95170200	T,NA	C,NA	0.964215,NA	0.0194983,NA	0.0106439,NA	1.17412,NA	0.000197118	0.00039447
2	rs6538556	95238056	T,T	C,C	0.257455,0.404762	0.0132393,-0.00297133	0.00452197,0.00870879	2.46675,0.134918	0.000197115	0.000394311
2	rs10745711	95373497	A,A	G,G	0.129225,0.149802	-0.00835215,-0.0155221	0.00589404,0.011978	0.805574,0.709934	0.000196835	0.000393615
2	rs10859811	95373095	C,C	T,T	0.129225,0.149802	-0.00835215,-0.0155221	0.00589404,0.011978	0.805574,0.709934	0.000196835	0.000393615
2	rs11107819	95356051	T,T	C,C	0.941352,0.738095	-0.0194229,-0.0143733	0.00841466,0.00972244	1.67805,0.856013	0.000196685	0.000393329
2	rs117621335	94930076	A,NA	G,NA	0.958251,NA	-0.00646498,NA	0.00988495,NA	0.289801,NA	0.00019659	0.000393322
2	rs933898	95376412	G,G	A,A	0.129225,0.149802	-0.00829903,-0.0155705	0.00589404,0.011978	0.798275,0.713036	0.000195303	0.000390553
2	rs1814319	95376278	T,T	A,A	0.129225,0.149802	-0.00829903,-0.0155705	0.00589404,0.011978	0.798275,0.713036	0.000195303	0.000390553
2	rs933896	95376472	A,A	G,G	0.129225,0.149802	-0.00829903,-0.0155705	0.00589404,0.011978	0.798275,0.713036	0.000195303	0.000390553
2	rs66551640	95609276	C,NA	T,NA	0.927435,NA	-0.0114968,NA	0.00762141,NA	0.881303,NA	0.00019524	0.000390694
2	rs142488416	95214504	T,NA	C,NA	0.951292,NA	0.0233492,NA	0.00918509,NA	1.95784,NA	0.000195143	0.000390543
2	rs77281774	95012854	T,NA	C,NA	0.971173,NA	-0.00887689,NA	0.0118166,NA	0.344364,NA	0.000194991	0.000390146
2	rs61937958	95640665	A,NA	G,NA	0.962227,NA	-0.0152616,NA	0.0103707,NA	0.85039,NA	0.00019499	0.000390186
2	rs149457459	95511855	G,NA	A,NA	0.972167,NA	0.0169607,NA	0.0120196,NA	0.800742,NA	0.00019469	0.000389523
2	rs11107690	95148805	C,C	T,T	0.601392,0.626984	-0.0125523,0.00906496	0.0040382,0.00883916	2.72559,0.515549	0.000194686	0.000389616
2	rs7297214	95374263	C,C	T,T	0.129225,0.149802	-0.00829903,-0.0155221	0.00589404,0.011978	0.798275,0.709934	0.000194482	0.000388911
2	rs6538584	95374981	A,A	G,G	0.129225,0.149802	-0.00829903,-0.0155221	0.00589404,0.011978	0.798275,0.709934	0.000194482	0.000388911
2	rs60649734	95608517	T,NA	C,NA	0.927435,NA	-0.0114544,NA	0.00762141,NA	0.876606,NA	0.000194456	0.000389124
2	rs79461545	94856430	A,NA	G,NA	0.986084,NA	0.00888522,NA	0.0168779,NA	0.222877,NA	0.00019442	0.000388985
2	rs10777636	95236601	G,G	A,A	0.257455,0.410714	0.0131914,-0.00301451	0.00452197,0.00868901	2.45196,0.137486	0.00019431	0.000388699
2	rs78166072	95346738	C,NA	A,NA	0.937376,NA	0.0042229,NA	0.0081604,NA	0.218377,NA	0.000194202	0.000388575
2	rs10507045	95252088	G,G	A,A	0.460239,0.494048	0.0105158,-0.00321855	0.00396686,0.00854996	2.09543,0.150833	0.000194185	0.000388584
2	rs61938911	95195687	A,NA	G,NA	0.980119,NA	0.0180906,NA	0.0141639,NA	0.69568,NA	0.000193961	0.000388139
2	rs149386893	95528226	A,NA	C,NA	0.99006,NA	0.01398,NA	0.01993,NA	0.316036,NA	0.000193946	0.00038807
2	rs147064459	94832751	A,NA	G,NA	0.978131,NA	-0.0123113,NA	0.0135185,NA	0.440746,NA	0.000193727	0.000387631
2	rs1426468	95375180	T,T	C,C	0.129225,0.149802	-0.00829903,-0.0154738	0.00589404,0.011978	0.798275,0.706837	0.000193666	0.000387281
2	rs14121	95694394	A,A	G,G	0.316103,0.337302	0.00420942,0.0082906	0.00425236,0.0090414	0.491846,0.444708	0.000193526	0.0003869
2	rs77639545	95226291	T,NA	G,NA	0.973161,NA	-0.00211732,NA	0.0122339,NA	0.0641925,NA	0.000193285	0.000386746
2	rs74950485	95413870	T,NA	A,NA	0.986084,NA	0.00173464,NA	0.0168779,NA	0.0370907,NA	0.000193201	0.000386568
2	rs7134496	95375822	A,A	G,G	0.129225,0.149802	-0.00825074,-0.0155705	0.00589404,0.011978	0.791665,0.713036	0.000193192	0.000386334
2	rs1433321	95375690	C,C	A,A	0.129225,0.149802	-0.00825074,-0.0155705	0.00589404,0.011978	0.791665,0.713036	0.000193192	0.000386334
2	rs1433320	95375761	C,C	T,T	0.129225,0.149802	-0.00825074,-0.0155705	0.00589404,0.011978	0.791665,0.713036	0.000193192	0.000386334
2	rs3810782	95147726	G,G	T,T	0.510934,0.59127	0.00391195,0.0128957	0.00395525,0.00869545	0.491286,0.859916	0.000192941	0.000386215
2	rs4761689	95233924	G,G	C,C	0.257455,0.409722	0.0130044,-0.00386893	0.00452197,0.00869221	2.39472,0.182934	0.000192855	0.000385795
2	rs56940275	94832760	C,C	G,G	0.89662,0.933532	-0.00902149,0.0117427	0.00649407,0.0171606	0.783108,0.306454	0.000192769	0.000385599
2	rs77107812	95574662	A,NA	T,NA	0.988072,NA	0.0131193,NA	0.0182119,NA	0.326706,NA	0.00019269	0.000385559
2	rs17250336	95066482	A,NA	G,NA	0.963221,NA	0.00603789,NA	0.0105045,NA	0.247619,NA	0.000192558	0.000385308
2	rs1433322	95375529	C,C	T,T	0.129225,0.149802	-0.00825074,-0.0155221	0.00589404,0.011978	0.791665,0.709934	0.00019238	0.000384709
2	rs1433323	95375440	A,A	G,G	0.129225,0.149802	-0.00825074,-0.0155221	0.00589404,0.011978	0.791665,0.709934	0.00019238	0.000384709
2	rs35350822	94935609	C,C	G,G	0.945328,0.929563	0.00899817,0.0139453	0.00869693,0.0167057	0.521667,0.393777	0.000192196	0.000384448
2	rs7312281	95002861	T,T	G,G	0.987078,0.909722	0.0228359,0.0107279	0.0175062,0.0149162	0.716519,0.326049	0.000192157	0.000384432
2	rs10507043	95114941	T,T	C,C	0.917495,0.997024	-0.0122312,-0.0786379	0.00718617,0.078473	1.05185,0.499909	0.000192027	0.000384079
2	rs61935697	95352861	A,NA	G,NA	0.956262,NA	-0.00356834,NA	0.00966771,NA	0.147487,NA	0.000192016	0.000384185
2	rs11107606	94964365	C,C	T,T	0.641153,0.738095	-0.000135868,0.015112	0.00412196,0.00972244	0.0115727,0.92045	0.000191923	0.000384108
2	rs117642015	95057809	A,NA	C,NA	0.986084,NA	0.012923,NA	0.0168779,NA	0.352747,NA	0.000191677	0.000383534
2	rs75088877	95313998	T,NA	C,NA	0.858847,NA	-0.0144017,NA	0.00567854,NA	1.9505,NA	0.00019158	0.000383323
2	rs61937947	95605384	T,NA	C,NA	0.927435,NA	-0.0112804,NA	0.00762141,NA	0.85746,NA	0.000191332	0.000382873
2	rs1973486	94982686	G,G	A,A	0.383698,0.446429	-0.00146409,0.0151966	0.00406582,0.00859885	0.143407,1.1125	0.000190986	0.000382243
2	rs11107732	95208018	G,NA	A,NA	0.960239,NA	0.00330643,NA	0.0101186,NA	0.128519,NA	0.000190942	0.000382019
2	rs149904856	95158416	T,NA	C,NA	0.970179,NA	0.0184678,NA	0.0116239,NA	0.950355,NA	0.000190414	0.000381042
2	rs7963870	94982401	T,T	C,C	0.383698,0.446429	-0.00150962,0.0151503	0.00406582,0.00859885	0.148487,1.10742	0.00019019	0.000380651
2	rs74338208	94759988	A,NA	T,NA	0.986084,NA	0.00151475,NA	0.0168779,NA	0.0322239,NA	0.000190061	0.000380287
2	rs4761646	95066248	C,NA	T,NA	0.032803,NA	-0.00807553,NA	0.0111001,NA	0.33077,NA	0.000189906	0.000379869
2	rs7132721	95210662	A,A	G,G	0.259443,0.423611	0.00958354,-0.0102113	0.00451065,0.00865091	1.47345,0.623697	0.000189904	0.000379958
2	rs12817184	95285226	T,NA	C,NA	0.961233,NA	0.0228408,NA	0.0102422,NA	1.58934,NA	0.000189891	0.000380031
2	rs11613931	95621093	C,C	T,T	0.843936,0.876984	0.00661221,0.0167799	0.00544795,0.0130145	0.648087,0.704908	0.000189846	0.000379614
2	rs78096831	95266384	G,G	T,T	0.819085,0.852183	0.00147842,-0.0129203	0.00513615,0.0120441	0.11156,0.547624	0.000189644	0.000379321
2	rs12368906	94890011	A,NA	G,NA	0.831014,NA	0.00348309,NA	0.00527606,NA	0.293157,NA	0.000189554	0.000379328
2	rs67076948	95313516	A,NA	G,NA	0.858847,NA	-0.0143093,NA	0.00567854,NA	1.93037,NA	0.000189434	0.000379029
2	rs61937893	95527476	A,NA	T,NA	0.940358,NA	-0.0117305,NA	0.00834865,NA	0.79588,NA	0.000189414	0.000379031
2	rs7305503	95375910	C,C	T,T	0.129225,0.149802	-0.00815413,-0.0155705	0.00589404,0.011978	0.778518,0.713036	0.000189076	0.000378104
2	rs10444522	95191320	T,NA	C,NA	0.958251,NA	0.0225067,NA	0.00988495,NA	1.64217,NA	0.000188943	0.000378125
2	rs7308542	95623482	G,G	T,T	0.843936,0.876984	0.00665944,0.0166191	0.00544795,0.0130145	0.654497,0.69548	0.000188687	0.000377295
2	rs34127959	95285575	T,NA	C,NA	0.961233,NA	0.022745,NA	0.0102422,NA	1.57889,NA	0.000188681	0.00037761
2	rs61937891	95526469	G,NA	A,NA	0.99006,NA	0.0163635,NA	0.01993,NA	0.385503,NA	0.000188621	0.000377435
2	rs6538555	95234278	A,A	G,G	0.257455,0.406746	0.0131482,-0.00271394	0.00452197,0.00870204	2.43869,0.121975	0.000188241	0.000376561
2	rs199531954	95064359	G,NA	T,NA	0.831014,NA	0.00421086,NA	0.00527606,NA	0.371806,NA	0.000187963	0.000376166
2	rs79928308	94975245	T,NA	C,NA	0.982107,NA	0.00923256,NA	0.014915,NA	0.270909,NA	0.000187838	0.000375866
2	rs12321706	95165107	C,NA	T,NA	0.965209,NA	0.00217169,NA	0.0107893,NA	0.0754734,NA	0.000187832	0.000375806
2	rs73228554	95075473	G,NA	C,NA	0.981113,NA	-0.0121812,NA	0.0145245,NA	0.396143,NA	0.000187767	0.0003757
2	rs17022712	94947918	C,NA	T,NA	0.959245,NA	-0.00654874,NA	0.00999958,NA	0.290279,NA	0.000187742	0.000375626
2	rs12314764	95100270	C,NA	G,NA	0.982107,NA	0.011426,NA	0.014915,NA	0.352976,NA	0.000187544	0.000375291
2	rs112226196	95692050	T,NA	C,NA	0.973161,NA	0.0158873,NA	0.0122339,NA	0.712041,NA	0.00018745	0.000375037
2	rs191776292	95173730	A,NA	G,NA	0.989066,NA	-0.0268389,NA	0.0190121,NA	0.801218,NA	0.000187202	0.000374588
2	rs11610936	95285404	T,T	C,C	0.906561,0.882937	-0.0175602,0.0220169	0.00679323,0.0132962	2.01148,1.00989	0.000186848	0.000373918
2	rs73214404	95193031	G,NA	A,NA	0.883698,NA	-0.00663032,NA	0.00616728,NA	0.549229,NA	0.000186641	0.000373449
2	rs4761474	94729665	G,NA	A,NA	0.008946,NA	0.0126763,NA	0.0209979,NA	0.26277,NA	0.000186428	0.000373011
2	rs79134596	94995013	A,A	G,G	0.950298,0.900794	-0.000839017,0.0242908	0.00909753,0.0142995	0.0331454,1.0488	0.000186237	0.000372687
2	rs4761606	94735932	A,A	G,G	0.417495,0.590278	-0.0033656,0.00970455	0.00400926,0.00869221	0.396624,0.57803	0.000185913	0.00037204
2	rs10859706	94887044	A,A	G,G	0.356859,0.335317	0.00439772,-0.0117362	0.00412703,0.00905458	0.54271,0.710145	0.000185909	0.000371718
2	rs17250245	95065606	T,NA	C,NA	0.963221,NA	0.00549186,NA	0.0105045,NA	0.221049,NA	0.000185853	0.000371892
2	rs7316005	95398048	A,NA	G,NA	0.888668,NA	-0.000995911,NA	0.00628579,NA	0.0584333,NA	0.000185788	0.000371781
2	rs79414404	95192741	A,NA	T,NA	0.963221,NA	0.00354099,NA	0.0105045,NA	0.133095,NA	0.000185528	0.000371198
2	rs74609880	95546134	C,NA	T,NA	0.987078,NA	-0.0173891,NA	0.0175062,NA	0.494093,NA	0.000185418	0.000371063
2	rs112197343	95686217	C,NA	A,NA	0.973161,NA	0.0156726,NA	0.0122339,NA	0.698612,NA	0.00018529	0.000370716
2	rs11608541	95293731	G,G	A,A	0.906561,0.883929	-0.0180671,0.0212554	0.00679323,0.0133454	2.10657,0.953796	0.000185179	0.000370584
2	rs117891654	95074483	T,NA	C,NA	0.972167,NA	0.00471699,NA	0.0120196,NA	0.158183,NA	0.000184972	0.00037006
2	rs2060304	95486073	G,NA	A,NA	0.927435,NA	-0.0108395,NA	0.00762141,NA	0.809792,NA	0.000184857	0.000369921
2	rs146412024	95430373	A,A	G,G	0.955268,0.991071	-0.00896779,-0.0806402	0.00956466,0.0454422	0.457857,1.11936	0.000184837	0.00036991
2	rs118182238	95063552	G,NA	A,NA	0.960239,NA	0.00598699,NA	0.0101186,NA	0.256441,NA	0.000184777	0.000369743
2	rs117847885	95320933	G,NA	A,NA	0.979125,NA	0.0212413,NA	0.0138296,NA	0.904636,NA	0.000184767	0.000369684
2	rs117236872	95560945	C,C	G,G	0.947316,0.845238	-0.00800869,-0.0198066	0.0088502,0.011819	0.437101,1.02792	0.000184229	0.000368437
2	rs36020761	95092759	A,NA	G,NA	0.912525,NA	-0.00704256,NA	0.00699802,NA	0.502739,NA	0.000184224	0.000368609
2	rs113017965	95491199	A,NA	G,NA	0.925447,NA	-0.0101667,NA	0.00752717,NA	0.752515,NA	0.000184131	0.000368465
2	rs138161993	94819672	A,A	G,G	0.898608,0.934524	-0.00920073,0.01191	0.00655017,0.0172809	0.795544,0.309186	0.000184071	0.000368214
2	rs11107523	94774519	A,A	G,G	0.925447,0.680556	0.00396994,-0.0126247	0.00752717,0.00916798	0.223367,0.773399	0.000184055	0.000368195
2	rs61937946	95601165	A,NA	G,NA	0.928429,NA	-0.0109593,NA	0.00767004,NA	0.815169,NA	0.000183716	0.000367632
2	rs73227441	95693486	T,NA	C,NA	0.962227,NA	-0.0143453,NA	0.0103707,NA	0.778362,NA	0.000183601	0.000367396
2	rs7963489	95235759	A,A	G,G	0.257455,0.411706	0.0130523,-0.00286367	0.00452197,0.00868585	2.40933,0.129812	0.000183512	0.000367102
2	rs71458564	95287489	G,NA	C,NA	0.961233,NA	0.0223116,NA	0.0102422,NA	1.53201,NA	0.000183502	0.000367241
2	rs80161427	95432245	T,NA	A,NA	0.982107,NA	-0.000857928,NA	0.014915,NA	0.0203924,NA	0.000183024	0.000366192
2	rs111600451	95557690	G,NA	A,NA	0.984095,NA	-0.0208736,NA	0.0158037,NA	0.729163,NA	0.000182763	0.00036571
2	rs146350913	94735171	G,NA	A,NA	0.975149,NA	-0.0022875,NA	0.0127009,NA	0.0669839,NA	0.000182756	0.000365688
2	rs80218156	94836931	C,NA	T,NA	0.902585,NA	-0.0050195,NA	0.00666778,NA	0.345274,NA	0.000182711	0.000365552
2	rs17022801	94985853	A,A	G,G	0.364811,0.453373	0.00068506,0.0152782	0.00410728,0.00858677	0.0617136,1.12381	0.000182627	0.000365463
2	rs7960211	95076802	G,G	A,A	0.708748,0.894841	0.0095175,-0.0107791	0.0043517,0.013935	1.54156,0.357329	0.000182411	0.000364551
2	rs117117997	95188638	C,NA	T,NA	0.955268,NA	0.02219,NA	0.00956466,NA	1.69163,NA	0.00018238	0.00036484
2	rs12425173	95063107	T,NA	C,NA	0.960239,NA	0.00573113,NA	0.0101186,NA	0.24327,NA	0.000181833	0.000363851
2	rs3908179	94744118	G,G	C,C	0.333002,0.036706	-0.00170719,-0.0377365	0.00419521,0.0227329	0.16491,1.01361	0.00018183	0.000363914
2	rs113939566	94990149	T,T	C,C	0.950298,0.90377	0.00177155,0.0249588	0.00909753,0.014495	0.0728321,1.07013	0.000181518	0.000363227
2	rs2366446	94884045	A,A	G,G	0.545726,0.639881	0.00140103,-0.0156197	0.00397094,0.00890493	0.140127,1.10007	0.000181499	0.000363138
2	rs75898016	95343120	G,NA	A,NA	0.982107,NA	-0.0185148,NA	0.014915,NA	0.668624,NA	0.000181228	0.000362639
2	rs74656310	94989215	T,T	G,G	0.950298,0.905754	0.00195891,0.025236	0.00909753,0.0146307	0.0811756,1.07288	0.000181182	0.000362552
2	rs146288898	95447754	C,NA	T,NA	0.982107,NA	0.0119168,NA	0.014915,NA	0.372324,NA	0.000181063	0.000362293
2	rs17022501	94901687	G,G	A,A	0.803181,0.607143	0.00886536,0.00395696	0.00497278,0.00875267	1.12713,0.186281	0.00018085	0.000361572
2	rs61938190	95484192	T,NA	G,NA	0.927435,NA	-0.0105729,NA	0.00762141,NA	0.781567,NA	0.00018082	0.000361842
2	rs143069064	94981718	T,NA	C,NA	0.977137,NA	0.0164575,NA	0.0132281,NA	0.670701,NA	0.000180784	0.000361754
2	rs80168527	94724729	C,NA	T,NA	0.920477,NA	-0.00218246,NA	0.0073078,NA	0.11622,NA	0.000180744	0.000361791
2	rs12422222	95062135	C,NA	A,NA	0.960239,NA	0.00562674,NA	0.0101186,NA	0.237955,NA	0.000180677	0.000361539
2	rs10777595	94887365	A,A	G,G	0.329026,0.335317	0.00461999,-0.0115959	0.00420796,0.00905458	0.565047,0.698299	0.000180279	0.000360454
2	rs61935447	95265012	T,T	C,C	0.927435,0.885913	-0.0187693,0.022599	0.00762141,0.0134459	1.86047,1.03239	0.000180204	0.000360621
2	rs149115498	95303923	T,NA	G,NA	0.982107,NA	-0.0238976,NA	0.014915,NA	0.962175,NA	0.00017998	0.000360106
2	rs4761496	95127609	C,C	T,T	0.761431,0.815476	-0.000992864,-0.00969	0.00463892,0.0110197	0.0806476,0.421107	0.000179932	0.000360076
2	rs11837490	94985485	G,G	A,A	0.364811,0.453373	0.000730768,0.0151753	0.00410728,0.00858677	0.0661152,1.1125	0.000179817	0.000359836
2	rs59567925	94892891	A,A	G,G	0.694831,0.481151	0.000964949,0.0156333	0.00429368,0.00855543	0.0850311,1.1697	0.000179791	0.000359752
2	rs2436634	95401823	A,A	C,C	0.82008,0.809524	0.00767263,0.00556794	0.00514721,0.010886	0.866281,0.215371	0.000179495	0.000358963
2	rs7309251	95687486	G,G	A,A	0.945328,0.84623	-0.00735415,-0.0201045	0.00869693,0.0118501	0.400364,1.04683	0.000179394	0.000358794
2	rs141350673	94729146	C,NA	T,NA	0.988072,NA	0.0112643,NA	0.0182119,NA	0.270644,NA	0.000179319	0.00035879
2	rs117306240	95113427	G,NA	A,NA	0.964215,NA	-0.00379951,NA	0.0106439,NA	0.141994,NA	0.000179302	0.000358716
2	rs36036911	95014075	C,NA	T,NA	0.974155,NA	-0.00857415,NA	0.0124606,NA	0.308575,NA	0.00017927	0.000358666
2	rs10745683	94782827	G,G	A,A	0.333996,0.036706	-0.00110428,-0.0379834	0.00419209,0.0227329	0.101151,1.02342	0.000179258	0.000358768
2	rs141966653	95447750	C,NA	T,NA	0.982107,NA	0.011654,NA	0.014915,NA	0.361919,NA	0.000179135	0.000358435
2	rs4923651	95392836	A,A	T,T	0.129225,0.149802	-0.00815413,-0.0149219	0.00589404,0.011978	0.778518,0.671931	0.000178908	0.000357775
2	rs118127544	95204970	C,NA	T,NA	0.979125,NA	0.0229271,NA	0.0138296,NA	1.01165,NA	0.000178844	0.000357801
2	rs11107615	94984929	G,G	C,C	0.364811,0.453373	0.000547966,0.0151753	0.00410728,0.00858677	0.0487274,1.1125	0.000178841	0.000357888
2	rs12426722	95303206	A,A	G,G	0.899602,0.871032	-0.0177988,0.0203861	0.00657888,0.012754	2.16614,0.958801	0.000178682	0.000357578
2	rs73218275	94833806	G,G	A,A	0.898608,0.933532	-0.0090275,0.0121364	0.00655017,0.0171606	0.774332,0.319278	0.000178609	0.00035729
2	rs78189808	95056495	A,NA	G,NA	0.986084,NA	0.011055,NA	0.0168779,NA	0.290332,NA	0.000178436	0.000357041
2	rs17022799	94985724	A,A	G,G	0.364811,0.450397	0.00068506,0.0151377	0.00410728,0.00859173	0.0617136,1.10742	0.000178278	0.00035676
2	rs61938192	95491086	T,NA	C,NA	0.927435,NA	-0.0103796,NA	0.00762141,NA	0.761375,NA	0.00017808	0.000356359
2	rs12824007	94985439	G,G	C,C	0.364811,0.453373	0.00068506,0.015129	0.00410728,0.00858677	0.0617136,1.10742	0.000177994	0.00035619
2	rs11107553	94882811	A,A	G,G	0.629225,0.632937	-0.000355803,-0.0161668	0.00409337,0.00886855	0.0311746,1.16549	0.000177791	0.000355774
2	rs138092853	95040669	A,NA	G,NA	0.983101,NA	0.0118343,NA	0.0153396,NA	0.356135,NA	0.000177759	0.000355663
2	rs2569989	95429379	A,A	C,C	0.343936,0.424603	0.00416325,0.0124	0.00416224,0.00864824	0.498675,0.819235	0.000177551	0.000354823
2	rs7299400	95332702	A,A	T,T	0.245527,0.419643	0.00225186,0.0154556	0.00459376,0.00866195	0.20482,1.12858	0.000177549	0.000355206
2	rs56127812	95404068	A,NA	C,NA	0.929423,NA	-0.0109162,NA	0.00771974,NA	0.803156,NA	0.00017745	0.00035511
2	rs7975236	94984896	T,T	C,C	0.364811,0.453373	0.000547966,0.015129	0.00410728,0.00858677	0.0487274,1.10742	0.000177301	0.000354807
2	rs7975133	94984900	C,C	A,A	0.364811,0.453373	0.000547966,0.015129	0.00410728,0.00858677	0.0487274,1.10742	0.000177301	0.000354807
2	rs73370372	94809824	C,C	T,T	0.866799,0.909722	-0.00861728,0.000106937	0.00581871,0.0149162	0.858183,0.00249135	0.000177152	0.00035427
2	rs79005295	95143972	T,NA	C,NA	0.960239,NA	-0.0131731,NA	0.0101186,NA	0.71453,NA	0.00017709	0.00035434
2	rs79730620	95544539	T,NA	C,NA	0.972167,NA	0.0152111,NA	0.0120196,NA	0.686801,NA	0.000177085	0.000354309
2	rs7137393	94984103	A,A	T,T	0.364811,0.445437	0.000365237,0.0151999	0.00410728,0.00860072	0.0319179,1.1125	0.000177022	0.000354251
2	rs7300498	95088748	T,NA	C,NA	0.005964,NA	-0.00691801,NA	0.0256785,NA	0.103686,NA	0.000177003	0.000354211
2	rs59417306	95525541	T,NA	A,NA	0.925447,NA	-0.00929964,NA	0.00752717,NA	0.664234,NA	0.000176784	0.000353762
2	rs146452125	95421273	A,A	G,G	0.955268,0.991071	-0.00875546,-0.0795791	0.00956466,0.0454422	0.443718,1.0974	0.000176555	0.000353337
2	rs7313238	95003590	A,A	G,G	0.985089,0.909722	0.0201557,0.0123579	0.0163138,0.0149162	0.664249,0.389985	0.000176549	0.000353239
2	rs1865151	95477651	G,NA	A,NA	0.927435,NA	-0.0102631,NA	0.00762141,NA	0.749329,NA	0.000176504	0.000353205
2	rs11831905	94813453	T,T	C,C	0.868787,0.909722	-0.00867237,-0.000426007	0.00585591,0.0149162	0.858183,0.0100096	0.000176435	0.000352849
2	rs1872099	95016296	A,NA	T,NA	0.77336,NA	-0.0018068,NA	0.00472259,NA	0.153646,NA	0.000176425	0.000352997
2	rs12580402	94912054	C,C	T,T	0.803181,0.604167	0.00830532,0.00697191	0.00497278,0.00874115	1.02279,0.371504	0.000176343	0.000352615
2	rs11835238	94985320	G,G	T,T	0.364811,0.453373	0.00068506,0.0150775	0.00410728,0.00858677	0.0617136,1.10179	0.000176298	0.000352795
2	rs146586360	94960517	A,NA	G,NA	0.980119,NA	0.0124601,NA	0.0141639,NA	0.421337,NA	0.000176244	0.000352684
2	rs12809276	95324286	A,NA	G,NA	0.93837,NA	0.0135406,NA	0.00822159,NA	1.00189,NA	0.000176146	0.000352516
2	rs117590715	95010350	T,NA	C,NA	0.989066,NA	-0.0022732,NA	0.0190121,NA	0.0434345,NA	0.000176077	0.000352308
2	rs12371643	95325382	G,NA	A,NA	0.93837,NA	0.0135257,NA	0.00822159,NA	1.00026,NA	0.000175964	0.000352152
2	rs61927240	94934202	C,NA	T,NA	0.954274,NA	-0.00548299,NA	0.00946506,NA	0.249959,NA	0.000175832	0.000351823
2	rs12830335	94986013	A,A	G,G	0.364811,0.454365	0.00068506,0.0150747	0.00410728,0.00858518	0.0617136,1.10179	0.000175764	0.000351727
2	rs12828600	94976996	T,NA	C,NA	0.927435,NA	-0.00068839,NA	0.00762141,NA	0.0324378,NA	0.000175326	0.000350804
2	rs11107576	94927852	C,C	T,T	0.88171,0.831349	-0.0036247,-0.0175032	0.00612213,0.0114161	0.256641,0.902308	0.000175087	0.000350262
2	rs34711963	95302211	A,NA	T,NA	0.963221,NA	0.021011,NA	0.0105045,NA	1.34218,NA	0.000175052	0.00035033
2	rs59945497	95345703	C,NA	T,NA	0.955268,NA	-0.00538136,NA	0.00956466,NA	0.241325,NA	0.00017495	0.000350049
2	rs144109246	95480710	A,NA	G,NA	0.927435,NA	-0.010134,NA	0.00762141,NA	0.736067,NA	0.000174819	0.000349833
2	rs61937899	95544358	T,NA	C,NA	0.926441,NA	-0.00962129,NA	0.0075738,NA	0.690447,NA	0.000174695	0.00034958
2	rs57938738	95491974	C,NA	T,NA	0.926441,NA	-0.00962129,NA	0.0075738,NA	0.690447,NA	0.000174661	0.000349513
2	rs74880233	95121459	A,NA	G,NA	0.968191,NA	-0.0028764,NA	0.0112664,NA	0.0977337,NA	0.000174559	0.000349189
2	rs9738358	95221316	C,C	T,T	0.258449,0.423611	0.00973958,-0.00980704	0.00451629,0.00865091	1.50806,0.590161	0.000174317	0.000348783
2	rs112437521	95480393	C,NA	G,NA	0.927435,NA	-0.0100866,NA	0.00762141,NA	0.73123,NA	0.000174218	0.000348628
2	rs143654691	95358205	T,NA	C,NA	0.977137,NA	0.0221493,NA	0.0132281,NA	1.02664,NA	0.000174112	0.000348263
2	rs11107569	94905169	G,NA	T,NA	0.975149,NA	-0.00232408,NA	0.0127009,NA	0.0681311,NA	0.000174042	0.00034823
2	rs1834613	95379802	A,A	G,G	0.129225,0.149802	-0.00761278,-0.0159368	0.00589404,0.011978	0.706651,0.736713	0.000173939	0.000347846
2	rs12426569	94984482	G,G	A,A	0.947316,0.897817	0.00358698,0.0239463	0.0088502,0.014113	0.164146,1.047	0.000173913	0.000347976
2	rs67905848	95574728	T,NA	C,NA	0.925447,NA	-0.00980603,NA	0.00752717,NA	0.715209,NA	0.000173776	0.000347741
2	rs73230442	95126624	T,NA	G,NA	0.963221,NA	-0.00652129,NA	0.0105045,NA	0.27187,NA	0.000173735	0.000347615
2	rs7306874	94984012	A,A	G,G	0.364811,0.445437	0.000319567,0.015102	0.00410728,0.00860072	0.027805,1.10179	0.000173734	0.000347671
2	rs78954075	94871221	T,NA	A,NA	0.976143,NA	-0.00813847,NA	0.0129561,NA	0.275804,NA	0.000173664	0.000347474
2	rs61936749	95114780	T,NA	C,NA	0.872763,NA	-0.00333082,NA	0.00593314,NA	0.240687,NA	0.000173648	0.000347417
2	rs117137872	95175928	A,NA	G,NA	0.978131,NA	-0.0213165,NA	0.0135185,NA	0.939936,NA	0.0001736	0.000347366
2	rs11107577	94929495	G,NA	A,NA	0.958251,NA	-0.00454132,NA	0.00988495,NA	0.189812,NA	0.000173563	0.000347263
2	rs11107793	95317297	A,NA	G,NA	0.921471,NA	0.0152698,NA	0.00734995,NA	1.42307,NA	0.000173319	0.000346859
2	rs10859818	95384688	G,G	A,A	0.129225,0.149802	-0.00761278,-0.0158882	0.00589404,0.011978	0.706651,0.733554	0.000173185	0.000346339
2	rs111915453	95499711	A,NA	G,NA	0.926441,NA	-0.0095013,NA	0.0075738,NA	0.678481,NA	0.00017315	0.000346489
2	rs139046818	94729373	A,NA	G,NA	0.986084,NA	0.00974574,NA	0.0168779,NA	0.24899,NA	0.000173102	0.00034635
2	rs11107585	94944711	T,NA	C,NA	0.959245,NA	-0.00519554,NA	0.00999958,NA	0.219424,NA	0.000172981	0.0003461
2	rs55851053	95567809	A,NA	G,NA	0.925447,NA	-0.00973552,NA	0.00752717,NA	0.708013,NA	0.000172895	0.000345977
2	rs61937922	95565707	T,NA	C,NA	0.925447,NA	-0.00973552,NA	0.00752717,NA	0.708013,NA	0.000172895	0.000345977
2	rs73223692	95565980	T,NA	C,NA	0.925447,NA	-0.00973552,NA	0.00752717,NA	0.708013,NA	0.000172895	0.000345977
2	rs61938198	95500635	G,G	A,A	0.661034,0.570437	-0.00445008,-0.0123387	0.00417686,0.00863547	0.542589,0.815169	0.000172817	0.000345391
2	rs149842897	94895557	T,NA	C,NA	0.978131,NA	-0.00460084,NA	0.0135185,NA	0.134539,NA	0.000172784	0.000345718
2	rs118165633	94960130	A,NA	C,NA	0.965209,NA	0.00968819,NA	0.0107893,NA	0.43272,NA	0.000172764	0.000345733
2	rs35249403	95326743	C,NA	T,NA	0.93837,NA	0.0132522,NA	0.00822159,NA	0.970668,NA	0.000172757	0.000345732
2	rs12320127	95039470	C,NA	T,NA	0.983101,NA	0.0108545,NA	0.0153396,NA	0.319496,NA	0.00017259	0.000345323
2	rs61938195	95495521	T,NA	C,NA	0.926441,NA	-0.0094467,NA	0.0075738,NA	0.673065,NA	0.00017248	0.000345149
2	rs78963711	94797900	C,NA	G,NA	0.985089,NA	-0.00239969,NA	0.0163138,NA	0.0540114,NA	0.000172429	0.000345017
2	rs139270737	95060061	T,NA	G,NA	0.984095,NA	0.000818171,NA	0.0158037,NA	0.0183121,NA	0.000172352	0.000344879
2	rs61695955	95568432	T,NA	C,NA	0.925447,NA	-0.00968899,NA	0.00752717,NA	0.703282,NA	0.000172324	0.000344835
2	rs7488543	95567830	A,NA	G,NA	0.925447,NA	-0.00968899,NA	0.00752717,NA	0.703282,NA	0.000172324	0.000344835
2	rs7973048	95565570	C,NA	T,NA	0.925447,NA	-0.00968899,NA	0.00752717,NA	0.703282,NA	0.000172324	0.000344835
2	rs58434296	95591877	T,NA	C,NA	0.925447,NA	-0.00967988,NA	0.00752717,NA	0.702358,NA	0.000172214	0.000344613
2	rs77002297	95346087	A,NA	G,NA	0.983101,NA	-0.00405425,NA	0.0153396,NA	0.101522,NA	0.000172135	0.000344407
2	rs73218265	94819500	A,A	G,G	0.898608,0.933532	-0.00896108,0.0115086	0.00655017,0.0171606	0.766266,0.298907	0.000171978	0.000344027
2	rs11107734	95212587	T,NA	C,NA	0.850895,NA	-0.00783554,NA	0.0055508,NA	0.801162,NA	0.000171971	0.00034409
2	rs117209224	95602805	A,NA	C,NA	0.986084,NA	0.00795,NA	0.0168779,NA	0.195439,NA	0.000171926	0.000344012
2	rs68062797	95590836	C,NA	G,NA	0.925447,NA	-0.00963362,NA	0.00752717,NA	0.69767,NA	0.000171656	0.000343497
2	rs61937925	95579088	C,NA	A,NA	0.925447,NA	-0.00963362,NA	0.00752717,NA	0.69767,NA	0.000171656	0.000343497
2	rs73230485	95145308	A,NA	C,NA	0.991054,NA	0.00798067,NA	0.0209976,NA	0.152496,NA	0.00017165	0.000343432
2	rs117605927	95163142	C,NA	T,NA	0.978131,NA	-0.0210294,NA	0.0135185,NA	0.921531,NA	0.000171638	0.000343441
2	rs74625990	95189549	G,NA	A,NA	0.979125,NA	0.0218777,NA	0.0138296,NA	0.944385,NA	0.000171412	0.000342941
2	rs2860598	95377204	C,C	T,T	0.129225,0.149802	-0.00761278,-0.0157688	0.00589404,0.011978	0.706651,0.725813	0.000171356	0.000342682
2	rs112817027	95538657	C,NA	G,NA	0.925447,NA	-0.00960438,NA	0.00752717,NA	0.694714,NA	0.000171307	0.000342799
2	rs11107798	95318691	T,NA	C,NA	0.921471,NA	0.0143915,NA	0.00734995,NA	1.29908,NA	0.000171296	0.000342808
2	rs57456549	95584015	A,NA	G,NA	0.925447,NA	-0.00959156,NA	0.00752717,NA	0.69342,NA	0.000171156	0.000342496
2	rs60955350	95591655	A,NA	G,NA	0.925447,NA	-0.00959156,NA	0.00752717,NA	0.69342,NA	0.000171156	0.000342496
2	rs67066162	95585416	A,NA	T,NA	0.925447,NA	-0.00959156,NA	0.00752717,NA	0.69342,NA	0.000171156	0.000342496
2	rs56030284	95584696	T,NA	A,NA	0.925447,NA	-0.00959156,NA	0.00752717,NA	0.69342,NA	0.000171156	0.000342496
2	rs10444520	95189218	A,NA	G,NA	0.956262,NA	0.0194278,NA	0.00966771,NA	1.35186,NA	0.000170959	0.000342117
2	rs74857080	94917308	A,A	G,G	0.793241,0.642857	0.00697321,0.0111429	0.00488208,0.00892123	0.814749,0.67437	0.000170942	0.000341897
2	rs143945419	95047014	T,NA	C,NA	0.983101,NA	0.0106265,NA	0.0153396,NA	0.311163,NA	0.000170825	0.000341781
2	rs61937896	95538607	A,NA	G,NA	0.925447,NA	-0.00956206,NA	0.00752717,NA	0.690447,NA	0.000170809	0.000341802
2	rs34146498	95241574	A,NA	G,NA	0.861829,NA	-0.00780718,NA	0.00572955,NA	0.761946,NA	0.000170795	0.000341731
2	rs62621447	94817420	A,A	G,G	0.897614,0.933532	-0.00908281,0.00995499	0.0065219,0.0171606	0.785893,0.250387	0.000170428	0.000340926
2	rs59432363	94912266	A,NA	G,NA	0.977137,NA	-0.00297477,NA	0.0132281,NA	0.085091,NA	0.000170363	0.000340875
2	rs145806097	95254083	T,NA	C,NA	0.989066,NA	0.00558837,NA	0.0190121,NA	0.114184,NA	0.000170336	0.000340824
2	rs5026918	94983505	G,G	A,A	0.364811,0.445437	0.000228239,0.0149989	0.00410728,0.00860072	0.0196853,1.09059	0.00017033	0.000340861
2	rs7133845	94983624	C,C	T,T	0.364811,0.445437	0.000228239,0.0149989	0.00410728,0.00860072	0.0196853,1.09059	0.00017033	0.000340861
2	rs12371985	94942660	A,NA	G,NA	0.960239,NA	-0.00431384,NA	0.0101186,NA	0.174011,NA	0.0001701	0.00034034
2	rs12830304	95213446	A,NA	G,NA	0.849901,NA	-0.00785986,NA	0.00553562,NA	0.807863,NA	0.000170018	0.000340183
2	rs111450813	94756188	C,NA	G,NA	0.985089,NA	-0.00856217,NA	0.0163138,NA	0.222071,NA	0.000169783	0.000339706
2	rs11107807	95323038	A,NA	G,NA	0.942346,NA	0.0142999,NA	0.00848241,NA	1.03703,NA	0.000169683	0.000339583
2	rs11107663	95111664	G,NA	A,NA	0.893638,NA	-0.00481192,NA	0.00641306,NA	0.343849,NA	0.000169648	0.000339441
2	rs7976003	95182154	A,NA	T,NA	0.923459,NA	0.00887046,NA	0.00743677,NA	0.63273,NA	0.000169421	0.000338963
2	rs12811296	95224265	A,NA	G,NA	0.849901,NA	-0.00781412,NA	0.00553562,NA	0.801162,NA	0.000169314	0.000338774
2	rs75490789	94898586	G,NA	A,NA	0.978131,NA	-0.00405589,NA	0.0135185,NA	0.116817,NA	0.000169235	0.000338619
2	rs112684645	95498574	G,NA	A,NA	0.984095,NA	-0.0186854,NA	0.0158037,NA	0.625124,NA	0.000169052	0.000338274
2	rs71458566	95302400	T,NA	C,NA	0.861829,NA	-0.014118,NA	0.00572955,NA	1.8621,NA	0.00016891	0.000337975
2	rs17023570	95410271	T,NA	C,NA	0.988072,NA	0.00268057,NA	0.0182119,NA	0.0540475,NA	0.000168732	0.000337598
2	rs78682716	95578105	A,NA	G,NA	0.960239,NA	-0.00888994,NA	0.0101186,NA	0.420639,NA	0.000168699	0.000337563
2	rs145818704	94906553	G,NA	T,NA	0.977137,NA	-0.00384279,NA	0.0132281,NA	0.112702,NA	0.000168653	0.000337453
2	rs117659594	94906571	C,NA	T,NA	0.977137,NA	-0.00384279,NA	0.0132281,NA	0.112702,NA	0.000168653	0.000337453
2	rs2366445	94884010	A,A	G,G	0.545726,0.642857	0.00140103,-0.0151783	0.00397094,0.00892123	0.140127,1.05123	0.000168589	0.000337316
2	rs61937921	95559405	T,NA	C,NA	0.925447,NA	-0.00934198,NA	0.00752717,NA	0.668433,NA	0.000168324	0.000336828
2	rs61937919	95552397	C,NA	T,NA	0.925447,NA	-0.00934198,NA	0.00752717,NA	0.668433,NA	0.000168324	0.000336828
2	rs145613406	95121370	G,NA	A,NA	0.979125,NA	0.00655773,NA	0.0138296,NA	0.196973,NA	0.000168309	0.00033679
2	rs12833864	95297883	T,NA	C,NA	0.861829,NA	-0.0140735,NA	0.00572955,NA	1.85271,NA	0.000168269	0.000336693
2	rs1520723	94826994	A,A	G,G	0.422465,0.608135	-0.00377324,0.00738855	0.00400272,0.00875659	0.461113,0.399247	0.000168082	0.000336381
2	rs144068127	94817052	T,T	G,G	0.897614,0.933532	-0.00896154,0.0104355	0.0065219,0.0171606	0.771033,0.26511	0.000168077	0.000336223
2	rs10859758	95216823	A,NA	G,NA	0.849901,NA	-0.00772263,NA	0.00553562,NA	0.787833,NA	0.000167946	0.000336039
2	rs78884483	95186048	A,NA	G,NA	0.957256,NA	0.0187554,NA	0.00977441,NA	1.25959,NA	0.000167919	0.000336031
2	rs7305852	94901665	G,NA	A,NA	0.978131,NA	-0.00381996,NA	0.0135185,NA	0.109297,NA	0.000167781	0.00033571
2	rs17305683	94962729	A,NA	G,NA	0.975149,NA	-0.00793207,NA	0.0127009,NA	0.273861,NA	0.000167744	0.00033564
2	rs61937892	95527300	G,NA	A,NA	0.976143,NA	-0.0109762,NA	0.0129561,NA	0.401326,NA	0.000167577	0.000335325
2	rs117230064	95685793	G,NA	C,NA	0.987078,NA	-0.00275727,NA	0.0175062,NA	0.0580671,NA	0.000167549	0.000335265
2	rs249169	95426469	T,T	C,C	0.343936,0.424603	0.00407193,0.012149	0.00416224,0.00864824	0.484226,0.795656	0.000167466	0.000334678
2	rs249170	95426570	C,C	T,T	0.343936,0.424603	0.00407193,0.012149	0.00416224,0.00864824	0.484226,0.795656	0.000167466	0.000334678
2	rs146131771	95667249	A,NA	G,NA	0.987078,NA	0.00863997,NA	0.0175062,NA	0.206467,NA	0.000167388	0.000334935
2	rs249171	95427711	A,A	C,C	0.343936,0.425595	0.00407193,0.0121453	0.00416224,0.00864561	0.484226,0.795656	0.000167324	0.000334396
2	rs75421294	94984716	C,C	A,A	0.951292,0.899802	0.00315704,0.0239962	0.00918509,0.0142364	0.136046,1.03677	0.000167111	0.00033438
2	rs7961090	95182253	G,NA	A,NA	0.923459,NA	0.009088,NA	0.00743677,NA	0.654246,NA	0.000167032	0.000334185
2	rs117455401	95565271	C,NA	G,NA	0.961233,NA	-0.00887263,NA	0.0102422,NA	0.413036,NA	0.00016697	0.000334105
2	rs60745517	95464703	T,NA	C,NA	0.930418,NA	-0.010301,NA	0.00777053,NA	0.73293,NA	0.000166662	0.000333509
2	rs71458559	95187809	T,NA	C,NA	0.956262,NA	0.0189168,NA	0.00966771,NA	1.29771,NA	0.000166575	0.000333342
2	rs12828097	95188498	G,NA	C,NA	0.956262,NA	0.0189168,NA	0.00966771,NA	1.29771,NA	0.000166575	0.000333342
2	rs10444521	95189472	A,NA	G,NA	0.956262,NA	0.0189168,NA	0.00966771,NA	1.29771,NA	0.000166575	0.000333342
2	rs116228509	95139105	C,NA	T,NA	0.983101,NA	0.0206163,NA	0.0153396,NA	0.747265,NA	0.000166559	0.000333302
2	rs140487333	95569395	T,NA	C,NA	0.882704,NA	0.00452191,NA	0.00614455,NA	0.335566,NA	0.000166546	0.000333203
2	rs60931712	95591734	G,G	A,A	0.947316,0.845238	-0.00894221,-0.0187149	0.0088502,0.011819	0.505421,0.945706	0.000166475	0.000332933
2	rs146115256	94934545	T,NA	C,NA	0.960239,NA	-0.0038442,NA	0.0101186,NA	0.152422,NA	0.000166315	0.000332768
2	rs960529	94882200	T,T	C,C	0.629225,0.639881	8.89953e-05,-0.015785	0.00409337,0.00890493	0.00759923,1.11752	0.000166235	0.000332651
2	rs61440179	94963611	T,T	C,C	0.934394,0.801587	0.00681335,-0.0075653	0.00798549,0.0107187	0.405012,0.318478	0.000166231	0.000332632
2	rs61935755	95418137	A,NA	T,NA	0.930418,NA	-0.0102576,NA	0.00777053,NA	0.728591,NA	0.000166231	0.000332646
2	rs55880537	95509104	T,NA	C,NA	0.926441,NA	-0.00887984,NA	0.0075738,NA	0.617947,NA	0.000166181	0.000332541
2	rs11107795	95317932	T,NA	G,NA	0.922465,NA	0.0143893,NA	0.00739292,NA	1.28725,NA	0.000166137	0.000332479
2	rs7960871	95182063	G,NA	A,NA	0.923459,NA	0.00917683,NA	0.00743677,NA	0.66312,NA	0.000166106	0.000332334
2	rs78395541	95049481	C,NA	G,NA	0.974155,NA	-0.00445757,NA	0.0124606,NA	0.142341,NA	0.000166009	0.000332174
2	rs11608868	95570793	A,NA	G,NA	0.882704,NA	0.00447756,NA	0.00614455,NA	0.331444,NA	0.000165992	0.000332096
2	rs143355523	95279595	T,NA	C,NA	0.988072,NA	0.0105523,NA	0.0182119,NA	0.250026,NA	0.000165962	0.000332077
2	rs61938200	95502892	T,NA	C,NA	0.976143,NA	-0.0107046,NA	0.0129561,NA	0.388617,NA	0.000165942	0.000332053
2	rs112063955	94819221	C,NA	T,NA	0.985089,NA	-0.0036711,NA	0.0163138,NA	0.0851516,NA	0.000165903	0.000331961
2	rs145607043	95287815	T,NA	A,NA	0.979125,NA	0.0177878,NA	0.0138296,NA	0.702524,NA	0.000165866	0.000331851
2	rs11107875	95442118	C,NA	T,NA	0.964215,NA	0.0148608,NA	0.0106439,NA	0.788721,NA	0.000165865	0.00033192
2	rs933897	95376464	T,T	C,C	0.573559,0.717262	0.00649724,0.00545911	0.0039978,0.00949232	0.982469,0.247784	0.000165855	0.000331437
2	rs148021142	94983917	A,A	G,G	0.947316,0.899802	0.00368339,0.0236961	0.0088502,0.0142364	0.169239,1.01765	0.000165776	0.000331696
2	rs1973485	94982660	C,C	T,T	0.364811,0.445437	0.00013693,0.0148495	0.00410728,0.00860072	0.0117065,1.07444	0.00016569	0.000331579
2	rs11107800	95319655	T,NA	G,NA	0.922465,NA	0.0143438,NA	0.00739292,NA	1.28105,NA	0.000165671	0.000331545
2	rs17023567	95403852	C,NA	G,NA	0.929423,NA	-0.00989347,NA	0.00771974,NA	0.698992,NA	0.000165666	0.000331521
2	rs117341566	94738337	T,NA	G,NA	0.934394,NA	0.00569051,NA	0.00798549,NA	0.322312,NA	0.000165543	0.000331263
2	rs79409162	94953145	C,NA	T,NA	0.984095,NA	-0.00990966,NA	0.0158037,NA	0.275209,NA	0.000165522	0.000331222
2	rs11107724	95188867	T,NA	G,NA	0.956262,NA	0.0187818,NA	0.00966771,NA	1.2836,NA	0.000165513	0.000331214
2	rs61935757	95419999	T,NA	G,NA	0.930418,NA	-0.0101665,NA	0.00777053,NA	0.719514,NA	0.000165345	0.000330874
2	rs7310432	95377490	C,C	T,T	0.573559,0.717262	0.00649724,0.00540753	0.0039978,0.00949232	0.982469,0.244965	0.000165327	0.000330382
2	rs118185132	95085824	C,NA	T,NA	0.982107,NA	0.00493305,NA	0.014915,NA	0.130277,NA	0.000165267	0.000330708
2	rs142704543	94788964	C,C	G,G	0.977137,0.990079	-0.00507504,0.0719441	0.0132281,0.0431319	0.154138,1.02084	0.000165242	0.000330622
2	rs146921612	95062190	A,NA	G,NA	0.944334,NA	-0.00793026,NA	0.00862346,NA	0.446391,NA	0.000165142	0.000330433
2	rs56293535	95462693	T,NA	C,NA	0.930418,NA	-0.0101231,NA	0.00777053,NA	0.715209,NA	0.000164933	0.000330049
2	rs10466992	95041926	C,NA	A,NA	0.984095,NA	0.00966628,NA	0.0158037,NA	0.266986,NA	0.000164917	0.000329974
3	rs117278884	94813745	NA,C	NA,T	NA,0.985119	NA,0.100614	NA,0.0353055	NA,2.35906	0.0114559	0.0227606
3	rs138364803	94903537	T,NA	G,NA	0.989066,NA	0.0589239,NA	0.0190121,NA	2.71223,NA	0.00996592	0.0198099
3	rs12301052	95077031	G,G	C,C	0.867793,0.96627	0.0210042,0.00861402	0.0058372,0.023678	3.49449,0.145082	0.00907711	0.0181667
3	rs7973624	95118069	NA,T	NA,G	NA,0.75496	NA,0.0279317	NA,0.00993854	NA,2.30563	0.00897775	0.0178664
3	rs141372203	94802770	T,NA	A,NA	0.99006,NA	0.0575228,NA	0.01993,NA	2.40908,NA	0.00792593	0.0157713
3	rs73228560	95077515	T,T	A,A	0.904573,0.97123	0.0240131,-0.0110763	0.00672948,0.0255725	3.44461,0.177231	0.00776326	0.0155601
3	rs58040018	95079086	A,A	C,C	0.905567,0.972222	0.0237376,-0.0154725	0.00676109,0.0260119	3.35011,0.258091	0.00703367	0.0141026
3	rs56100796	95099466	G,G	A,A	0.887674,0.960318	0.0202541,-0.0327674	0.00626142,0.0218976	2.91454,0.871111	0.00631614	0.0126611
3	rs118139702	94846883	C,NA	T,NA	0.991054,NA	0.0608829,NA	0.0209976,NA	2.42744,NA	0.00578093	0.0115175
3	rs77989279	94901761	T,T	C,C	0.923459,0.970238	-0.0197323,0.0347046	0.00743677,0.0251555	2.09855,0.775442	0.00553147	0.0110504
3	rs139059475	95202843	NA,G	NA,C	NA,0.992063	NA,-0.119352	NA,0.0481747	NA,1.87841	0.00499947	0.00996806
3	rs7959114	94892886	G,G	C,C	0.545726,0.679563	0.00157759,-0.0300509	0.00397094,0.00916045	0.160423,2.98455	0.00459419	0.00916172
3	rs149160448	94895975	T,T	A,A	0.923459,0.970238	-0.0194621,0.0322336	0.00743677,0.0251555	2.05206,0.698832	0.00445935	0.00891292
3	rs74694332	94743835	NA,A	NA,T	NA,0.959325	NA,-0.0539856	NA,0.0216401	NA,1.89942	0.00429873	0.00857432
3	rs142035355	95212359	NA,T	NA,C	NA,0.991071	NA,-0.106021	NA,0.0454422	NA,1.70678	0.00363297	0.00724842
3	rs148618761	95462993	NA,T	NA,C	NA,0.991071	NA,-0.106063	NA,0.0454422	NA,1.70786	0.00361363	0.00721154
3	rs6538585	95392660	G,G	A,A	0.747515,0.581349	-0.0109878,-0.0103483	0.00455105,0.0086648	1.80235,0.63383	0.00343328	0.0068705
3	rs74746559	95088996	G,G	T,T	0.888668,0.962302	0.0199505,-0.0222776	0.00628579,0.0224433	2.82274,0.493634	0.00341748	0.00685931
3	rs111951598	95076887	G,NA	A,NA	0.982107,NA	0.0265309,NA	0.014915,NA	1.12337,NA	0.0033934	0.00677935
3	rs77595758	94703334	NA,A	NA,G	NA,0.978175	NA,-0.0680174	NA,0.0292559	NA,1.69731	0.00333955	0.0066636
3	rs77952871	95037936	NA,A	NA,G	NA,0.969246	NA,-0.0572847	NA,0.0247591	NA,1.68434	0.00323785	0.006461
3	rs138006302	94741262	NA,A	NA,G	NA,0.978175	NA,-0.0675025	NA,0.0292559	NA,1.677	0.00321805	0.00642157
3	rs145768336	95001013	NA,T	NA,C	NA,0.882937	NA,-0.0305992	NA,0.0132962	NA,1.67015	0.00315348	0.00629244
3	rs117266882	95020894	A,A	G,G	0.981113,0.774802	0.0316312,-0.0218722	0.0145245,0.0102335	1.53132,1.48714	0.00314249	0.00626788
3	rs76979817	94854063	T,T	C,C	0.944334,0.957341	-0.0205572,0.0412993	0.00862346,0.0211527	1.76619,1.2934	0.00302939	0.00605044
3	rs77755626	94862896	A,A	C,C	0.944334,0.955357	-0.0206031,0.0402145	0.00862346,0.0206987	1.77249,1.28371	0.00300462	0.00600186
3	rs76312079	94911219	G,G	A,A	0.928429,0.97123	-0.0178475,0.0381645	0.00767004,0.0255725	1.69961,0.867759	0.0028871	0.00577385
3	rs7300945	95384037	G,G	A,A	0.747515,0.583333	-0.0107589,-0.00991673	0.00455105,0.00867062	1.74287,0.597324	0.00284902	0.00570265
3	rs7306186	94895951	G,G	A,A	0.512922,0.53869	0.000764804,-0.0264969	0.00395562,0.00857506	0.0722767,2.69863	0.00283483	0.00565853
3	rs11107831	95368394	A,A	G,G	0.747515,0.583333	-0.0107095,-0.0100681	0.00455105,0.00867062	1.73017,0.609826	0.00281411	0.00563286
3	rs55717413	94864394	A,A	C,C	0.944334,0.955357	-0.0208529,0.0384288	0.00862346,0.0206987	1.80689,1.19811	0.00276155	0.00551698
3	rs144068241	95007850	NA,A	NA,G	NA,0.883929	NA,-0.0295388	NA,0.0133454	NA,1.57074	0.00265605	0.00530119
3	rs73228567	95088496	G,G	A,A	0.889662,0.962302	0.0197449,-0.0214004	0.00631051,0.0224433	2.75579,0.468113	0.00263829	0.00529652
3	rs77447753	94840208	T,T	G,G	0.936382,0.953373	-0.0204555,0.0325005	0.00810069,0.0202746	1.93686,0.962845	0.00261196	0.00521865
3	rs145325641	95634871	A,NA	G,NA	0.984095,NA	0.0423018,NA	0.0158037,NA	2.12871,NA	0.00259829	0.00518504
3	rs10859708	94893463	C,C	T,T	0.558648,0.744048	0.0015819,-0.0298079	0.00398179,0.00979543	0.160423,2.63042	0.00257755	0.0051456
3	rs74775543	95678256	NA,G	NA,A	NA,0.984127	NA,0.0738998	NA,0.0342017	NA,1.5126	0.00248738	0.00496601
3	rs145539743	95585582	NA,T	NA,C	NA,0.983135	NA,-0.070565	NA,0.0331973	NA,1.47451	0.00245371	0.00489957
3	rs17022742	94953550	NA,C	NA,A	NA,0.963294	NA,-0.0487467	NA,0.0227328	NA,1.49476	0.00243355	0.00485889
3	rs77626725	94837058	A,A	C,C	0.93837,0.994048	-0.0191188,0.102336	0.00822159,0.0555718	1.69792,1.18344	0.00242197	0.00483976
3	rs10859707	94891353	C,C	G,G	0.619284,0.808532	0.00367548,-0.0305766	0.00407187,0.0108644	0.435676,2.31094	0.00239654	0.00478528
3	rs12809118	95672834	A,NA	G,NA	0.967197,NA	0.034642,NA	0.0111,NA	2.744,NA	0.00234163	0.00467348
3	rs3761675	94885549	NA,G	NA,A	NA,0.985119	NA,-0.0754755	NA,0.0353055	NA,1.48766	0.00233431	0.00466022
3	rs145601828	94926070	T,NA	C,NA	0.971173,NA	0.0294758,NA	0.0118166,NA	1.8991,NA	0.00228863	0.00456708
3	rs4761653	95111602	NA,T	NA,A	NA,0.957341	NA,0.0448151	NA,0.0211527	NA,1.46699	0.00224055	0.00447379
3	rs114502505	95088742	G,G	A,A	0.862823,0.896825	0.017711,-0.00466558	0.00574696,0.0140528	2.68666,0.130835	0.00223427	0.00448357
3	rs4761654	95111603	NA,A	NA,C	NA,0.957341	NA,0.0447584	NA,0.0211527	NA,1.4641	0.00222897	0.00445071
3	rs115810657	94902593	G,G	T,T	0.927435,0.970238	-0.0173628,0.034267	0.00762141,0.0251555	1.64365,0.76162	0.00218062	0.00436232
3	rs17022795	94984582	NA,T	NA,C	NA,0.958333	NA,-0.0437889	NA,0.0213919	NA,1.39083	0.00205418	0.0041014
3	rs144196185	95327833	A,NA	C,NA	0.992048,NA	-0.0344316,NA	0.0222601,NA	0.913942,NA	0.00203249	0.00405726
3	rs7959419	94892931	T,T	G,G	0.559642,0.755952	0.00135979,-0.0295792	0.00398274,0.00995218	0.135023,2.5291	0.00203239	0.00405843
3	rs116915179	94896708	A,A	G,G	0.919483,0.970238	-0.0165229,0.0307488	0.00726648,0.0251555	1.63874,0.654478	0.00197142	0.00394438
3	rs10859814	95377938	C,C	T,T	0.555666,0.43254	-0.0102723,-0.0123116	0.00397904,0.00862824	2.00725,0.813579	0.00197021	0.0039454
3	rs7959897	94893365	A,A	G,G	0.56163,0.755952	0.000997269,-0.0294832	0.00398468,0.00995218	0.0956229,2.51547	0.00195492	0.0039039
3	rs144766757	95544508	NA,G	NA,C	NA,0.983135	NA,-0.0664922	NA,0.0331973	NA,1.34502	0.00193893	0.00387261
3	rs1820461	95392651	G,G	A,A	0.55666,0.428571	-0.00992824,-0.0131322	0.00397994,0.00863795	1.89925,0.891309	0.00190288	0.00381066
3	rs76709944	94837057	G,G	T,T	0.93837,0.994048	-0.0185592,0.0991304	0.00822159,0.0555718	1.62006,1.12813	0.00189965	0.00379692
3	rs141814809	94948333	A,NA	C,NA	0.971173,NA	0.0239714,NA	0.0118166,NA	1.37165,NA	0.00187737	0.00374839
3	rs117648972	94896409	T,T	C,C	0.919483,0.970238	-0.0164057,0.0300237	0.00726648,0.0251555	1.62045,0.633271	0.00183743	0.00367648
3	rs75970101	94887851	C,C	G,G	0.907555,0.979167	-0.0146762,0.0438179	0.00682591,0.0299292	1.50101,0.844116	0.00183262	0.00366674
3	rs77954198	94904619	G,G	A,A	0.927435,0.97123	-0.0173879,0.0331961	0.00762141,0.0255725	1.64741,0.711644	0.00183131	0.00366409
3	rs77633554	95370238	T,T	C,C	0.94831,0.840278	-0.0295271,-0.0229849	0.00893021,0.0116683	3.0246,1.31109	0.00182586	0.00364768
3	rs12371666	95378283	T,T	G,G	0.555666,0.43254	-0.010132,-0.0123608	0.00397904,0.00862824	1.96313,0.818236	0.00182441	0.00365359
3	rs10777600	94899466	A,A	T,T	0.156064,0.299603	0.0130438,-0.0133051	0.00544795,0.00933164	1.77848,0.812691	0.00182011	0.00363931
3	rs7309242	95391683	T,T	C,C	0.764414,0.583333	-0.00881686,-0.0111988	0.00465908,0.00867062	1.23331,0.706631	0.00181053	0.00362573
3	rs61936701	95079912	C,C	T,T	0.706759,0.740079	0.0107175,-0.00690898	0.00434302,0.00974638	1.86659,0.320208	0.00179766	0.00360237
3	rs11107554	94883934	NA,A	NA,G	NA,0.984127	NA,-0.0681713	NA,0.0342017	NA,1.335	0.00178328	0.00356115
3	rs140740146	94775410	NA,C	NA,T	NA,0.978175	NA,0.059309	NA,0.0292559	NA,1.37021	0.00177137	0.00353686
3	rs149135820	94735578	NA,A	NA,T	NA,0.97619	NA,0.0565811	NA,0.0280389	NA,1.36055	0.00177113	0.00353638
3	rs7300391	94906897	A,A	G,G	0.928429,0.97123	-0.0176126,0.0289541	0.00767004,0.0255725	1.66434,0.589162	0.00177082	0.00354301
3	rs74688274	94884906	A,A	C,C	0.932406,0.981151	-0.0177878,0.0400704	0.00787557,0.0314332	1.62145,0.693816	0.00173795	0.00347775
3	rs10859820	95391876	G,G	A,A	0.555666,0.430556	-0.00990104,-0.0128489	0.00397904,0.00863302	1.89159,0.864358	0.00171021	0.00342494
3	rs4923674	95385971	G,G	A,A	0.555666,0.431548	-0.00994633,-0.0126695	0.00397904,0.00863061	1.90551,0.847368	0.00170561	0.00341575
3	rs7397433	95385403	C,C	T,T	0.555666,0.431548	-0.00990104,-0.012822	0.00397904,0.00863061	1.89159,0.8621	0.00169986	0.00340424
3	rs112554484	94909496	T,T	G,G	0.927435,0.97123	-0.0170913,0.0336097	0.00762141,0.0255725	1.60334,0.724117	0.00169771	0.00339694
3	rs75977568	95558778	A,NA	G,NA	0.976143,NA	0.0266211,NA	0.0129561,NA	1.39895,NA	0.0016977	0.00339265
3	rs76174044	94896843	G,G	A,A	0.919483,0.970238	-0.0157256,0.0332763	0.00726648,0.0251555	1.51635,0.730732	0.00168414	0.00336994
3	rs76987928	94906361	T,T	G,G	0.928429,0.97123	-0.0172843,0.0301874	0.00767004,0.0255725	1.61567,0.623758	0.00167173	0.00334487
3	rs150575373	95151423	NA,A	NA,G	NA,0.967262	NA,-0.0449127	NA,0.0240217	NA,1.21091	0.00162125	0.00323768
3	rs11107851	95388843	C,C	T,T	0.764414,0.583333	-0.00872276,-0.0106636	0.00465908,0.00867062	1.2134,0.660045	0.0016088	0.00322194
3	rs7138248	95081562	A,A	G,G	0.729622,0.747024	0.0107305,-0.00702943	0.00445148,0.00983323	1.79782,0.323588	0.00160497	0.00321778
3	rs118023420	94946112	NA,A	NA,G	NA,0.980159	NA,0.0578377	NA,0.0306528	NA,1.22784	0.00157323	0.00314204
3	rs183675004	95326388	A,NA	G,NA	0.992048,NA	-0.0317771,NA	0.0222601,NA	0.814101,NA	0.00156321	0.00312126
3	rs183524037	94719972	NA,G	NA,C	NA,0.985119	NA,0.0682317	NA,0.0353055	NA,1.2734	0.00156109	0.00311733
3	rs2366630	95083928	A,A	G,G	0.892644,0.963294	0.0191583,-0.0179642	0.00638686,0.0227328	2.56817,0.367144	0.00153487	0.00308209
3	rs148529660	95414590	NA,T	NA,G	NA,0.982143	NA,0.0632596	NA,0.0322783	NA,1.30088	0.00153346	0.00306287
3	rs58157404	94852318	T,T	C,C	0.940358,0.953373	-0.0192526,0.0323581	0.00834865,0.0202746	1.67558,0.956671	0.0014873	0.00297297
3	rs7304978	95124807	G,G	A,A	0.202783,0.137897	0.0154619,0.0104763	0.0049174,0.0123978	2.77867,0.400004	0.00148539	0.00296836
3	rs76748645	94794801	A,A	G,G	0.9334,0.933532	-0.0202149,0.0120667	0.00792989,0.0171606	1.9667,0.316995	0.00146626	0.00293097
3	rs10777610	95124235	G,G	A,A	0.202783,0.147817	0.0147972,0.0140506	0.0049174,0.0120441	2.58175,0.613727	0.00142352	0.00284474
3	rs141186127	94967644	T,NA	C,NA	0.975149,NA	0.0254627,NA	0.0127009,NA	1.34694,NA	0.0014178	0.00283123
3	rs190187011	95426948	NA,G	NA,A	NA,0.985119	NA,0.0652034	NA,0.0353055	NA,1.18862	0.00140822	0.002813
3	rs117805783	95430149	A,NA	G,NA	0.982107,NA	-0.0360409,NA	0.014915,NA	1.80482,NA	0.00138366	0.00276467
3	rs77466370	95604074	NA,C	NA,T	NA,0.956349	NA,0.0395349	NA,0.0209218	NA,1.23059	0.00138039	0.00275767
3	rs150768041	95385146	NA,C	NA,G	NA,0.982143	NA,-0.058492	NA,0.0322783	NA,1.1551	0.00137634	0.00274948
3	rs11107512	94733802	G,NA	T,NA	0.986084,NA	0.0278351,NA	0.0168779,NA	1.00391,NA	0.00136398	0.00272409
3	rs75716446	95434950	NA,A	NA,G	NA,0.985119	NA,0.0645201	NA,0.0353055	NA,1.16987	0.0013629	0.00272253
3	rs117562109	95442270	NA,T	NA,C	NA,0.985119	NA,0.0640907	NA,0.0353055	NA,1.15817	0.00133541	0.00266764
3	rs11107847	95386791	A,A	G,G	0.619284,0.582341	-0.0107076,-0.0107216	0.00407187,0.00866769	2.06819,0.665341	0.00132699	0.00265786
3	rs141103741	95274830	C,NA	A,NA	0.996024,NA	0.0750968,NA	0.0314177,NA	1.77377,NA	0.00132317	0.00264337
3	rs117456735	94800629	A,A	G,G	0.936382,0.933532	-0.0205597,0.0138044	0.00810069,0.0171606	1.95279,0.375564	0.00128614	0.00257123
3	rs12823286	94969266	A,A	G,G	0.99006,0.860119	0.0361303,0.0205002	0.01993,0.0123238	1.15581,1.01674	0.00126111	0.0025198
3	rs147018126	94800581	C,C	T,T	0.936382,0.933532	-0.0204776,0.0138537	0.00810069,0.0171606	1.94023,0.377273	0.00125705	0.0025131
3	rs4373996	94995921	C,C	G,G	0.753479,0.582341	0.0115834,0.0155727	0.00458751,0.00866769	1.93667,1.1403	0.00125285	0.00250432
3	rs12298900	95382396	T,T	C,C	0.619284,0.582341	-0.0107076,-0.0102211	0.00407187,0.00866769	2.06819,0.622856	0.00125178	0.00250726
3	rs78387383	95582542	C,NA	T,NA	0.981113,NA	0.0376981,NA	0.0145245,NA	2.02476,NA	0.00124171	0.0024799
3	rs10777666	95381646	T,T	C,C	0.619284,0.582341	-0.0107076,-0.0101229	0.00407187,0.00866769	2.06819,0.61466	0.00123797	0.00247961
3	rs10859813	95377295	T,T	C,C	0.619284,0.584325	-0.010797,-0.00957429	0.00407187,0.00867359	2.09632,0.569182	0.00123294	0.00246954
3	rs10859810	95367648	A,A	C,C	0.619284,0.582341	-0.0105691,-0.0107706	0.00407187,0.00866769	2.02495,0.669568	0.00123283	0.0024693
3	rs7316274	95368177	A,A	G,G	0.619284,0.581349	-0.0106138,-0.010517	0.00407187,0.0086648	2.03885,0.648125	0.00122799	0.0024596
3	rs17252137	95196806	T,T	C,C	0.819085,0.791667	-0.0235696,0.0146994	0.00513615,0.0105257	5.35118,0.788991	0.00121328	0.0024303
3	rs150550544	95092922	G,NA	A,NA	0.977137,NA	-0.0339254,NA	0.0132281,NA	1.98598,NA	0.0012016	0.00240098
3	rs11107662	95108015	C,NA	T,NA	0.987078,NA	0.027055,NA	0.0175062,NA	0.912801,NA	0.00119981	0.00239614
3	rs7135805	95124758	C,C	T,T	0.205765,0.137897	0.0146716,0.0121387	0.00489079,0.0123978	2.56845,0.484746	0.00119966	0.00239768
3	rs74609774	94910119	NA,T	NA,C	NA,0.939484	NA,-0.0325425	NA,0.0179277	NA,1.15807	0.00119778	0.00239286
3	rs11107846	95386721	A,A	G,G	0.614314,0.580357	-0.0105431,-0.0107145	0.00406188,0.00866195	2.02495,0.665341	0.00117676	0.00235699
3	rs2128893	94899427	A,A	C,C	0.572565,0.757937	0.00229154,-0.0263016	0.00399661,0.00997981	0.246882,2.07562	0.0011597	0.00231666
3	rs10777662	95362887	A,A	T,T	0.619284,0.582341	-0.0104305,-0.0109086	0.00407187,0.00866769	1.98215,0.681521	0.00115909	0.00232164
3	rs78423059	95107846	NA,A	NA,G	NA,0.957341	NA,0.0367875	NA,0.0211527	NA,1.08613	0.00115485	0.0023072
3	rs10859812	95374544	T,T	C,C	0.619284,0.582341	-0.0107076,-0.00942029	0.00407187,0.00866769	2.06819,0.557343	0.00115434	0.00231212
3	rs117855820	95584543	NA,G	NA,T	NA,0.935516	NA,-0.03019	NA,0.0174041	NA,1.08195	0.00115368	0.00230531
3	rs117700552	95551164	A,NA	G,NA	0.981113,NA	-0.0349176,NA	0.0145245,NA	1.79009,NA	0.00114706	0.00229216
3	rs60473094	94882271	G,G	C,C	0.921471,0.965278	-0.0172555,0.0338579	0.00734995,0.0233493	1.72378,0.832562	0.00114698	0.00229336
3	rs117052221	94825436	A,NA	C,NA	0.965209,NA	0.0245902,NA	0.0107893,NA	1.64475,NA	0.00114067	0.00227872
3	rs111956618	95379491	C,NA	A,NA	0.869781,NA	0.0146416,NA	0.00587486,NA	1.89641,NA	0.00114038	0.00228056
3	rs17023094	95076529	C,C	G,G	0.902585,0.919643	0.0219543,-0.00485284	0.00666778,0.0157247	3.00319,0.120551	0.00113075	0.00226946
3	rs55638253	95383450	C,C	T,T	0.614314,0.580357	-0.0105431,-0.0103664	0.00406188,0.00866195	2.02495,0.635646	0.0011295	0.00226235
3	rs7973055	94914297	T,T	G,G	0.928429,0.912698	-0.0176999,-0.00485124	0.00767004,0.0151436	1.67741,0.12569	0.00112552	0.00225189
3	rs551580825	95500196	A,NA	G,NA	0.986084,NA	0.0238265,NA	0.0168779,NA	0.801237,NA	0.00110156	0.00220046
3	rs12299025	95382601	T,T	C,C	0.614314,0.580357	-0.0104985,-0.0103664	0.00406188,0.00866195	2.01109,0.635646	0.00110138	0.00220604
3	rs1905435	94895115	A,A	G,G	0.572565,0.777778	0.00161502,-0.0272827	0.00399661,0.0102821	0.163586,2.09864	0.00109379	0.00218516
3	rs150750195	95078226	NA,A	NA,G	NA,0.986111	NA,0.0623169	NA,0.0365264	NA,1.05555	0.00108559	0.00216881
3	rs138408854	95477917	NA,C	NA,G	NA,0.97123	NA,0.0407216	NA,0.0255725	NA,0.953522	0.00106749	0.00213241
3	rs1607807	94868987	C,C	A,A	0.89165,0.953373	-0.0104299,0.0398101	0.00636104,0.0202746	0.99535,1.30467	0.00104327	0.00208542
3	rs78448159	94917851	NA,G	NA,A	NA,0.880952	NA,-0.0222822	NA,0.0131998	NA,1.03907	0.00102736	0.00205261
3	rs55716477	94864018	A,A	G,G	0.903579,0.955357	-0.0113246,0.0373175	0.00669838,0.0206987	1.04141,1.14627	0.00102454	0.00204777
3	rs10859711	94902113	T,T	A,A	0.571571,0.757937	0.00318518,-0.0249037	0.00399544,0.00997981	0.371271,1.90028	0.00102	0.00203777
3	rs7304912	95367722	T,T	C,C	0.619284,0.582341	-0.0102023,-0.0108197	0.00407187,0.00866769	1.91273,0.673806	0.00101037	0.00202379
3	rs80124027	95119467	A,NA	G,NA	0.965209,NA	0.0235248,NA	0.0107893,NA	1.53418,NA	0.00100996	0.00201801
3	rs113538176	94990254	T,NA	C,NA	0.989066,NA	-0.0271829,NA	0.0190121,NA	0.815927,NA	0.0010097	0.00201692
3	rs185849215	95400811	NA,G	NA,C	NA,0.990079	NA,-0.0722299	NA,0.0431319	NA,1.02684	0.00100255	0.00200287
3	rs76815898	95458841	NA,C	NA,T	NA,0.986111	NA,0.0599378	NA,0.0365264	NA,0.996503	0.00100193	0.00200178
3	rs117569554	94853425	A,NA	C,NA	0.978131,NA	0.0339515,NA	0.0135185,NA	1.92001,NA	0.000991707	0.00198039
3	rs142738157	95398579	NA,A	NA,G	NA,0.982143	NA,-0.0544029	NA,0.0322783	NA,1.03666	0.000983511	0.00196507
3	rs145976947	95012821	A,NA	G,NA	0.987078,NA	-0.0376544,NA	0.0175062,NA	1.50194,NA	0.000983109	0.00196415
3	rs7959154	94913862	C,C	T,T	0.927435,0.907738	-0.0175638,-0.00234732	0.00762141,0.0147711	1.67381,0.0586193	0.000972673	0.0019463
3	rs142614882	94820110	C,NA	T,NA	0.99006,NA	0.0259675,NA	0.01993,NA	0.715349,NA	0.000956822	0.00191215
3	rs138087502	95547611	A,NA	G,NA	0.981113,NA	-0.0335099,NA	0.0145245,NA	1.67679,NA	0.000949566	0.00189768
3	rs36048098	95233525	G,NA	A,NA	0.871769,NA	-0.000667183,NA	0.00591347,NA	0.0408775,NA	0.000945418	0.0018888
3	rs10745716	95393745	C,C	T,T	0.572565,0.430556	-0.00799221,-0.0131521	0.00399661,0.00863302	1.34172,0.894008	0.000944728	0.00189223
3	rs73230497	95151813	T,NA	C,NA	0.913519,NA	0.00589863,NA	0.00703429,NA	0.396077,NA	0.000943742	0.00188463
3	rs117499387	94823023	A,NA	G,NA	0.99006,NA	0.0258091,NA	0.01993,NA	0.709244,NA	0.000941473	0.00188146
3	rs77313218	94991980	NA,G	NA,A	NA,0.897817	NA,-0.0226181	NA,0.014113	NA,0.962518	0.000936746	0.00187131
3	rs74846057	95317836	NA,C	NA,T	NA,0.957341	NA,-0.0327063	NA,0.0211527	NA,0.91344	0.000918565	0.00183541
3	rs117821327	95539520	A,NA	G,NA	0.991054,NA	-0.0440815,NA	0.0209976,NA	1.4463,NA	0.000913632	0.00182505
3	rs60082290	95315970	T,NA	G,NA	0.808151,NA	0.00712156,NA	0.00502127,NA	0.806571,NA	0.000910967	0.00182149
3	rs56317922	95425895	C,NA	T,NA	0.984095,NA	0.0150845,NA	0.0158037,NA	0.468733,NA	0.000908394	0.00181657
3	rs10745714	95391012	T,T	C,C	0.572565,0.430556	-0.00794706,-0.0130274	0.00399661,0.00863302	1.33011,0.881754	0.000905773	0.00181421
3	rs7312863	95392154	T,T	C,C	0.572565,0.430556	-0.00794706,-0.0130005	0.00399661,0.00863302	1.33011,0.879128	0.000902037	0.00180673
3	rs10745715	95391097	A,A	G,G	0.572565,0.430556	-0.00794706,-0.0129733	0.00399661,0.00863302	1.33011,0.876462	0.00089826	0.00179917
3	rs11609833	95313638	G,NA	C,NA	0.808151,NA	0.00702884,NA	0.00502127,NA	0.791641,NA	0.00088002	0.00175963
3	rs73370315	94731188	T,T	A,A	0.945328,0.933532	-0.0184003,0.0102219	0.00869693,0.0171606	1.46384,0.258533	0.000879066	0.00175776
3	rs144576407	94889337	NA,T	NA,C	NA,0.990079	NA,0.066719	NA,0.0431319	NA,0.914007	0.000874319	0.00174704
3	rs10859819	95387756	T,T	C,C	0.572565,0.431548	-0.0079019,-0.0129204	0.00399661,0.00863061	1.31854,0.871663	0.000869328	0.00174122
3	rs150271830	95244543	T,NA	A,NA	0.986084,NA	-0.0376193,NA	0.0168779,NA	1.58805,NA	0.000866021	0.00173018
3	rs141695447	94852290	NA,A	NA,G	NA,0.990079	NA,0.0660745	NA,0.0431319	NA,0.901209	0.000864622	0.00172758
3	rs75111483	94992105	NA,G	NA,C	NA,0.89881	NA,-0.0218989	NA,0.0141743	NA,0.912387	0.000862097	0.00172226
3	rs117378701	95470507	G,NA	A,NA	0.985089,NA	-0.0347166,NA	0.0163138,NA	1.47712,NA	0.000858541	0.00171592
3	rs56178377	94788785	G,G	T,T	0.94831,0.910714	-0.0199519,0.00261292	0.00893021,0.0149907	1.59398,0.0646805	0.000856135	0.00171198
3	rs148769208	94796955	G,NA	A,NA	0.99006,NA	0.0247867,NA	0.01993,NA	0.670368,NA	0.000856115	0.00171097
3	rs12580383	94982777	NA,C	NA,T	NA,0.897817	NA,-0.02174	NA,0.014113	NA,0.908483	0.000854817	0.0017077
3	rs12317571	95036623	C,C	G,G	0.822068,0.996032	-0.00512665,0.153496	0.00516962,0.0679934	0.493022,1.62023	0.000848984	0.00169685
3	rs11107858	95393975	G,G	A,A	0.631213,0.579365	-0.00874424,-0.0125407	0.00409792,0.00865913	1.48337,0.831081	0.000846119	0.0016948
3	rs144793824	94953181	C,C	T,T	0.971173,0.985119	0.0261754,0.000849229	0.0118166,0.0353055	1.57267,0.00841521	0.000843289	0.00168457
3	rs142077974	95342160	NA,T	NA,G	NA,0.984127	NA,0.0542399	NA,0.0342017	NA,0.947822	0.000842821	0.00168378
3	rs112721608	95126973	T,T	G,G	0.827038,0.99504	-0.0130905,-0.0923453	0.00522759,0.0608454	1.91096,0.88911	0.000840801	0.00168084
3	rs11107859	95393999	A,A	G,G	0.631213,0.579365	-0.00874424,-0.0124922	0.00409792,0.00865913	1.48337,0.826475	0.000840302	0.00168315
3	rs117041355	95248881	G,NA	C,NA	0.939364,NA	0.00684858,NA	0.00828432,NA	0.388902,NA	0.000837216	0.0016722
3	rs140847791	94772291	NA,A	NA,G	NA,0.977182	NA,-0.0424636	NA,0.0286274	NA,0.860157	0.000832078	0.00166199
3	rs117672206	94771083	NA,A	NA,C	NA,0.97619	NA,-0.0416131	NA,0.0280389	NA,0.860823	0.000831219	0.00166029
3	rs149324362	94772488	NA,A	NA,T	NA,0.977182	NA,-0.0424156	NA,0.0286274	NA,0.858756	0.000830146	0.00165813
3	rs74559067	94851360	G,NA	A,NA	0.965209,NA	0.0227974,NA	0.0107893,NA	1.46088,NA	0.000830069	0.00165849
3	rs145913206	94799986	NA,G	NA,A	NA,0.977182	NA,-0.0423865	NA,0.0286274	NA,0.857907	0.000828979	0.0016558
3	rs184317189	95539732	NA,A	NA,G	NA,0.972222	NA,0.0370284	NA,0.0260119	NA,0.810832	0.00082565	0.00164953
3	rs117510587	95200668	NA,A	NA,C	NA,0.956349	NA,-0.0298015	NA,0.0209218	NA,0.811569	0.000819714	0.00163772
3	rs78315117	94981351	NA,A	NA,G	NA,0.899802	NA,-0.0214781	NA,0.0142364	NA,0.881463	0.000819084	0.00163635
3	rs56029035	95397807	A,NA	C,NA	0.984095,NA	0.0141788,NA	0.0158037,NA	0.43224,NA	0.000816949	0.00163374
3	rs141407604	94964890	C,C	T,T	0.973161,0.986111	0.0274841,-0.00506288	0.0122339,0.0365264	1.60786,0.0507275	0.000808656	0.00161525
3	rs118007087	95352528	NA,T	NA,C	NA,0.915675	NA,0.0223641	NA,0.0153834	NA,0.835624	0.000792502	0.00158329
3	rs76097926	94896091	NA,T	NA,C	NA,0.923611	NA,-0.0246332	NA,0.0160932	NA,0.900129	0.000788357	0.00157516
3	rs73370311	94729745	NA,G	NA,C	NA,0.97619	NA,-0.0404938	NA,0.0280389	NA,0.82774	0.000787043	0.0015721
3	rs139056277	94821511	NA,C	NA,T	NA,0.977182	NA,-0.0409208	NA,0.0286274	NA,0.815649	0.000773178	0.0015444
3	rs75232732	94890092	T,T	C,C	0.888668,0.964286	-0.0126106,-0.00119186	0.00628579,0.0230345	1.34839,0.0183019	0.000771904	0.00154434
3	rs75112742	94797640	C,C	G,G	0.947316,0.934524	-0.0187068,0.010678	0.0088502,0.0172809	1.46169,0.27032	0.000769822	0.00153931
3	rs149865949	94786306	NA,G	NA,C	NA,0.969246	NA,-0.0350759	NA,0.0247591	NA,0.805279	0.000765115	0.0015284
3	rs61935749	95390378	A,A	G,G	0.631213,0.580357	-0.00865043,-0.0120653	0.00409792,0.00866195	1.45869,0.786091	0.000753865	0.00151002
3	rs76974577	94778864	T,T	C,C	0.947316,0.933532	-0.0185106,0.0114421	0.0088502,0.0171606	1.43795,0.296777	0.00075373	0.00150714
3	rs17023008	95040012	C,C	T,T	0.970179,0.736111	-0.0296221,-0.00340545	0.0116239,0.00969886	1.96568,0.139363	0.000751177	0.00150087
3	rs74921041	95036695	A,A	G,G	0.969185,0.852183	-0.0286241,-0.00630388	0.0114407,0.0120441	1.90829,0.221345	0.000737648	0.00147389
3	rs7975526	95042839	G,G	C,C	0.795229,0.743056	-0.0111476,0.00318001	0.00489958,0.00978302	1.64031,0.127762	0.000734699	0.00146864
3	rs1654940	95334537	A,A	G,G	0.156064,0.410714	0.0153258,0.0181996	0.00544795,0.00868901	2.30925,1.44116	0.000734215	0.00146783
3	rs11107561	94896850	NA,T	NA,C	NA,0.923611	NA,-0.023689	NA,0.0160932	NA,0.850704	0.000729436	0.00145748
3	rs17318977	95249957	A,NA	G,NA	0.977137,NA	-0.0121415,NA	0.0132281,NA	0.445278,NA	0.000726201	0.00145116
3	rs76897130	95098108	G,NA	A,NA	0.975149,NA	0.0234962,NA	0.0127009,NA	1.19167,NA	0.000725011	0.00145138
3	rs10777598	94897629	G,G	C,C	0.413519,0.691468	0.00148657,-0.023395	0.00401481,0.0092548	0.148021,1.94023	0.00072386	0.00144623
3	rs78497497	94965816	NA,A	NA,G	NA,0.916667	NA,-0.0216751	NA,0.0154664	NA,0.792945	0.000722534	0.00144363
3	rs141109754	95148927	A,NA	C,NA	0.983101,NA	-0.0224548,NA	0.0153396,NA	0.843944,NA	0.00071916	0.00143727
3	rs147343407	94796512	NA,C	NA,T	NA,0.97619	NA,-0.0383762	NA,0.0280389	NA,0.766749	0.000712623	0.00142352
3	rs59003487	95311078	NA,A	NA,C	NA,0.875992	NA,0.0202849	NA,0.0129696	NA,0.928816	0.000701916	0.00140258
3	rs75887205	94927926	G,NA	C,NA	0.944334,NA	0.00899402,NA	0.00862346,NA	0.527299,NA	0.000693358	0.00138585
3	rs74765077	95583544	NA,T	NA,C	NA,0.941468	NA,0.0258207	NA,0.0182098	NA,0.806313	0.000691186	0.00138124
3	rs7350629	95126530	T,T	G,G	0.725646,0.598214	-0.0116114,-0.0118225	0.0044312,0.00871922	2.05633,0.756649	0.000689778	0.00137872
3	rs140851175	95306220	G,NA	T,NA	0.987078,NA	-0.0184068,NA	0.0175062,NA	0.533055,NA	0.000685006	0.0013689
3	rs2279793	95043123	C,C	T,T	0.792247,0.743056	-0.0109529,0.00460002	0.00487344,0.00978302	1.60889,0.195037	0.000681065	0.00136148
3	rs145851556	95601247	NA,A	NA,T	NA,0.984127	NA,-0.0452322	NA,0.0342017	NA,0.730493	0.000679554	0.00135805
3	rs117916154	94933006	T,NA	C,NA	0.980119,NA	0.0121178,NA	0.0141639,NA	0.406435,NA	0.000678819	0.00135651
3	rs12581014	95260623	NA,G	NA,T	NA,0.987103	NA,0.0489008	NA,0.0378862	NA,0.70598	0.000673458	0.00134569
3	rs12372496	94991110	G,G	A,A	0.945328,0.916667	0.0147367,0.0136696	0.00869693,0.0154664	1.04491,0.423902	0.000666069	0.00133022
3	rs7979149	95040371	C,C	T,T	0.792247,0.733135	-0.0109093,0.00432743	0.00487344,0.00966419	1.59882,0.184215	0.000658341	0.00131606
3	rs138868138	95407517	T,NA	C,NA	0.974155,NA	-0.0254697,NA	0.0124606,NA	1.38773,NA	0.00065509	0.00130978
3	rs77259832	95416240	T,NA	G,NA	0.974155,NA	-0.0254528,NA	0.0124606,NA	1.38631,NA	0.00065358	0.00130676
3	rs141653580	94840807	NA,C	NA,T	NA,0.977182	NA,-0.0370904	NA,0.0286274	NA,0.709734	0.000651116	0.00130067
3	rs76542670	95286400	NA,A	NA,G	NA,0.96131	NA,-0.0276255	NA,0.0221651	NA,0.672365	0.000644566	0.001288
3	rs17269086	95406244	C,NA	T,NA	0.940358,NA	0.0116574,NA	0.00834865,NA	0.788827,NA	0.000643193	0.00128521
3	rs144932316	95185828	A,NA	G,NA	0.987078,NA	-0.0138899,NA	0.0175062,NA	0.369036,NA	0.000639146	0.00127736
3	rs150051734	94927597	NA,T	NA,A	NA,0.97619	NA,-0.0353921	NA,0.0280389	NA,0.684327	0.000638731	0.00127632
3	rs147438774	94760035	T,NA	A,NA	0.986084,NA	0.0256434,NA	0.0168779,NA	0.890506,NA	0.000635818	0.00127009
3	rs370796533	95365154	NA,A	NA,G	NA,0.986111	NA,0.0495543	NA,0.0365264	NA,0.757246	0.000632891	0.00126475
3	rs75307801	95306798	C,C	G,G	0.808151,0.987103	0.00734881,-0.0511831	0.00502127,0.0378862	0.843691,0.752751	0.000632481	0.00126481
3	rs139477536	95186333	A,NA	G,NA	0.991054,NA	0.0412708,NA	0.0209976,NA	1.30666,NA	0.000632068	0.0012636
3	rs11107691	95151106	A,A	G,G	0.619284,0.525794	0.0117322,0.004401	0.00407187,0.00856075	2.40222,0.216676	0.000629105	0.00125683
3	rs11613649	94890605	G,G	T,T	0.562624,0.774802	0.00190172,-0.0247326	0.00398568,0.0102335	0.198415,1.8053	0.000626563	0.00125203
3	rs180934766	95147422	C,NA	T,NA	0.99503,NA	0.0499262,NA	0.0281148,NA	1.12052,NA	0.00062449	0.00124796
3	rs117452578	95406412	NA,A	NA,G	NA,0.969246	NA,0.0295554	NA,0.0247591	NA,0.633413	0.000622225	0.00124326
3	rs6538524	95029281	C,C	T,T	0.651093,0.655754	-0.00724912,-0.0162656	0.00414823,0.00899701	1.09395,1.15105	0.00062182	0.00124278
3	rs78833763	95428476	C,NA	T,NA	0.939364,NA	0.0118277,NA	0.00828432,NA	0.814254,NA	0.000611805	0.0012225
3	rs80106847	95421716	A,NA	G,NA	0.974155,NA	-0.024921,NA	0.0124606,NA	1.34197,NA	0.0006084	0.00121644
3	rs73228601	95100464	G,G	A,A	0.929423,0.96131	0.0137815,-0.038308	0.00771974,0.0221651	1.12946,1.07606	0.000607194	0.00121665
3	rs74810229	95274809	C,NA	T,NA	0.985089,NA	0.0146634,NA	0.0163138,NA	0.433278,NA	0.000606944	0.00121268
3	rs117962032	95615690	NA,C	NA,T	NA,0.936508	NA,-0.0220177	NA,0.0175302	NA,0.679602	0.000604432	0.00120803
3	rs74954461	95155385	NA,C	NA,T	NA,0.956349	NA,-0.0247609	NA,0.0209218	NA,0.625963	0.00060259	0.00120408
3	rs11609420	95151944	A,A	G,G	0.750497,0.752976	-0.0141097,0.0180005	0.00456906,0.00991158	2.69586,1.15893	0.000601211	0.00120156
3	rs150858823	94747871	NA,C	NA,A	NA,0.977182	NA,-0.0351043	NA,0.0286274	NA,0.657372	0.000600405	0.00119945
3	rs117333942	94725351	C,NA	T,NA	0.973161,NA	0.0153152,NA	0.0122339,NA	0.676503,NA	0.000599192	0.0011979
3	rs143397724	95515570	NA,A	NA,G	NA,0.988095	NA,0.0493816	NA,0.0394133	NA,0.677294	0.000599141	0.00119728
3	rs528733397	95629307	NA,T	NA,C	NA,0.9375	NA,-0.0219612	NA,0.0176595	NA,0.670298	0.000595303	0.00118979
3	rs117119188	95078314	C,NA	T,NA	0.989066,NA	-0.0231427,NA	0.0190121,NA	0.650716,NA	0.000592504	0.00118408
3	rs59972832	94885261	NA,A	NA,G	NA,0.924603	NA,-0.0210242	NA,0.0161901	NA,0.712007	0.000589471	0.00117791
3	rs113392748	94908744	T,NA	C,NA	0.982107,NA	-0.0230852,NA	0.014915,NA	0.914802,NA	0.000589202	0.00117755
3	rs78177096	94741947	T,T	C,C	0.947316,0.933532	-0.0176604,0.0102755	0.0088502,0.0171606	1.33733,0.260178	0.000585443	0.0011707
3	rs6538521	95003821	C,C	A,A	0.761431,0.581349	0.00959669,0.0148142	0.00463892,0.0086648	1.41374,1.05888	0.000584435	0.00116847
3	rs117279414	94866093	C,NA	T,NA	0.95328,NA	0.0164055,NA	0.0093687,NA	1.09729,NA	0.000582035	0.00116321
3	rs138105567	95015745	NA,A	NA,G	NA,0.990079	NA,0.054366	NA,0.0431319	NA,0.682975	0.000581206	0.00116139
3	rs11107557	94889724	NA,A	NA,G	NA,0.924603	NA,-0.0207905	NA,0.0161901	NA,0.700951	0.000579927	0.00115884
3	rs10507038	94903269	C,C	G,G	0.425447,0.724206	0.00197688,-0.0224565	0.003999,0.00956488	0.206864,1.7239	0.000579851	0.00115862
3	rs2101236	95033024	T,T	C,C	0.461233,0.568452	-0.00729482,-0.0103449	0.00396624,0.00863061	1.18124,0.637006	0.000574461	0.00114738
3	rs4761638	94994649	A,A	G,G	0.774354,0.641865	0.00982448,0.0167479	0.00472994,0.00891575	1.42258,1.21955	0.000572657	0.00114478
3	rs151228933	94715991	NA,C	NA,G	NA,0.977182	NA,-0.0337509	NA,0.0286274	NA,0.622679	0.000565026	0.00112883
3	rs1274519	95028625	A,A	C,C	0.083499,0.156746	-0.0121105,0.00653718	0.00714714,0.0117578	1.0449,0.237907	0.000563731	0.00112631
3	rs61936741	95096360	T,T	G,G	0.744533,0.771825	0.00963201,-0.00527292	0.00453346,0.0101861	1.47345,0.218461	0.000558608	0.00111996
3	rs78522470	94762118	A,A	C,C	0.946322,0.933532	-0.0174631,0.00885298	0.00877248,0.0171606	1.33239,0.217577	0.000558373	0.00111659
3	rs4761639	94999518	T,T	C,C	0.865805,0.748016	0.0164897,0.00765462	0.00580045,0.00984603	2.34955,0.359614	0.000557623	0.00111523
3	rs113050410	95058461	C,NA	T,NA	0.982107,NA	0.016799,NA	0.014915,NA	0.584975,NA	0.000556125	0.00111126
3	rs117154689	94711951	A,NA	C,NA	0.964215,NA	0.0125571,NA	0.0106439,NA	0.623237,NA	0.00055471	0.00110883
3	rs142848469	94969200	NA,G	NA,A	NA,0.982143	NA,0.0383022	NA,0.0322783	NA,0.628238	0.000551089	0.00110132
3	rs73366777	95301549	A,A	G,G	0.809145,0.987103	0.00763771,-0.0445163	0.00503123,0.0378862	0.889412,0.619798	0.000550428	0.00110079
3	rs60100736	95126854	T,T	C,C	0.83499,0.99504	-0.0116511,-0.0994196	0.00532652,0.0608454	1.5419,0.990272	0.000549426	0.00109845
3	rs74506061	94770296	T,NA	C,NA	0.957256,NA	0.0174135,NA	0.00977441,NA	1.12596,NA	0.000548095	0.0010952
3	rs7955191	95095818	G,G	T,T	0.743539,0.767857	0.00948017,-0.00624871	0.00452769,0.0101248	1.44038,0.269927	0.000547573	0.0010978
3	rs79558719	94754244	T,T	C,C	0.947316,0.933532	-0.0174166,0.0100384	0.0088502,0.0171606	1.30914,0.252922	0.000547452	0.00109474
3	rs187787943	95252647	NA,C	NA,T	NA,0.997024	NA,0.0925845	NA,0.078473	NA,0.623297	0.000547133	0.00109336
3	rs73372254	94884687	NA,T	NA,A	NA,0.924603	NA,-0.0198391	NA,0.0161901	NA,0.65673	0.000543722	0.00108652
3	rs187095585	95547831	NA,T	NA,G	NA,0.978175	NA,-0.032132	NA,0.0292559	NA,0.565319	0.000538348	0.00107578
3	rs10859714	94909566	T,T	C,C	0.582505,0.77381	0.00331147,-0.0222744	0.00400926,0.0102176	0.388458,1.53376	0.000537566	0.00107428
3	rs116847304	95690442	NA,A	NA,G	NA,0.984127	NA,0.0394369	NA,0.0342017	NA,0.604006	0.0005373	0.00107374
3	rs145054441	94823359	C,NA	T,NA	0.981113,NA	0.0283402,NA	0.0145245,NA	1.29215,NA	0.000534885	0.00106922
3	rs139630312	95347460	G,NA	A,NA	0.989066,NA	-0.0379318,NA	0.0190121,NA	1.33698,NA	0.00053314	0.0010653
3	rs78799941	94717107	A,A	G,G	0.947316,0.933532	-0.0171371,0.011226	0.0088502,0.0171606	1.27716,0.289882	0.000531356	0.00106256
3	rs117215849	94903085	NA,A	NA,C	NA,0.97619	NA,0.0328871	NA,0.0280389	NA,0.618286	0.000529998	0.0010591
3	rs141166337	95524974	NA,A	NA,G	NA,0.979167	NA,-0.0325431	NA,0.0299292	NA,0.557695	0.000529742	0.00105858
3	rs192477335	95347971	A,NA	T,NA	0.992048,NA	-0.0187824,NA	0.0222601,NA	0.399248,NA	0.000528485	0.00105586
3	rs73228598	95100313	C,C	A,A	0.929423,0.962302	0.0140205,-0.0346057	0.00771974,0.0224433	1.15901,0.909767	0.000527199	0.00105645
3	rs1299865	94965710	T,T	C,C	0.269384,0.508929	-0.00632788,0.0134091	0.00445666,0.00855071	0.807865,0.93242	0.000527079	0.001053
3	rs138274699	95180538	NA,C	NA,T	NA,0.953373	NA,-0.0211979	NA,0.0202746	NA,0.529038	0.000523746	0.00104658
3	rs56956092	95093662	C,C	T,T	0.738569,0.767857	0.00913873,-0.00619767	0.00449951,0.0101248	1.37417,0.267243	0.000523402	0.00104931
3	rs77271674	94715833	A,A	G,G	0.947316,0.933532	-0.0170985,0.010904	0.0088502,0.0171606	1.27278,0.279707	0.000520846	0.00104154
3	rs7136023	94901112	C,C	T,T	0.426441,0.757937	0.00363524,-0.0208597	0.0039978,0.00997981	0.43987,1.43651	0.000519737	0.00103852
3	rs61936739	95096185	A,A	G,G	0.744533,0.770833	0.00944408,-0.00557652	0.00453346,0.0101706	1.42906,0.233968	0.000518221	0.00103895
3	rs77210229	95518729	G,NA	A,NA	0.986084,NA	0.0344375,NA	0.0168779,NA	1.38394,NA	0.000515567	0.00103063
3	rs56265971	95094011	T,T	C,C	0.739563,0.770833	0.00919834,-0.00536707	0.00450506,0.0101706	1.38538,0.223513	0.00051545	0.00103338
3	rs139052689	95348198	A,NA	C,NA	0.992048,NA	-0.0184238,NA	0.0222601,NA	0.389486,NA	0.000515331	0.00102959
3	rs149250769	95538804	A,NA	G,NA	0.986084,NA	0.0344304,NA	0.0168779,NA	1.38349,NA	0.000515228	0.00102995
3	rs56074051	95093739	C,C	T,T	0.738569,0.768849	0.00909527,-0.0061047	0.00449951,0.0101399	1.36412,0.261899	0.000510045	0.00102252
3	rs117329000	95330426	NA,A	NA,G	NA,0.951389	NA,-0.0202284	NA,0.0198773	NA,0.510272	0.000510043	0.00101923
3	rs138880813	95527039	NA,T	NA,C	NA,0.97619	NA,-0.032168	NA,0.0280389	NA,0.599854	0.000509223	0.00101763
3	rs55796850	95094476	T,T	C,C	0.739563,0.770833	0.00914999,-0.00552544	0.00450506,0.0101706	1.37417,0.231406	0.000507755	0.00101795
3	rs150553146	95011045	A,NA	G,NA	0.986084,NA	0.0217084,NA	0.0168779,NA	0.70252,NA	0.000507565	0.00101418
3	rs56219038	95094213	A,A	C,C	0.739563,0.770833	0.00914999,-0.00547436	0.00450506,0.0101706	1.37417,0.228852	0.00050646	0.00101535
3	rs10777653	95311464	G,G	C,C	0.538767,0.493056	0.0108824,-0.0138678	0.00396624,0.00855018	2.21651,0.979564	0.000504898	0.00100872
3	rs7298446	95313414	A,A	C,C	0.538767,0.489087	0.0108399,-0.0139713	0.00396624,0.00855139	2.20236,0.990124	0.000504619	0.00100816
3	rs55676976	95093789	T,T	C,C	0.739563,0.770833	0.00914999,-0.00536707	0.00450506,0.0101706	1.37417,0.223513	0.000503788	0.00100999
3	rs56113059	95093751	G,G	A,A	0.739563,0.770833	0.00914999,-0.00536707	0.00450506,0.0101706	1.37417,0.223513	0.000503788	0.00100999
3	rs10859713	94907751	T,T	C,C	0.565606,0.757937	0.00267317,-0.0222646	0.00398879,0.00997981	0.298649,1.59035	0.000503556	0.00100629
3	rs184073248	95432808	NA,T	NA,C	NA,0.986111	NA,0.0416214	NA,0.0365264	NA,0.594314	0.000502678	0.00100462
3	rs74430697	95165333	NA,C	NA,A	NA,0.964286	NA,-0.0238442	NA,0.0230345	NA,0.522014	0.000502513	0.00100426
3	rs10859715	94909729	G,G	C,C	0.560636,0.768849	0.00345887,-0.0216375	0.0039837,0.0101399	0.414253,1.48344	0.000502175	0.00100355
3	rs56240845	95093580	T,T	C,C	0.739563,0.770833	0.00914999,-0.00521377	0.00450506,0.0101706	1.37417,0.215947	0.000500083	0.00100256
3	rs12825768	95082690	C,C	A,A	0.7833,0.99504	-0.00783202,0.101715	0.00479895,0.0608454	0.988541,1.02418	0.000499444	0.000998377
3	rs56108207	95094359	T,T	C,C	0.739563,0.770833	0.00910648,-0.00552544	0.00450506,0.0101706	1.36412,0.231406	0.000497453	0.000997284
3	rs74876168	95108348	G,G	C,C	0.940358,0.965278	0.0155454,-0.0352963	0.00834865,0.0233493	1.20343,0.883993	0.000496342	0.000994586
3	rs55982643	95094098	T,T	C,C	0.739563,0.770833	0.00910648,-0.00536707	0.00450506,0.0101706	1.36412,0.223513	0.000493566	0.000989492
3	rs56333551	95094093	C,C	T,T	0.739563,0.771825	0.00910648,-0.00537527	0.00450506,0.0101861	1.36412,0.223513	0.000493147	0.000988651
3	rs76517830	95454989	G,NA	A,NA	0.94334,NA	0.0102805,NA	0.00855199,NA	0.639559,NA	0.000488627	0.000976439
3	rs73218297	94873828	A,A	G,G	0.897614,0.957341	-0.0102038,0.0327961	0.0065219,0.0211527	0.92926,0.917088	0.00048834	0.000976375
3	rs73228589	95096503	T,T	C,C	0.743539,0.768849	0.00919596,-0.00651867	0.00452769,0.0101399	1.37417,0.28374	0.000486507	0.000975318
3	rs7968270	95095838	C,C	A,A	0.743539,0.767857	0.00924455,-0.00604453	0.00452769,0.0101248	1.38538,0.259239	0.000484817	0.000971943
3	rs73228580	95095140	C,C	A,A	0.743539,0.766865	0.00919596,-0.00639738	0.00452769,0.0101097	1.37417,0.278298	0.000483949	0.000970194
3	rs59098137	95094532	G,G	A,A	0.739563,0.767857	0.00905815,-0.00539883	0.00450506,0.0101248	1.353,0.226305	0.000483928	0.00097016
3	rs7968407	95095958	G,G	A,A	0.743539,0.768849	0.00924455,-0.0059513	0.00452769,0.0101399	1.38538,0.253943	0.000481625	0.000965541
3	rs12372417	95126481	G,G	A,A	0.795229,0.850198	-0.0103737,-0.0158524	0.00489958,0.011978	1.4655,0.731229	0.000480223	0.000960207
3	rs143814640	94787382	NA,A	NA,G	NA,0.977182	NA,-0.0286287	NA,0.0286274	NA,0.498546	0.00047929	0.000957623
3	rs183585415	95587310	G,NA	T,NA	0.987078,NA	0.0329919,NA	0.0175062,NA	1.22559,NA	0.000479273	0.000958102
3	rs3810783	95147608	G,G	A,A	0.968191,0.907738	-0.0195043,-0.0164847	0.0112664,0.0147711	1.07875,0.577712	0.000478996	0.000957231
3	rs139724149	95457673	T,NA	C,NA	0.955268,NA	0.0110092,NA	0.00956466,NA	0.602548,NA	0.000476262	0.000951732
3	rs148180210	94787591	NA,A	NA,T	NA,0.996032	NA,0.0656289	NA,0.0679934	NA,0.475691	0.000475764	0.00095077
3	rs1961780	94778581	G,G	C,C	0.916501,0.458333	0.00642874,-0.0151605	0.00714714,0.00857919	0.433686,1.11234	0.000472455	0.000944556
3	rs145324478	95580112	T,NA	C,NA	0.981113,NA	-0.0202006,NA	0.0145245,NA	0.784394,NA	0.000471676	0.000943048
3	rs7302717	95119816	C,C	T,T	0.260437,0.266865	0.0118549,0.00995403	0.00450506,0.00966419	2.07048,0.518537	0.000465825	0.00093132
3	rs183017667	95538595	NA,A	NA,G	NA,0.974206	NA,-0.0257887	NA,0.0269663	NA,0.469923	0.000465633	0.000930509
3	rs141750002	94789456	NA,T	NA,C	NA,0.977182	NA,-0.0277211	NA,0.0286274	NA,0.47772	0.00046519	0.000929465
3	rs11835329	94899808	T,T	C,C	0.430417,0.757937	0.00245242,-0.0217549	0.00399316,0.00997981	0.268321,1.53365	0.000465178	0.000929532
3	rs61936738	95095663	T,T	C,C	0.743539,0.767857	0.00915223,-0.00604453	0.00452769,0.0101248	1.36412,0.259239	0.000464677	0.000931548
3	rs7955692	95096246	G,G	T,T	0.743539,0.768849	0.00915223,-0.00605357	0.00452769,0.0101399	1.36412,0.259239	0.000464229	0.000930648
3	rs7968639	95096050	A,A	C,C	0.743539,0.768849	0.00915223,-0.00600244	0.00452769,0.0101399	1.36412,0.256587	0.000462916	0.000928016
3	rs116885672	95307094	NA,A	NA,G	NA,0.981151	NA,-0.0300827	NA,0.0314332	NA,0.470378	0.000462471	0.000924206
3	rs11107568	94904465	NA,T	NA,C	NA,0.940476	NA,-0.0190858	NA,0.0180669	NA,0.536425	0.000461117	0.000921528
3	rs78441838	95260991	G,NA	T,NA	0.969185,NA	0.00565264,NA	0.0114407,NA	0.206734,NA	0.000459196	0.000917553
3	rs61935663	95314934	G,G	A,A	0.841948,0.657738	-0.0185811,-0.0199097	0.00541997,0.00900943	3.21649,1.5668	0.000454785	0.000909366
3	rs76718979	95370110	C,NA	A,NA	0.939364,NA	0.0107435,NA	0.00828432,NA	0.710667,NA	0.000454072	0.000907453
3	rs77601348	95370116	G,NA	A,NA	0.939364,NA	0.0107435,NA	0.00828432,NA	0.710667,NA	0.000454072	0.000907453
3	rs141456145	94905458	C,NA	T,NA	0.982107,NA	-0.0205563,NA	0.014915,NA	0.77435,NA	0.000453542	0.000906493
3	rs61936740	95096202	A,A	C,C	0.742545,0.767857	0.00909214,-0.00609558	0.00452197,0.0101248	1.353,0.261899	0.00045349	0.000909078
3	rs117684544	95092606	A,NA	G,NA	0.951292,NA	0.0089273,NA	0.00918509,NA	0.480063,NA	0.000450677	0.000900559
3	rs117795207	95465252	T,NA	C,NA	0.94334,NA	0.0097947,NA	0.00855199,NA	0.598462,NA	0.000448846	0.000896961
3	rs80326576	95368151	A,NA	G,NA	0.939364,NA	0.010662,NA	0.00828432,NA	0.703137,NA	0.000447556	0.000894434
3	rs139237948	95172872	NA,T	NA,A	NA,0.959325	NA,-0.0200927	NA,0.0216401	NA,0.452041	0.000445978	0.000891274
3	rs139866389	95429271	NA,T	NA,C	NA,0.979167	NA,-0.0310396	NA,0.0299292	NA,0.523327	0.000445226	0.000889795
3	rs79522377	94729698	T,T	C,C	0.946322,0.933532	-0.016826,0.0104566	0.00877248,0.0171606	1.25881,0.265761	0.000444131	0.000888158
3	rs12422807	95194132	G,NA	A,NA	0.977137,NA	-0.0080722,NA	0.0132281,NA	0.266235,NA	0.000444114	0.000887557
3	rs183337000	95631166	NA,T	NA,G	NA,0.983135	NA,0.0300662	NA,0.0331973	NA,0.437585	0.000443557	0.000886419
3	rs35054601	94927601	A,A	T,T	0.597416,0.479167	0.00815481,0.00491196	0.00403156,0.00855678	1.36553,0.247231	0.000443273	0.000886348
3	rs76187104	95661497	T,NA	C,NA	0.979125,NA	0.0159656,NA	0.0138296,NA	0.604996,NA	0.000442507	0.000884607
3	rs75124489	95502522	C,NA	A,NA	0.955268,NA	0.0104966,NA	0.00956466,NA	0.56471,NA	0.00043994	0.000879165
3	rs76077190	95254016	NA,G	NA,T	NA,0.991071	NA,0.0444461	NA,0.0454422	NA,0.48408	0.000439692	0.000878733
3	rs12306204	95290969	A,A	C,C	0.897614,0.684524	-0.0111199,-0.0196478	0.0065219,0.00919868	1.05456,1.48566	0.000439384	0.000878536
3	rs117044493	95284718	A,NA	G,NA	0.987078,NA	-0.014095,NA	0.0175062,NA	0.37599,NA	0.00043933	0.000877777
3	rs150525372	95294739	A,NA	G,NA	0.983101,NA	-0.0337287,NA	0.0153396,NA	1.55451,NA	0.000439125	0.00087765
3	rs146504556	95160594	NA,G	NA,A	NA,0.988095	NA,0.0348145	NA,0.0394133	NA,0.423584	0.000438685	0.000876686
3	rs11107559	94891055	NA,T	NA,G	NA,0.923611	NA,-0.0160927	NA,0.0160932	NA,0.498494	0.000437387	0.000874084
3	rs146153581	94835788	NA,C	NA,T	NA,0.989087	NA,-0.0387043	NA,0.0411453	NA,0.459831	0.000437159	0.00087365
3	rs112934338	95130366	C,NA	T,NA	0.976143,NA	0.0142756,NA	0.0129561,NA	0.567785,NA	0.000436822	0.000872875
3	rs7970354	94989115	A,A	C,C	0.605368,0.47123	0.00335404,0.0187035	0.00404514,0.00856354	0.390387,1.53826	0.00043571	0.000870547
3	rs2651978	95030723	C,C	G,G	0.44831,0.563492	-0.00712762,-0.00802637	0.0039756,0.00861912	1.13669,0.453784	0.000434295	0.0008675
3	rs77380154	95663356	NA,A	NA,G	NA,0.867063	NA,-0.0119553	NA,0.0125908	NA,0.465526	0.000434007	0.000867308
3	rs140870847	95300482	NA,T	NA,G	NA,0.953373	NA,0.0210335	NA,0.0202746	NA,0.523552	0.000433359	0.000866073
3	rs144557149	95314748	NA,A	NA,G	NA,0.877976	NA,-0.0130592	NA,0.0130599	NA,0.498483	0.000430684	0.00086076
3	rs117048512	94990284	NA,T	NA,C	NA,0.939484	NA,-0.0167104	NA,0.0179277	NA,0.454342	0.000427936	0.000855218
3	rs2651988	95033167	G,G	A,A	0.418489,0.559524	-0.00705906,-0.00929473	0.00400792,0.00861059	1.10684,0.552244	0.000426919	0.000852797
3	rs116952884	94864363	NA,C	NA,T	NA,0.975198	NA,-0.024224	NA,0.0274863	NA,0.422336	0.000426651	0.00085247
3	rs142382163	94862677	NA,T	NA,A	NA,0.975198	NA,-0.0241795	NA,0.0274863	NA,0.42133	0.000426073	0.000851315
3	rs149929727	95448705	A,NA	T,NA	0.976143,NA	-0.024029,NA	0.0129561,NA	1.19622,NA	0.00042598	0.000851713
3	rs1905437	94900866	A,A	G,G	0.426441,0.757937	0.00313635,-0.0204813	0.0039978,0.00997981	0.363778,1.39639	0.000425775	0.00085081
3	rs138843388	94823510	NA,C	NA,G	NA,0.988095	NA,-0.0354041	NA,0.0394133	NA,0.432929	0.000425653	0.000850658
3	rs12372256	95544908	G,NA	A,NA	0.965209,NA	0.0259185,NA	0.0107893,NA	1.78795,NA	0.000424292	0.000847752
3	rs17303608	94870688	T,NA	C,NA	0.981113,NA	0.0260653,NA	0.0145245,NA	1.13833,NA	0.000422672	0.000844935
3	rs2651977	95030415	C,C	T,T	0.421471,0.565476	-0.00691773,-0.00990321	0.00400399,0.00862361	1.07551,0.600654	0.000421235	0.00084146
3	rs75087093	95110005	T,T	A,A	0.940358,0.96627	0.0154073,-0.0328144	0.00834865,0.023678	1.1873,0.780443	0.000420795	0.000843173
3	rs138729200	95447033	G,NA	A,NA	0.99006,NA	0.0308364,NA	0.01993,NA	0.91433,NA	0.00041996	0.000839278
3	rs10777641	95252884	G,G	A,A	0.600398,0.614087	0.0132108,-0.011269	0.00403651,0.00878099	2.97273,0.70033	0.000419869	0.000839146
3	rs1648438	95342229	G,G	A,A	0.058648,0.275794	0.0207685,0.017941	0.00841467,0.00956488	1.86704,1.21685	0.000419678	0.00083925
3	rs76036902	95112368	G,G	T,T	0.940358,0.962302	0.0150846,-0.0326467	0.00834865,0.0224433	1.15004,0.836329	0.000418256	0.000838056
3	rs116988257	95265622	NA,A	NA,T	NA,0.967262	NA,0.0193147	NA,0.0240217	NA,0.375338	0.000417652	0.000834634
3	rs10777640	95252701	C,C	T,T	0.600398,0.614087	0.0132108,-0.0112193	0.00403651,0.00878099	2.97273,0.696023	0.000416982	0.000833378
3	rs117518201	95467215	A,NA	G,NA	0.955268,NA	0.0101205,NA	0.00956466,NA	0.537595,NA	0.000415809	0.000830953
3	rs4761619	94884758	T,T	C,C	0.581511,0.690476	0.00207176,-0.0204176	0.00400792,0.00924659	0.218091,1.56486	0.0004148	0.000829014
3	rs73214490	95206029	T,NA	C,NA	0.976143,NA	-0.0280006,NA	0.0129561,NA	1.51313,NA	0.000414572	0.000828594
3	rs35506734	95252724	G,NA	A,NA	0.863817,NA	-0.00285949,NA	0.00576457,NA	0.207704,NA	0.000414248	0.000827868
3	rs146528478	94707412	T,NA	A,NA	0.981113,NA	0.0151327,NA	0.0145245,NA	0.526555,NA	0.000413578	0.00082632
3	rs77993547	95206468	NA,A	NA,G	NA,0.875	NA,-0.013385	NA,0.0129254	NA,0.522286	0.000413051	0.000825416
3	rs115386684	95492503	A,NA	T,NA	0.941352,NA	0.00881545,NA	0.00841466,NA	0.530459,NA	0.000411899	0.000823136
3	rs75775569	94828256	T,NA	G,NA	0.980119,NA	-0.0220973,NA	0.0141639,NA	0.925423,NA	0.000411586	0.000822666
3	rs10859705	94885132	A,A	G,G	0.580517,0.688492	0.00202585,-0.0203369	0.00400659,0.00923037	0.212457,1.55946	0.000411553	0.000822529
3	rs17270596	95468628	G,NA	T,NA	0.94334,NA	0.00927665,NA	0.00855199,NA	0.555895,NA	0.00041141	0.000822167
3	rs148478976	95282986	A,NA	G,NA	0.985089,NA	-0.0317745,NA	0.0163138,NA	1.28861,NA	0.000411184	0.000821745
3	rs113627253	94920427	C,NA	A,NA	0.973161,NA	-0.0162053,NA	0.0122339,NA	0.732138,NA	0.000409757	0.000818983
3	rs74428157	94824848	G,NA	A,NA	0.987078,NA	0.0213627,NA	0.0175062,NA	0.652958,NA	0.000408805	0.000816813
3	rs2651960	95001032	T,T	G,G	0.048708,0.267857	-0.0116226,0.0139789	0.00918507,0.00965281	0.686695,0.831006	0.000408675	0.000816302
3	rs117245199	95564774	NA,A	NA,C	NA,0.968254	NA,0.0210284	NA,0.0243817	NA,0.410686	0.000407834	0.000815033
3	rs7312282	95247759	A,A	T,T	0.599404,0.618056	0.0132809,-0.0109193	0.00403484,0.00879811	3.0016,0.668433	0.000407384	0.000814201
3	rs1296523	94998541	C,C	T,T	0.050696,0.354167	-0.0155958,0.00681818	0.0090126,0.00893797	1.07805,0.351091	0.000405909	0.000810867
3	rs74705839	94886400	G,G	A,A	0.898608,0.979167	-0.0101368,0.0353624	0.00655017,0.0299292	0.914612,0.624536	0.000404173	0.000808728
3	rs11835904	94900115	A,A	G,G	0.430417,0.757937	0.00245242,-0.021	0.00399316,0.00997981	0.268321,1.45152	0.000403194	0.000805702
3	rs76053767	95471805	G,NA	A,NA	0.94334,NA	0.0091534,NA	0.00855199,NA	0.545958,NA	0.000403187	0.000805737
3	rs2170770	94899389	G,G	A,A	0.429423,0.757937	0.00236186,-0.021095	0.00399429,0.00997981	0.256244,1.46174	0.000402641	0.000804592
3	rs75202994	94923285	NA,G	NA,A	NA,0.96131	NA,-0.017917	NA,0.0221651	NA,0.377896	0.000402117	0.000803638
3	rs6538496	94775926	C,C	T,T	0.908549,0.445437	0.00568544,-0.01544	0.00685915,0.00860072	0.390224,1.13893	0.000402093	0.000803857
3	rs191046229	95582580	A,NA	T,NA	0.983101,NA	-0.0317391,NA	0.0153396,NA	1.41412,NA	0.000401092	0.000801582
3	rs148794921	95447660	C,NA	T,NA	0.99006,NA	-0.0340405,NA	0.01993,NA	1.05732,NA	0.000401084	0.000801496
3	rs141577605	94754004	C,NA	T,NA	0.99006,NA	0.0154029,NA	0.01993,NA	0.35693,NA	0.000400803	0.000801084
3	rs4762459	95494882	C,NA	T,NA	0.00994,NA	0.0274829,NA	0.0199304,NA	0.774919,NA	0.000399921	0.000799257
3	rs892495	95175453	G,G	T,T	0.786282,0.77381	-0.0216588,0.012397	0.00482314,0.0102176	5.14861,0.647788	0.000397027	0.000796985
3	rs17308703	95029173	G,NA	A,NA	0.974155,NA	0.0200797,NA	0.0124606,NA	0.970295,NA	0.000396233	0.00079206
3	rs12308015	95288655	C,C	T,T	0.898608,0.68254	-0.0114294,-0.0190912	0.00655017,0.00918321	1.09151,1.42453	0.000395932	0.000791661
3	rs12822021	95084866	G,G	T,T	0.801193,0.99504	-0.00591565,0.119144	0.00495399,0.0608454	0.633705,1.29918	0.000394589	0.000788653
3	rs145889739	95124203	T,NA	C,NA	0.861829,NA	-0.00825591,NA	0.00572955,NA	0.82506,NA	0.000394351	0.000788421
3	rs144000553	95479175	T,NA	C,NA	0.972167,NA	-0.0085345,NA	0.0120196,NA	0.320869,NA	0.00039369	0.000787251
3	rs77306945	94728516	NA,C	NA,T	NA,0.97619	NA,0.0221304	NA,0.0280389	NA,0.366581	0.000392532	0.000784483
3	rs17023133	95111187	C,C	G,G	0.940358,0.965278	0.0148361,-0.0331726	0.00834865,0.0233493	1.12172,0.808549	0.000391747	0.000784907
3	rs77261061	94812237	A,NA	G,NA	0.958251,NA	0.0153218,NA	0.00988495,NA	0.916718,NA	0.000391654	0.000782665
3	rs118016855	94863274	C,NA	T,NA	0.980119,NA	0.0144262,NA	0.0141639,NA	0.510842,NA	0.000390097	0.000779409
3	rs11831239	94900251	G,G	A,A	0.430417,0.757937	0.00258475,-0.0206696	0.00399316,0.00997981	0.286139,1.41628	0.000390017	0.000779377
3	rs10859808	95363697	T,T	C,C	0.22664,0.190476	-0.00742689,-0.0111867	0.00472259,0.010886	0.936275,0.516942	0.000389602	0.000779194
3	rs12229501	95162757	NA,A	NA,G	NA,0.985119	NA,0.0299436	NA,0.0353055	NA,0.401902	0.000389598	0.000778631
3	rs60271166	95036634	G,NA	T,NA	0.837972,NA	-0.00679206,NA	0.00536574,NA	0.687024,NA	0.000388394	0.000776462
3	rs12813077	95036497	T,NA	A,NA	0.837972,NA	-0.00679206,NA	0.00536574,NA	0.687024,NA	0.000388394	0.000776462
3	rs11107802	95319773	T,T	G,G	0.864811,0.66369	-0.000546041,-0.0217233	0.0057824,0.00904796	0.033968,1.78636	0.000388013	0.000775705
3	rs2651987	95034773	C,C	T,T	0.419483,0.553571	-0.00682804,-0.00977078	0.00400659,0.00859885	1.05383,0.592039	0.000387811	0.000774706
3	rs141560812	94695459	NA,T	NA,G	NA,0.984127	NA,-0.0256615	NA,0.0342017	NA,0.34383	0.000386967	0.000773205
3	rs192210319	94695460	NA,T	NA,A	NA,0.984127	NA,-0.0256615	NA,0.0342017	NA,0.34383	0.000386967	0.000773205
3	rs139250566	94695715	NA,C	NA,G	NA,0.984127	NA,-0.0256615	NA,0.0342017	NA,0.34383	0.000386967	0.000773205
3	rs149844759	94696284	NA,A	NA,G	NA,0.984127	NA,-0.0256155	NA,0.0342017	NA,0.343053	0.000386591	0.000772454
3	rs183656	95442724	T,T	C,C	0.238569,0.423611	0.00559185,0.0110397	0.00463892,0.00865091	0.641986,0.694845	0.000386116	0.000773053
3	rs145965436	95105766	G,G	C,C	0.930418,0.967262	0.0109244,-0.0416524	0.00777053,0.0240217	0.796531,1.0813	0.000385338	0.00077183
3	rs75564107	95165161	T,NA	G,NA	0.889662,NA	-0.00308429,NA	0.00631051,NA	0.204109,NA	0.000384701	0.000768527
3	rs2651976	95030261	A,A	C,C	0.447316,0.566468	-0.00671945,-0.00872711	0.00397643,0.00862591	1.04066,0.50631	0.000384576	0.000768226
3	rs143964312	94699348	NA,T	NA,G	NA,0.984127	NA,-0.0253255	NA,0.0342017	NA,0.338175	0.000384245	0.000767768
3	rs191489124	94699150	NA,C	NA,G	NA,0.984127	NA,-0.0253255	NA,0.0342017	NA,0.338175	0.000384245	0.000767768
3	rs149081493	94701629	NA,G	NA,C	NA,0.984127	NA,-0.0252288	NA,0.0342017	NA,0.336554	0.000383471	0.000766223
3	rs140727142	94701328	NA,A	NA,C	NA,0.984127	NA,-0.0252288	NA,0.0342017	NA,0.336554	0.000383471	0.000766223
3	rs147656439	94701224	NA,G	NA,A	NA,0.984127	NA,-0.0252288	NA,0.0342017	NA,0.336554	0.000383471	0.000766223
3	rs12372240	94867543	A,NA	C,NA	0.95328,NA	0.0137809,NA	0.0093687,NA	0.849843,NA	0.000382949	0.000765396
3	rs113540137	94919285	G,NA	A,NA	0.973161,NA	-0.0155939,NA	0.0122339,NA	0.693721,NA	0.000382435	0.000764381
3	rs74757516	94805921	T,NA	C,NA	0.964215,NA	0.00986145,NA	0.0106439,NA	0.450762,NA	0.00038231	0.000764264
3	rs141645637	94703017	NA,C	NA,T	NA,0.984127	NA,-0.0250307	NA,0.0342017	NA,0.333241	0.0003819	0.000763085
3	rs138555570	94704433	NA,A	NA,T	NA,0.984127	NA,-0.0250307	NA,0.0342017	NA,0.333241	0.0003819	0.000763085
3	rs117421332	94703481	NA,T	NA,A	NA,0.984127	NA,-0.0250307	NA,0.0342017	NA,0.333241	0.0003819	0.000763085
3	rs12579128	94912109	NA,A	NA,G	NA,0.922619	NA,0.0122872	NA,0.0159983	NA,0.354118	0.000381061	0.000761527
3	rs113359687	94918974	C,NA	T,NA	0.973161,NA	-0.0155567,NA	0.0122339,NA	0.691411,NA	0.000380862	0.000761237
3	rs140364418	95476360	C,NA	G,NA	0.94334,NA	0.0087921,NA	0.00855199,NA	0.517249,NA	0.00038046	0.000760328
3	rs145537758	94707411	NA,A	NA,G	NA,0.984127	NA,-0.0247755	NA,0.0342017	NA,0.32899	0.000379902	0.000759095
3	rs148195241	94707835	NA,T	NA,C	NA,0.984127	NA,-0.0247755	NA,0.0342017	NA,0.32899	0.000379902	0.000759095
3	rs143053093	94707797	NA,A	NA,G	NA,0.984127	NA,-0.0247755	NA,0.0342017	NA,0.32899	0.000379902	0.000759095
3	rs11107958	95672619	NA,T	NA,C	NA,0.986111	NA,0.0289947	NA,0.0365264	NA,0.369256	0.000379676	0.000758757
3	rs190435832	95189882	A,NA	T,NA	0.988072,NA	-0.0337162,NA	0.0182119,NA	1.193,NA	0.000379461	0.000758534
3	rs116914770	94708399	NA,C	NA,T	NA,0.984127	NA,-0.0246785	NA,0.0342017	NA,0.327379	0.000379151	0.000757595
3	rs138454389	94708830	NA,T	NA,C	NA,0.984127	NA,-0.0246323	NA,0.0342017	NA,0.326613	0.000378795	0.000756884
3	rs117483675	94708869	NA,A	NA,C	NA,0.984127	NA,-0.0246323	NA,0.0342017	NA,0.326613	0.000378795	0.000756884
3	rs1317613	95041089	G,NA	T,NA	0.824056,NA	-0.00621389,NA	0.00519247,NA	0.635601,NA	0.000378112	0.000755861
3	rs144656973	94709642	NA,T	NA,C	NA,0.984127	NA,-0.0245354	NA,0.0342017	NA,0.325006	0.000378049	0.000755396
3	rs117275701	94710434	NA,T	NA,C	NA,0.984127	NA,-0.0244845	NA,0.0342017	NA,0.324165	0.000377661	0.00075462
3	rs186407333	94742003	NA,T	NA,A	NA,0.982143	NA,0.0248865	NA,0.0322783	NA,0.355849	0.000377358	0.000754155
3	rs11831296	94900594	T,T	A,A	0.430417,0.757937	0.00258475,-0.0204794	0.00399316,0.00997981	0.286139,1.39619	0.000376745	0.00075286
3	rs12368288	95053980	A,NA	G,NA	0.985089,NA	0.0109433,NA	0.0163138,NA	0.298996,NA	0.0003767	0.000752763
3	rs12815378	94927331	C,C	T,T	0.858847,0.785714	0.00597472,0.0140572	0.00567854,0.0104178	0.533537,0.751476	0.000376587	0.000752586
3	rs11107597	94949372	NA,C	NA,T	NA,0.826389	NA,-0.00864867	NA,0.0112855	NA,0.353138	0.00037624	0.000751935
3	rs1616855	95401020	C,NA	T,NA	0.988072,NA	-0.0258809,NA	0.0182119,NA	0.808863,NA	0.000375935	0.000751213
3	rs369675457	94713005	NA,T	NA,G	NA,0.984127	NA,-0.0242443	NA,0.0342017	NA,0.320199	0.000375839	0.000750981
3	rs12228797	95155696	NA,A	NA,G	NA,0.984127	NA,0.027302	NA,0.0342017	NA,0.371901	0.000375786	0.000751038
3	rs139922036	95582330	T,NA	C,NA	0.976143,NA	-0.0245503,NA	0.0129561,NA	1.23576,NA	0.000375577	0.000750914
3	rs142527316	94712980	NA,G	NA,T	NA,0.984127	NA,-0.0241934	NA,0.0342017	NA,0.319362	0.000375456	0.000750217
3	rs117757553	94713251	NA,A	NA,G	NA,0.984127	NA,-0.0241934	NA,0.0342017	NA,0.319362	0.000375456	0.000750217
3	rs148351677	94713994	NA,G	NA,T	NA,0.984127	NA,-0.0241472	NA,0.0342017	NA,0.318602	0.00037511	0.000749525
3	rs118063530	94713879	NA,C	NA,A	NA,0.984127	NA,-0.0241472	NA,0.0342017	NA,0.318602	0.00037511	0.000749525
3	rs118010267	95674800	NA,G	NA,A	NA,0.973214	NA,-0.0184308	NA,0.0264757	NA,0.31306	0.000374523	0.000748486
3	rs118155615	94715428	NA,G	NA,A	NA,0.984127	NA,-0.0239993	NA,0.0342017	NA,0.316172	0.000374007	0.000747323
3	rs111388897	94919758	G,NA	T,NA	0.973161,NA	-0.0153914,NA	0.0122339,NA	0.681191,NA	0.000373991	0.000747506
3	rs249180	95404658	T,T	G,G	0.225646,0.396825	0.00486502,0.0108363	0.00472994,0.00873739	0.517574,0.667775	0.00037339	0.000747714
3	rs4761618	94884366	A,A	G,G	0.577535,0.693452	0.00188838,-0.0201807	0.00400272,0.00927141	0.195801,1.53009	0.000373076	0.000745637
3	rs148304572	95241893	NA,A	NA,C	NA,0.986111	NA,-0.0298899	NA,0.0365264	NA,0.383861	0.000373055	0.000745533
3	rs117942111	94714013	NA,C	NA,T	NA,0.984127	NA,-0.0238559	NA,0.0342017	NA,0.313823	0.000372947	0.000745207
3	rs118067734	94716437	NA,G	NA,A	NA,0.984127	NA,-0.0238559	NA,0.0342017	NA,0.313823	0.000372947	0.000745207
3	rs117110359	94716344	NA,T	NA,G	NA,0.984127	NA,-0.0238559	NA,0.0342017	NA,0.313823	0.000372947	0.000745207
3	rs116963565	94716322	NA,G	NA,C	NA,0.984127	NA,-0.0238559	NA,0.0342017	NA,0.313823	0.000372947	0.000745207
3	rs7973744	94716997	NA,C	NA,T	NA,0.984127	NA,-0.023805	NA,0.0342017	NA,0.312991	0.000372574	0.00074446
3	rs77381836	95469581	G,NA	A,NA	0.975149,NA	0.00992428,NA	0.0127009,NA	0.361935,NA	0.000372484	0.000744419
3	rs12818810	95037021	T,NA	A,NA	0.836978,NA	-0.00660534,NA	0.00535253,NA	0.663178,NA	0.000371897	0.000743497
3	rs149973408	95554085	C,NA	T,NA	0.971173,NA	-0.00906193,NA	0.0118166,NA	0.353448,NA	0.000371846	0.000743561
3	rs146046772	94719343	NA,C	NA,T	NA,0.984127	NA,-0.0236616	NA,0.0342017	NA,0.310649	0.000371526	0.000742368
3	rs148178349	94719027	NA,G	NA,A	NA,0.984127	NA,-0.0236107	NA,0.0342017	NA,0.309819	0.000371156	0.00074163
3	rs117101674	94719742	NA,T	NA,C	NA,0.984127	NA,-0.0235644	NA,0.0342017	NA,0.309065	0.000370821	0.00074096
3	rs139556691	94719629	NA,C	NA,T	NA,0.984127	NA,-0.0235644	NA,0.0342017	NA,0.309065	0.000370821	0.00074096
3	rs147581422	95149156	T,NA	C,NA	0.989066,NA	0.0120151,NA	0.0190121,NA	0.277857,NA	0.000370637	0.000740677
3	rs12367601	95119535	C,C	T,T	0.481113,0.428571	0.0105954,-0.00690293	0.00395712,0.00863795	2.12983,0.37242	0.000370238	0.000739923
3	rs151178734	94720965	NA,T	NA,A	NA,0.984127	NA,-0.0234672	NA,0.0342017	NA,0.307484	0.00037012	0.00073956
3	rs117321371	94720858	NA,C	NA,T	NA,0.984127	NA,-0.0234672	NA,0.0342017	NA,0.307484	0.00037012	0.00073956
3	rs145941901	95431574	NA,C	NA,G	NA,0.877976	NA,0.00799222	NA,0.0130599	NA,0.267157	0.000369596	0.000738716
3	rs138799197	94722051	NA,T	NA,C	NA,0.984127	NA,-0.02337	NA,0.0342017	NA,0.305906	0.000369423	0.000738168
3	rs113720049	94921258	C,NA	T,NA	0.973161,NA	-0.0152758,NA	0.0122339,NA	0.674085,NA	0.000369302	0.000738134
3	rs150469192	94721296	NA,C	NA,T	NA,0.986111	NA,-0.0250622	NA,0.0365264	NA,0.307484	0.000369064	0.000737457
3	rs148124792	94722887	NA,T	NA,C	NA,0.984127	NA,-0.0232728	NA,0.0342017	NA,0.304329	0.00036873	0.000736784
3	rs117722226	94723250	NA,T	NA,A	NA,0.984127	NA,-0.0232548	NA,0.0342017	NA,0.304039	0.000368602	0.00073653
3	rs139674021	94723445	NA,G	NA,A	NA,0.984127	NA,-0.0232548	NA,0.0342017	NA,0.304039	0.000368602	0.00073653
3	rs184123893	94723028	NA,G	NA,T	NA,0.984127	NA,-0.0232548	NA,0.0342017	NA,0.304039	0.000368602	0.00073653
3	rs117004338	94723564	NA,G	NA,C	NA,0.984127	NA,-0.0232085	NA,0.0342017	NA,0.303288	0.000368274	0.000735873
3	rs11107507	94724809	NA,G	NA,C	NA,0.984127	NA,-0.023111	NA,0.0342017	NA,0.301713	0.000367586	0.0007345
3	rs112465059	95393288	G,NA	A,NA	0.94334,NA	0.00774189,NA	0.00855199,NA	0.437326,NA	0.00036741	0.000733981
3	rs150079978	95589337	G,NA	A,NA	0.975149,NA	-0.0236078,NA	0.0127009,NA	1.20023,NA	0.000367336	0.000734391
3	rs186772386	94725227	NA,G	NA,C	NA,0.984127	NA,-0.02306	NA,0.0342017	NA,0.300889	0.000367227	0.000733784
3	rs111314575	94918603	T,NA	C,NA	0.973161,NA	-0.0152047,NA	0.0122339,NA	0.669729,NA	0.000366461	0.000732458
3	rs146889147	94727180	NA,T	NA,A	NA,0.984127	NA,-0.0229161	NA,0.0342017	NA,0.298571	0.000366222	0.000731776
3	rs188331587	94727060	NA,T	NA,A	NA,0.984127	NA,-0.0229161	NA,0.0342017	NA,0.298571	0.000366222	0.000731776
3	rs2170769	94983785	NA,A	NA,C	NA,0.935516	NA,0.0120766	NA,0.0174041	NA,0.311804	0.000366137	0.000731736
3	rs117242154	95474203	T,NA	G,NA	0.992048,NA	-0.0165762,NA	0.0222601,NA	0.34058,NA	0.000365925	0.000731207
3	rs112087850	94920683	C,NA	T,NA	0.973161,NA	-0.0151674,NA	0.0122339,NA	0.667452,NA	0.000364987	0.000729511
3	rs148995226	94730055	NA,C	NA,A	NA,0.984127	NA,-0.0226701	NA,0.0342017	NA,0.294618	0.000364523	0.000728383
3	rs116911616	94730329	NA,T	NA,C	NA,0.984127	NA,-0.0226701	NA,0.0342017	NA,0.294618	0.000364523	0.000728383
3	rs139604876	95650027	NA,G	NA,A	NA,0.969246	NA,-0.0180412	NA,0.0247591	NA,0.331423	0.000364101	0.000727693
3	rs151027473	94731127	NA,G	NA,T	NA,0.984127	NA,-0.0225726	NA,0.0342017	NA,0.293057	0.000363856	0.000727052
3	rs113933837	94919681	T,NA	C,NA	0.973161,NA	-0.0151335,NA	0.0122339,NA	0.665385,NA	0.000363654	0.000726848
3	rs183799121	94732338	NA,T	NA,C	NA,0.984127	NA,-0.0225261	NA,0.0342017	NA,0.292314	0.00036354	0.000726421
3	rs140951759	94731805	NA,A	NA,G	NA,0.984127	NA,-0.0225261	NA,0.0342017	NA,0.292314	0.00036354	0.000726421
3	rs58230136	95294854	A,A	G,G	0.804175,0.670635	-0.0184195,-0.018481	0.0049823,0.00909539	3.66118,1.37507	0.000363385	0.000726988
3	rs149314252	94733959	NA,C	NA,T	NA,0.984127	NA,-0.022475	NA,0.0342017	NA,0.291497	0.000363194	0.000725728
3	rs144629501	94734154	NA,T	NA,C	NA,0.984127	NA,-0.0224286	NA,0.0342017	NA,0.290755	0.000362879	0.000725101
3	rs17022783	94980320	NA,G	NA,A	NA,0.934524	NA,0.0117971	NA,0.0172809	NA,0.305555	0.000362607	0.000724682
3	rs147877250	94735695	NA,T	NA,C	NA,0.984127	NA,-0.0223775	NA,0.0342017	NA,0.28994	0.000362535	0.000724412
3	rs2366443	94883816	A,A	G,G	0.567594,0.659722	0.00174775,-0.0195233	0.00399094,0.00902206	0.179512,1.51615	0.000361918	0.000723358
3	rs141599904	94737630	NA,T	NA,G	NA,0.984127	NA,-0.0222845	NA,0.0342017	NA,0.288459	0.000361911	0.000723166
3	rs147065810	94735838	NA,A	NA,G	NA,0.984127	NA,-0.0222845	NA,0.0342017	NA,0.288459	0.000361911	0.000723166
3	rs137892447	94811936	A,NA	G,NA	0.963221,NA	0.0172996,NA	0.0105045,NA	1.00182,NA	0.000361842	0.000723281
3	rs148555868	94738351	NA,G	NA,T	NA,0.984127	NA,-0.0222334	NA,0.0342017	NA,0.287646	0.000361569	0.000722483
3	rs145426070	94735535	NA,A	NA,C	NA,0.982143	NA,-0.021119	NA,0.0322783	NA,0.28994	0.000360897	0.000721152
3	rs142390218	95106004	C,NA	T,NA	0.970179,NA	-0.0121777,NA	0.0116239,NA	0.530469,NA	0.000360729	0.000721011
3	rs117120193	94740482	NA,C	NA,A	NA,0.984127	NA,-0.0220893	NA,0.0342017	NA,0.285356	0.000360611	0.000720571
3	rs116904155	94716696	NA,T	NA,C	NA,0.982143	NA,0.0227792	NA,0.0322783	NA,0.318427	0.000360395	0.000720252
3	rs140233164	94742836	NA,C	NA,T	NA,0.984127	NA,-0.0219405	NA,0.0342017	NA,0.282999	0.000359631	0.000718613
3	rs116931335	94742788	NA,T	NA,G	NA,0.984127	NA,-0.0219405	NA,0.0342017	NA,0.282999	0.000359631	0.000718613
3	rs112177306	94921230	A,NA	G,NA	0.973161,NA	-0.0150285,NA	0.0122339,NA	0.658992,NA	0.000359571	0.000718687
3	rs180986320	95590625	NA,G	NA,A	NA,0.990079	NA,0.0286236	NA,0.0431319	NA,0.295054	0.000358104	0.000715703
3	rs190147954	94749906	NA,T	NA,C	NA,0.984127	NA,-0.0216986	NA,0.0342017	NA,0.279179	0.000358056	0.000715469
3	rs79965402	94981349	NA,G	NA,T	NA,0.935516	NA,0.0114406	NA,0.0174041	NA,0.291617	0.000357769	0.000715016
3	rs12315905	95113338	G,NA	A,NA	0.969185,NA	-0.0128038,NA	0.0114407,NA	0.579912,NA	0.000357513	0.00071461
3	rs117703714	95000369	T,NA	G,NA	0.984095,NA	0.0189255,NA	0.0158037,NA	0.636203,NA	0.000357428	0.000714779
3	rs142804191	95455802	NA,A	NA,C	NA,0.986111	NA,0.0226086	NA,0.0365264	NA,0.270885	0.000357143	0.000713812
3	rs11107688	95144197	NA,G	NA,C	NA,0.83631	NA,-0.00812437	NA,0.0115534	NA,0.317017	0.000357104	0.000713664
3	rs146676736	95684612	G,NA	A,NA	0.977137,NA	-0.0247193,NA	0.0132281,NA	1.20997,NA	0.000356667	0.000713039
3	rs117042974	94759141	NA,A	NA,G	NA,0.984127	NA,-0.0213588	NA,0.0342017	NA,0.273842	0.000355884	0.00071113
3	rs117752005	94759030	NA,A	NA,G	NA,0.984127	NA,-0.0213588	NA,0.0342017	NA,0.273842	0.000355884	0.00071113
3	rs185072897	94756123	NA,T	NA,C	NA,0.984127	NA,-0.0213076	NA,0.0342017	NA,0.27304	0.00035556	0.000710484
3	rs117074464	94920844	G,NA	A,NA	0.973161,NA	-0.01492,NA	0.0122339,NA	0.652419,NA	0.000355429	0.00071041
3	rs139578450	94759893	NA,G	NA,A	NA,0.984127	NA,-0.0212773	NA,0.0342017	NA,0.272567	0.00035537	0.000710103
3	rs10859716	94911253	A,A	G,G	0.563618,0.777778	0.00238122,-0.021517	0.0039867,0.0102821	0.25939,1.43915	0.000355106	0.000709672
3	rs10859774	95255508	G,G	A,A	0.604374,0.613095	0.0127275,-0.011214	0.00404338,0.00877682	2.78374,0.696023	0.000354933	0.000709378
3	rs143723276	94763940	NA,G	NA,A	NA,0.984127	NA,-0.0211797	NA,0.0342017	NA,0.271041	0.000354757	0.000708879
3	rs540575648	95267553	NA,T	NA,C	NA,0.93254	NA,0.00891806	NA,0.017043	NA,0.221279	0.000354426	0.000708302
3	rs11107571	94918333	G,G	C,C	0.560636,0.709325	0.00381651,-0.0181885	0.0039837,0.00941405	0.471023,1.27285	0.000353865	0.000707294
3	rs35568780	94899057	A,A	G,G	0.408549,0.757937	0.00180679,-0.0211402	0.00402215,0.00997981	0.184901,1.46661	0.000352826	0.000705063
3	rs113027553	94919129	T,NA	C,NA	0.973161,NA	-0.0148488,NA	0.0122339,NA	0.648119,NA	0.000352751	0.000705058
3	rs12817099	95224840	A,NA	G,NA	0.872763,NA	-0.00485666,NA	0.00593314,NA	0.384014,NA	0.000352429	0.00070429
3	rs2134131	95000173	T,T	C,C	0.048708,0.266865	-0.0112064,0.0134051	0.00918507,0.00966419	0.652786,0.781425	0.000352107	0.000703339
3	rs147965267	95389909	NA,A	NA,G	NA,0.981151	NA,-0.0218953	NA,0.0314332	NA,0.313298	0.000351992	0.000703483
3	rs145976242	95074383	C,NA	T,NA	0.975149,NA	0.0184925,NA	0.0127009,NA	0.837461,NA	0.000351819	0.000703118
3	rs117980556	95324096	NA,G	NA,C	NA,0.981151	NA,-0.0186601	NA,0.0314332	NA,0.25747	0.000351475	0.000702433
3	rs139439454	94918500	A,NA	G,NA	0.973161,NA	-0.0148061,NA	0.0122339,NA	0.645541,NA	0.000351156	0.000701871
3	rs189189253	95351978	NA,T	NA,C	NA,0.973214	NA,-0.0162322	NA,0.0264757	NA,0.267757	0.000351146	0.000701741
3	rs77616640	95389044	NA,G	NA,A	NA,0.85119	NA,-0.00700461	NA,0.0120109	NA,0.251994	0.00035109	0.000701655
3	rs117822929	94992104	NA,A	NA,C	NA,0.983135	NA,-0.0211793	NA,0.0331973	NA,0.281097	0.000350268	0.000700026
3	rs144446923	94986931	NA,A	NA,C	NA,0.935516	NA,0.0107857	NA,0.0174041	NA,0.27129	0.000349799	0.00069909
3	rs75726015	95482084	NA,C	NA,A	NA,0.901786	NA,0.00780193	NA,0.0143636	NA,0.231354	0.000349429	0.000698389
3	rs76310286	94928269	NA,A	NA,C	NA,0.979167	NA,-0.0186294	NA,0.0299292	NA,0.272746	0.000349385	0.000698262
3	rs11107685	95143662	NA,G	NA,T	NA,0.83631	NA,-0.00766291	NA,0.0115534	NA,0.294853	0.000348719	0.00069691
3	rs57609553	95334915	NA,T	NA,C	NA,0.890873	NA,0.0105663	NA,0.0137097	NA,0.355684	0.000348536	0.000696598
3	rs2651975	95030214	A,A	C,C	0.447316,0.566468	-0.0065798,-0.00837628	0.00397643,0.00862591	1.00884,0.479492	0.000347905	0.000694991
3	rs118181957	94771556	NA,G	NA,A	NA,0.984127	NA,-0.0200337	NA,0.0342017	NA,0.253333	0.000347836	0.000695059
3	rs113162890	94921321	G,NA	A,NA	0.973161,NA	-0.0147098,NA	0.0122339,NA	0.639757,NA	0.000347612	0.000694788
3	rs1025546	95242384	G,G	C,C	0.597416,0.623016	0.0130463,-0.0104848	0.00403156,0.00882048	2.9165,0.629745	0.00034711	0.000693755
3	rs149209376	95382539	NA,G	NA,C	NA,0.972222	NA,-0.0176791	NA,0.0260119	NA,0.303886	0.000346989	0.000693503
3	rs77032716	95153027	G,NA	A,NA	0.983101,NA	0.0059805,NA	0.0153396,NA	0.156997,NA	0.00034617	0.00069179
3	rs73227412	95643451	T,NA	C,NA	0.989066,NA	-0.0254303,NA	0.0190121,NA	0.742245,NA	0.000345816	0.000691099
3	rs10859775	95255568	G,G	C,C	0.604374,0.613095	0.0126803,-0.0111594	0.00404338,0.00877682	2.76641,0.691299	0.000345814	0.000691156
3	rs78297294	95312097	G,NA	T,NA	0.984095,NA	0.00790071,NA	0.0158037,NA	0.209626,NA	0.000345686	0.000691414
3	rs149398995	95062430	A,NA	G,NA	0.979125,NA	0.0174691,NA	0.0138296,NA	0.68502,NA	0.000345624	0.000691627
3	rs143100713	95412745	NA,C	NA,G	NA,0.877976	NA,0.00648471	NA,0.0130599	NA,0.207948	0.000344478	0.000688512
3	rs141604981	94735816	NA,C	NA,T	NA,0.984127	NA,-0.019441	NA,0.0342017	NA,0.244316	0.000344449	0.000688294
3	rs78476080	95184885	NA,T	NA,C	NA,0.915675	NA,-0.0113294	NA,0.0153834	NA,0.33588	0.000344083	0.000687678
3	rs77134245	95055509	G,G	C,C	0.969185,0.737103	-0.0248924,-0.00655144	0.0114407,0.0097106	1.52911,0.301129	0.00034341	0.000686287
3	rs558910480	95354951	A,NA	G,NA	0.992048,NA	0.0345707,NA	0.0222601,NA	0.919319,NA	0.000342977	0.000685392
3	rs115591246	95133751	NA,A	NA,T	NA,0.965278	NA,0.0138769	NA,0.0233493	NA,0.257826	0.000342609	0.000684723
3	rs149084317	94775998	NA,C	NA,T	NA,0.984127	NA,-0.0189373	NA,0.0342017	NA,0.23673	0.00034167	0.000682745
3	rs117314610	95301435	NA,T	NA,G	NA,0.970238	NA,-0.0134569	NA,0.0251555	NA,0.227175	0.000341455	0.000682411
3	rs111929484	94899180	T,NA	C,NA	0.987078,NA	-0.0147586,NA	0.0175062,NA	0.398812,NA	0.000341321	0.000682283
3	rs117420531	95588147	NA,A	NA,G	NA,0.968254	NA,0.0144633	NA,0.0243817	NA,0.25724	0.000341042	0.000681621
3	rs144667831	94777382	NA,C	NA,T	NA,0.984127	NA,-0.0188131	NA,0.0342017	NA,0.234871	0.000340999	0.000681405
3	rs111479451	94918456	A,NA	C,NA	0.973161,NA	-0.0145254,NA	0.0122339,NA	0.628735,NA	0.000340976	0.000681525
3	rs35551196	95236996	A,NA	G,NA	0.847913,NA	-0.00508601,NA	0.00550577,NA	0.449025,NA	0.000339827	0.000679119
3	rs11107927	95574527	NA,G	NA,C	NA,0.978175	NA,-0.0170712	NA,0.0292559	NA,0.252163	0.000339308	0.000678107
3	rs12579305	94907734	NA,C	NA,G	NA,0.923611	NA,0.00928721	NA,0.0160932	NA,0.248813	0.000339308	0.000678106
3	rs79981373	94851935	NA,C	NA,T	NA,0.780754	NA,-0.00591866	NA,0.0103319	NA,0.246613	0.000339194	0.000677916
3	rs145552151	94778949	NA,A	NA,G	NA,0.984127	NA,-0.0184483	NA,0.0342017	NA,0.229433	0.000339058	0.000677529
3	rs148196486	94779565	NA,G	NA,A	NA,0.984127	NA,-0.0183761	NA,0.0342017	NA,0.228361	0.000338679	0.000676772
3	rs11107782	95302658	T,T	C,C	0.940358,0.661706	-0.01642,-0.0205949	0.00834865,0.0090349	1.30796,1.64515	0.000338591	0.000676947
3	rs117511519	95188736	C,NA	A,NA	0.988072,NA	0.00876532,NA	0.0182119,NA	0.200449,NA	0.000337995	0.000675438
3	rs2625932	95001344	T,NA	C,NA	0.534791,NA	-0.0082446,NA	0.00396391,NA	1.42559,NA	0.000337975	0.000675575
3	rs76812851	95296447	T,T	C,C	0.940358,0.660714	-0.016282,-0.0205673	0.00834865,0.00902845	1.29119,1.64353	0.000337536	0.00067482
3	rs76809022	95446988	NA,C	NA,G	NA,0.834325	NA,0.00757504	NA,0.0114976	NA,0.292429	0.000337482	0.000674511
3	rs77998858	95074345	T,NA	C,NA	0.975149,NA	0.018069,NA	0.0127009,NA	0.810131,NA	0.000337135	0.000673777
3	rs117185003	95318935	NA,A	NA,C	NA,0.958333	NA,0.010285	NA,0.0213919	NA,0.200201	0.000336482	0.000672472
3	rs146960883	94707964	NA,T	NA,C	NA,0.984127	NA,-0.0190893	NA,0.0342017	NA,0.239012	0.000336175	0.000671881
3	rs117766740	95050594	NA,T	NA,C	NA,0.96131	NA,-0.0126961	NA,0.0221651	NA,0.246585	0.000336102	0.000671725
3	rs139283841	94778832	NA,T	NA,G	NA,0.978175	NA,0.015441	NA,0.0292559	NA,0.223557	0.000335784	0.000671086
3	rs149042725	94815525	NA,G	NA,A	NA,0.984127	NA,-0.0176777	NA,0.0342017	NA,0.218065	0.000335109	0.000669643
3	rs57533303	94984817	NA,C	NA,T	NA,0.934524	NA,0.00932449	NA,0.0172809	NA,0.229528	0.000334749	0.000669017
3	rs143420452	94743017	NA,T	NA,C	NA,0.977182	NA,-0.0161842	NA,0.0286274	NA,0.242724	0.00033462	0.000668779
3	rs143075823	94816066	NA,G	NA,A	NA,0.984127	NA,-0.0175403	NA,0.0342017	NA,0.216056	0.000334426	0.00066828
3	rs12368829	94801942	G,NA	A,NA	0.974155,NA	0.0103828,NA	0.0124606,NA	0.392864,NA	0.000333705	0.000666927
3	rs116848449	95504106	T,T	C,C	0.944334,0.84623	-0.00806826,-0.023933	0.00862346,0.0118501	0.45659,1.3623	0.000333161	0.000666254
3	rs113420935	94922145	A,NA	G,NA	0.981113,NA	0.0179747,NA	0.0145245,NA	0.665776,NA	0.000332299	0.000664062
3	rs76308033	95433816	NA,G	NA,A	NA,0.911706	NA,-0.00901845	NA,0.0150664	NA,0.260069	0.000331673	0.000662912
3	rs11107671	95116851	NA,T	NA,C	NA,0.967262	NA,0.0125981	NA,0.0240217	NA,0.221872	0.000331513	0.000662553
3	rs12829725	94860810	G,NA	A,NA	0.980119,NA	0.0116393,NA	0.0141639,NA	0.385928,NA	0.000331424	0.000662422
3	rs77552533	95010410	NA,A	NA,G	NA,0.94246	NA,0.00987896	NA,0.0183564	NA,0.228812	0.000331094	0.000661722
3	rs117811327	95560487	NA,A	NA,T	NA,0.968254	NA,0.0138821	NA,0.0243817	NA,0.244805	0.000330951	0.00066143
3	rs145467361	94818567	NA,G	NA,T	NA,0.984127	NA,-0.0167808	NA,0.0342017	NA,0.205038	0.000330765	0.000660968
3	rs139940820	95558387	NA,G	NA,A	NA,0.968254	NA,0.0130058	NA,0.0243817	NA,0.226403	0.000330745	0.000661042
3	rs74850022	95061266	T,NA	C,NA	0.984095,NA	0.014487,NA	0.0158037,NA	0.444534,NA	0.000330734	0.000660958
3	rs117620859	94927989	NA,A	NA,C	NA,0.94246	NA,-0.00919771	NA,0.0183564	NA,0.210189	0.000330605	0.00066073
3	rs182304873	94818835	NA,A	NA,G	NA,0.984127	NA,-0.016688	NA,0.0342017	NA,0.203703	0.00033033	0.0006601
3	rs117973814	94775865	NA,A	NA,G	NA,0.983135	NA,0.0179831	NA,0.0331973	NA,0.230606	0.000330179	0.000659877
3	rs117249447	94996874	NA,C	NA,T	NA,0.935516	NA,0.0089945	NA,0.0174041	NA,0.218034	0.000330159	0.000659849
3	rs149196231	95685815	G,NA	A,NA	0.969185,NA	-0.00691603,NA	0.0114407,NA	0.263201,NA	0.000330144	0.000660178
3	rs249181	95403521	G,G	A,A	0.866799,0.818452	0.0111041,0.0113323	0.00581871,0.0110895	1.24914,0.513105	0.000330004	0.000659989
3	rs835045	95397757	T,T	C,C	0.864811,0.819444	0.0103599,0.0123804	0.0057824,0.0111132	1.13553,0.576317	0.000329489	0.000658944
3	rs76064010	95537356	NA,G	NA,A	NA,0.949405	NA,-0.00946875	NA,0.019504	NA,0.202499	0.000329166	0.000657879
3	rs149096793	95362375	NA,G	NA,A	NA,0.972222	NA,-0.0150351	NA,0.0260119	NA,0.249294	0.000329051	0.000657652
3	rs139181975	94732826	NA,T	NA,C	NA,0.934524	NA,0.00956727	NA,0.0172809	NA,0.236699	0.000329038	0.000657595
3	rs74454205	95503535	NA,T	NA,C	NA,0.916667	NA,-0.00867682	NA,0.0154664	NA,0.240492	0.000328725	0.000657023
3	rs7297570	95471330	A,A	G,G	0.236581,0.421627	0.00560798,0.0106958	0.0046523,0.00865635	0.641986,0.664328	0.000328401	0.000657457
3	rs148457542	95277724	NA,A	NA,G	NA,0.964286	NA,0.0140894	NA,0.0230345	NA,0.266996	0.00032825	0.000656049
3	rs249182	95379553	C,NA	G,NA	0.021869,NA	-0.00360738,NA	0.0135184,NA	0.102601,NA	0.000328099	0.000656072
3	rs75044616	95130428	A,A	G,G	0.895626,0.87004	0.00823341,-0.00863464	0.00646666,0.0127124	0.692624,0.303649	0.000328016	0.000655127
3	rs183385092	95512335	NA,A	NA,G	NA,0.979167	NA,0.013746	NA,0.0299292	NA,0.189747	0.000327292	0.000654105
3	rs145119446	94821570	NA,A	NA,T	NA,0.985119	NA,-0.0165657	NA,0.0353055	NA,0.194553	0.000327224	0.000653898
3	rs11107779	95298092	T,T	C,C	0.941352,0.659722	-0.0171054,-0.0201688	0.00841466,0.00902206	1.37601,1.59543	0.000327046	0.000653871
3	rs190850810	94853746	C,NA	G,NA	0.989066,NA	0.0216579,NA	0.0190121,NA	0.594084,NA	0.000327005	0.000653382
3	rs142501562	95105743	C,C	T,T	0.930418,0.967262	0.0107365,-0.0395243	0.00777053,0.0240217	0.777111,1.00045	0.000326648	0.000654257
3	rs12816740	95239248	T,NA	C,NA	0.847913,NA	-0.0054597,NA	0.00550577,NA	0.492986,NA	0.000326584	0.00065266
3	rs9971661	95110902	T,NA	C,NA	0.969185,NA	-0.0119858,NA	0.0114407,NA	0.530469,NA	0.000326436	0.000652496
3	rs76703011	95286073	C,C	G,G	0.939364,0.686508	-0.0216304,-0.0177508	0.00828432,0.0092144	2.04442,1.26718	0.000326435	0.000652706
3	rs74883734	95325238	C,NA	G,NA	0.954274,NA	0.0078551,NA	0.00946506,NA	0.390841,NA	0.000326396	0.000652302
3	rs117734756	95489994	NA,T	NA,C	NA,0.97123	NA,0.0126966	NA,0.0255725	NA,0.207927	0.000326338	0.000652233
3	rs79966904	95134925	NA,A	NA,G	NA,0.965278	NA,0.0115849	NA,0.0233493	NA,0.20776	0.000326103	0.000651741
3	rs143886508	94794813	NA,G	NA,A	NA,0.985119	NA,-0.0160121	NA,0.0353055	NA,0.186975	0.00032606	0.000651577
3	rs11107834	95373469	NA,T	NA,G	NA,0.934524	NA,0.00983955	NA,0.0172809	NA,0.244817	0.000326038	0.000651639
3	rs7980689	94915977	A,A	G,G	0.159046,0.349206	0.0119179,-0.00393692	0.0054062,0.00896686	1.56083,0.180046	0.000325732	0.000651633
3	rs148029515	94795798	NA,C	NA,G	NA,0.978175	NA,0.01425	NA,0.0292559	NA,0.203286	0.000325389	0.000650324
3	rs73218299	94875101	A,A	G,G	0.90159,0.957341	-0.0091864,0.0311166	0.00663768,0.0211527	0.778937,0.849922	0.000325204	0.000650209
3	rs185987513	95133102	NA,A	NA,C	NA,0.982143	NA,-0.015866	NA,0.0322783	NA,0.20548	0.000325061	0.00064966
3	rs139134517	95012508	NA,A	NA,G	NA,0.96131	NA,-0.0104499	NA,0.0221651	NA,0.195647	0.000324597	0.000648737
3	rs17023195	95134267	NA,T	NA,C	NA,0.933532	NA,-0.00934142	NA,0.0171606	NA,0.231956	0.000324529	0.00064861
3	rs2651986	95034835	G,G	A,A	0.444334,0.553571	-0.00640374,-0.00825397	0.00397904,0.00859885	0.968448,0.472229	0.000324478	0.000648185
3	rs147844949	95453171	NA,C	NA,T	NA,0.969246	NA,0.0121621	NA,0.0247591	NA,0.205322	0.000324343	0.000648248
3	rs139448126	94824569	NA,C	NA,A	NA,0.984127	NA,-0.0152576	NA,0.0342017	NA,0.183413	0.000323981	0.000647422
3	rs552105590	94878735	NA,T	NA,C	NA,0.963294	NA,-0.011109	NA,0.0227328	NA,0.20407	0.000323875	0.000647286
3	rs2043366	95469513	C,C	A,A	0.235586,0.421627	0.00565322,0.0105484	0.00465908,0.00865635	0.647844,0.651684	0.000323839	0.000648326
3	rs74966018	95521407	NA,C	NA,G	NA,0.967262	NA,0.0126412	NA,0.0240217	NA,0.222774	0.000323508	0.000646567
3	rs148618746	95101091	C,NA	G,NA	0.972167,NA	-0.0123471,NA	0.0120196,NA	0.516692,NA	0.000323155	0.000645914
3	rs139051806	94796513	NA,C	NA,A	NA,0.984127	NA,-0.0150426	NA,0.0342017	NA,0.180412	0.000323083	0.000645627
3	rs139967891	95399218	NA,A	NA,G	NA,0.97619	NA,-0.0154245	NA,0.0280389	NA,0.234895	0.000323018	0.000645587
3	rs77180820	95157720	NA,T	NA,C	NA,0.939484	NA,-0.0102676	NA,0.0179277	NA,0.246545	0.000322942	0.000645406
3	rs3794255	95478353	NA,T	NA,C	NA,0.832341	NA,0.00654031	NA,0.011443	NA,0.245941	0.00032271	0.000644985
3	rs143756163	95539831	NA,G	NA,C	NA,0.978175	NA,-0.0146475	NA,0.0292559	NA,0.209993	0.000322584	0.000644709
3	rs77102695	94846734	NA,T	NA,C	NA,0.94246	NA,0.00914268	NA,0.0183564	NA,0.208703	0.000322269	0.00064407
3	rs11609344	95689392	G,G	A,A	0.843936,0.876984	0.00683255,0.0212221	0.00544795,0.0130145	0.67822,0.987317	0.000322243	0.000644491
3	rs371175717	95561721	NA,C	NA,T	NA,0.987103	NA,-0.015985	NA,0.0378862	NA,0.171931	0.000322155	0.000643838
3	rs892494	95116880	T,T	C,C	0.697813,0.868056	0.0119852,-0.0057963	0.00430558,0.0126309	2.2696,0.189561	0.000321984	0.000644027
3	rs76397114	94967735	NA,C	NA,T	NA,0.960318	NA,0.00958254	NA,0.0218976	NA,0.179358	0.0003219	0.000643337
3	rs7956762	95511844	A,NA	C,NA	0.00994,NA	0.0241695,NA	0.0199304,NA	0.647344,NA	0.000321818	0.000643189
3	rs147139584	95248753	T,NA	C,NA	0.976143,NA	-0.0254936,NA	0.0129561,NA	1.30888,NA	0.000321201	0.000641998
3	rs144161429	95487496	NA,A	NA,G	NA,0.834325	NA,0.00639829	NA,0.0114976	NA,0.238165	0.000321017	0.000641602
3	rs117560759	95514519	NA,C	NA,T	NA,0.978175	NA,-0.0142265	NA,0.0292559	NA,0.202892	0.000320598	0.000640739
3	rs77727695	95475220	NA,G	NA,A	NA,0.833333	NA,0.00628348	NA,0.0114701	NA,0.23372	0.000319895	0.00063936
3	rs113932412	94921619	C,NA	G,NA	0.973161,NA	-0.013886,NA	0.0122339,NA	0.591155,NA	0.000319489	0.000638583
3	rs7965447	95536950	T,T	C,C	0.361829,0.292659	-0.00808854,-0.0137131	0.00411452,0.00939524	1.30701,0.840412	0.00031917	0.000638681
3	rs74345467	95446209	NA,T	NA,C	NA,0.834325	NA,0.0061787	NA,0.0114976	NA,0.228414	0.000318891	0.000637353
3	rs116974762	95208393	NA,A	NA,G	NA,0.973214	NA,-0.0134377	NA,0.0264757	NA,0.213412	0.000318775	0.00063709
3	rs6538609	95548473	A,A	G,G	0.361829,0.293651	-0.00827691,-0.0131906	0.00411452,0.00938594	1.354,0.796109	0.000318511	0.000637381
3	rs112345152	94923212	NA,G	NA,A	NA,0.955357	NA,-0.00847942	NA,0.0206987	NA,0.16618	0.000318008	0.000635569
3	rs75257243	95114222	NA,A	NA,G	NA,0.944444	NA,-0.00874785	NA,0.0186617	NA,0.194335	0.000317786	0.000635118
3	rs75214063	95431957	NA,G	NA,A	NA,0.84127	NA,0.00621322	NA,0.0116978	NA,0.225249	0.000317446	0.000634462
3	rs149217842	95284830	NA,C	NA,T	NA,0.991071	NA,-0.0184048	NA,0.0454422	NA,0.164013	0.000316769	0.00063308
3	rs113237150	94921484	T,NA	C,NA	0.973161,NA	-0.0137836,NA	0.0122339,NA	0.585229,NA	0.000316256	0.000632121
3	rs76059154	95170880	NA,C	NA,T	NA,0.87004	NA,0.00748877	NA,0.0127124	NA,0.255081	0.000316023	0.000631609
3	rs67659855	95293479	C,C	T,T	0.803181,0.673611	-0.0181563,-0.018185	0.00497278,0.00911656	3.58324,1.33656	0.000315634	0.000631439
3	rs7308472	95360981	T,T	C,C	0.67495,0.756944	0.0109548,0.0087441	0.00422113,0.00996594	2.02444,0.419908	0.000315318	0.000631067
3	rs553220658	95629606	NA,T	NA,C	NA,0.981151	NA,-0.0141244	NA,0.0314332	NA,0.184966	0.000315266	0.000630088
3	rs192224674	95209287	NA,T	NA,C	NA,0.985119	NA,-0.0170536	NA,0.0353055	NA,0.201298	0.000315175	0.000629904
3	rs61935689	95328330	A,NA	G,NA	0.93837,NA	-0.0204667,NA	0.00822159,NA	1.89292,NA	0.000315034	0.000629565
3	rs61935692	95334611	T,NA	C,NA	0.9334,NA	-0.0207991,NA	0.00792989,NA	2.05952,NA	0.000314378	0.000628241
3	rs116936039	95548666	NA,T	NA,C	NA,0.968254	NA,0.0101056	NA,0.0243817	NA,0.168433	0.000314212	0.000627998
3	rs1102069	95400280	A,A	G,G	0.866799,0.814484	0.0103754,0.0132835	0.00581871,0.0109969	1.12744,0.643833	0.000314135	0.000628239
3	rs7966378	95083276	G,G	C,C	0.617296,0.741071	0.00739477,-0.00172124	0.00406782,0.0097585	1.16062,0.0655052	0.00031387	0.000628759
3	rs111655808	94922154	C,C	A,A	0.981113,0.988095	0.0191565,-0.0613818	0.0145245,0.0394133	0.727692,0.923075	0.000313617	0.000626703
3	rs72484685	95565442	NA,G	NA,C	NA,0.848214	NA,-0.00395666	NA,0.0119134	NA,0.130886	0.000313511	0.000626562
3	rs12231424	95473927	NA,T	NA,C	NA,0.917659	NA,-0.00710264	NA,0.0155508	NA,0.188519	0.00031335	0.00062629
3	rs1122167	95256155	C,C	T,T	0.604374,0.607143	0.0126378,-0.0103813	0.00404338,0.00875267	2.75086,0.627838	0.000312453	0.000624486
3	rs144028913	95403059	NA,C	NA,T	NA,0.969246	NA,0.0098083	NA,0.0247591	NA,0.159897	0.000312132	0.00062384
3	rs11107853	95389801	NA,C	NA,T	NA,0.90377	NA,0.00600096	NA,0.014495	NA,0.168212	0.000311798	0.000623184
3	rs75730941	95592868	G,NA	C,NA	0.991054,NA	-0.013464,NA	0.0209976,NA	0.282844,NA	0.000311563	0.00062262
3	rs77471524	95458162	NA,C	NA,T	NA,0.835317	NA,0.00551596	NA,0.0115253	NA,0.199127	0.000311442	0.000622465
3	rs2367083	95691186	T,T	C,C	0.331014,0.352183	0.00465026,0.0113228	0.00420153,0.00894938	0.57125,0.68656	0.000311368	0.000622863
3	rs835049	95339902	C,C	G,G	0.064612,0.277778	0.0185103,0.0167981	0.00804243,0.00954375	1.67043,1.10575	0.000310505	0.000620931
3	rs116069906	95075631	T,NA	C,NA	0.975149,NA	0.0172175,NA	0.0127009,NA	0.756413,NA	0.000310461	0.000620476
3	rs1654943	95407330	NA,A	NA,G	NA,0.970238	NA,-0.00809992	NA,0.0251555	NA,0.126413	0.000310324	0.000620208
3	rs17022950	95022244	T,T	G,G	0.985089,0.889881	0.0350474,-0.00220373	0.0163138,0.0136555	1.4991,0.0595865	0.00031015	0.000619694
3	rs7312457	95483730	G,NA	T,NA	0.892644,NA	0.00316957,NA	0.00638686,NA	0.207813,NA	0.000309926	0.000619312
3	rs183215703	94814496	NA,C	NA,T	NA,0.984127	NA,-0.011354	NA,0.0342017	NA,0.130821	0.000309782	0.000619069
3	rs148033079	95132736	NA,T	NA,C	NA,0.962302	NA,0.00840784	NA,0.0224433	NA,0.150005	0.000309583	0.000618728
3	rs57389732	94924231	NA,G	NA,A	NA,0.956349	NA,-0.00699102	NA,0.0209218	NA,0.131787	0.000309324	0.000618215
3	rs12300182	94976626	NA,C	NA,G	NA,0.9375	NA,-0.00722111	NA,0.0176595	NA,0.16583	0.000309114	0.000617781
3	rs141939544	94990069	NA,C	NA,T	NA,0.972222	NA,-0.00948934	NA,0.0260119	NA,0.145539	0.000309105	0.000617775
3	rs35748136	94927605	A,A	T,T	0.960239,0.869048	0.0142215,0.0116033	0.0101186,0.0126714	0.796213,0.443913	0.00030908	0.000617842
3	rs576851060	95466245	NA,G	NA,A	NA,0.969246	NA,0.00908711	NA,0.0247591	NA,0.146543	0.000309017	0.000617614
3	rs137961047	95231635	NA,T	NA,G	NA,0.977182	NA,0.00827468	NA,0.0286274	NA,0.112076	0.000308733	0.000617027
3	rs77847735	94950281	NA,C	NA,T	NA,0.96131	NA,0.00905639	NA,0.0221651	NA,0.16568	0.000308299	0.000616164
3	rs75087269	95170526	NA,A	NA,G	NA,0.87004	NA,0.00660471	NA,0.0127124	NA,0.21941	0.00030824	0.000616054
3	rs80250778	94870617	C,NA	T,NA	0.976143,NA	-0.0166832,NA	0.0129561,NA	0.70364,NA	0.000308216	0.000616067
3	rs148374606	94943932	C,NA	T,NA	0.983101,NA	0.0119545,NA	0.0153396,NA	0.360721,NA	0.000308008	0.0006155
3	rs6538607	95541431	A,A	C,C	0.361829,0.292659	-0.00808854,-0.0134559	0.00411452,0.00939524	1.30701,0.817916	0.000307865	0.000616061
3	rs117871560	95297077	NA,G	NA,A	NA,0.963294	NA,0.0103111	NA,0.0227328	NA,0.186997	0.000307706	0.00061499
3	rs766404	95602780	A,NA	G,NA	0.976143,NA	-0.0224334,NA	0.0129561,NA	1.07902,NA	0.000307454	0.000614653
3	rs61677927	95057977	G,G	C,C	0.968191,0.740079	-0.0242923,-0.00487263	0.0112664,0.00974638	1.50766,0.209633	0.000307315	0.000614178
3	rs74343177	94923939	NA,G	NA,A	NA,0.955357	NA,-0.00645925	NA,0.0206987	NA,0.122056	0.000306966	0.000613502
3	rs138652638	94832485	NA,T	NA,A	NA,0.960318	NA,0.00738527	NA,0.0218976	NA,0.133171	0.000306803	0.000613171
3	rs79085035	94979015	NA,T	NA,C	NA,0.938492	NA,-0.00643703	NA,0.0177919	NA,0.144175	0.000306497	0.000612546
3	rs150985094	94739966	NA,T	NA,C	NA,0.852183	NA,-0.00392258	NA,0.0120441	NA,0.12804	0.000306406	0.000612387
3	rs76401182	95028198	NA,G	NA,A	NA,0.979167	NA,0.0103098	NA,0.0299292	NA,0.136385	0.000305535	0.000610632
3	rs11107796	95318201	NA,T	NA,C	NA,0.982143	NA,-0.00917091	NA,0.0322783	NA,0.10996	0.000304985	0.000609554
3	rs117970678	94886471	NA,T	NA,C	NA,0.960318	NA,-0.00819774	NA,0.0218976	NA,0.149886	0.000304796	0.000609167
3	rs117814184	95481774	T,T	C,C	0.94334,0.839286	-0.00873332,-0.0225929	0.00855199,0.0116392	0.512638,1.28196	0.000304645	0.000609261
3	rs12581922	94835337	NA,G	NA,C	NA,0.91369	NA,-0.00525142	NA,0.0152221	NA,0.136615	0.000304415	0.000608405
3	rs117316308	95378236	NA,T	NA,C	NA,0.985119	NA,-0.0109919	NA,0.0353055	NA,0.121739	0.000304326	0.000608208
3	rs141789029	94787309	C,C	A,A	0.893638,0.933532	-0.0101492,0.0125955	0.00641306,0.0171606	0.944938,0.334456	0.000303996	0.000607757
3	rs138701781	95176987	T,NA	C,NA	0.991054,NA	-0.00988102,NA	0.0209976,NA	0.195219,NA	0.000303887	0.000607252
3	rs76843685	94962324	NA,C	NA,T	NA,0.986111	NA,0.0119216	NA,0.0365264	NA,0.128349	0.000303858	0.000607277
3	rs141415255	95519762	NA,G	NA,C	NA,0.984127	NA,0.0120147	NA,0.0342017	NA,0.13944	0.00030375	0.000607062
3	rs249184	95340146	G,G	A,A	0.064612,0.277778	0.0185103,0.0166548	0.00804243,0.00954375	1.67043,1.09169	0.000303572	0.000607068
3	rs79671686	94745518	NA,C	NA,T	NA,0.91369	NA,-0.00519157	NA,0.0152221	NA,0.134859	0.000303421	0.000606419
3	rs4761699	95309548	NA,A	NA,G	NA,0.990079	NA,0.0139988	NA,0.0431319	NA,0.127543	0.00030337	0.000606318
3	rs148594487	95672705	NA,A	NA,G	NA,0.844246	NA,-0.002792	NA,0.0117882	NA,0.0900291	0.000303287	0.000606139
3	rs138583999	95238848	NA,C	NA,T	NA,0.972222	NA,-0.00926683	NA,0.0260119	NA,0.141673	0.00030282	0.000605209
3	rs148032230	94859954	NA,T	NA,C	NA,0.977182	NA,-0.00877469	NA,0.0286274	NA,0.119636	0.000302643	0.000604872
3	rs143907224	95129162	NA,T	NA,C	NA,0.981151	NA,-0.00924623	NA,0.0314332	NA,0.114277	0.000302426	0.000604427
3	rs141846372	95116162	NA,A	NA,C	NA,0.967262	NA,0.00673545	NA,0.0240217	NA,0.108363	0.000302281	0.000604139
3	rs186253605	95542343	NA,C	NA,T	NA,0.967262	NA,0.00799599	NA,0.0240217	NA,0.131217	0.000302138	0.000603858
3	rs76964528	95685014	NA,C	NA,T	NA,0.986111	NA,0.01079	NA,0.0365264	NA,0.114816	0.000301734	0.000603032
3	rs12367728	95058442	A,A	G,G	0.116302,0.115079	-0.0108428,-0.00627132	0.00616728,0.0133953	1.10387,0.19405	0.000301331	0.00060288
3	rs145904630	95560043	NA,C	NA,T	NA,0.979167	NA,-0.00980079	NA,0.0299292	NA,0.128826	0.000301175	0.000601932
3	rs138915901	95379156	NA,A	NA,G	NA,0.959325	NA,-0.00759805	NA,0.0216401	NA,0.139359	0.000300976	0.000601519
3	rs74763330	95695217	NA,T	NA,A	NA,0.845238	NA,-0.00246234	NA,0.011819	NA,0.0783313	0.000300811	0.000601192
3	rs117001694	95086863	NA,T	NA,C	NA,0.967262	NA,0.00769456	NA,0.0240217	NA,0.125676	0.000300719	0.000601011
3	rs79782214	95689373	NA,C	NA,T	NA,0.845238	NA,-0.00243676	NA,0.011819	NA,0.0774532	0.000300649	0.000600869
3	rs141565624	94810397	NA,C	NA,T	NA,0.982143	NA,-0.00697858	NA,0.0322783	NA,0.0815338	0.000300447	0.000600435
3	rs376308341	95584364	NA,C	NA,T	NA,0.988095	NA,-0.00814112	NA,0.0394133	NA,0.0776092	0.000299884	0.000599342
3	rs117403009	95114208	NA,A	NA,G	NA,0.958333	NA,0.00540164	NA,0.0213919	NA,0.0965582	0.000299795	0.00059917
3	rs10777643	95256774	G,G	C,C	0.601392,0.607143	0.0122962,-0.0104312	0.0040382,0.00875267	2.63321,0.63199	0.000299546	0.000598657
3	rs10777642	95256684	T,T	C,C	0.601392,0.607143	0.0122962,-0.0104312	0.0040382,0.00875267	2.63321,0.63199	0.000299546	0.000598657
3	rs10777644	95257106	G,G	A,A	0.601392,0.607143	0.0122962,-0.0104312	0.0040382,0.00875267	2.63321,0.63199	0.000299546	0.000598657
3	rs116933049	94954558	NA,A	NA,C	NA,0.981151	NA,-0.0081505	NA,0.0314332	NA,0.0994105	0.000298961	0.000597499
3	rs78710185	94960728	NA,T	NA,C	NA,0.968254	NA,0.00691795	NA,0.0243817	NA,0.109795	0.000298307	0.000596196
3	rs143096302	95064458	NA,T	NA,C	NA,0.951389	NA,0.00479877	NA,0.0198773	NA,0.0919282	0.000298232	0.000596048
3	rs148559271	94829760	NA,G	NA,C	NA,0.984127	NA,-0.00664086	NA,0.0342017	NA,0.0726066	0.000298162	0.000595872
3	rs118127083	95501924	C,NA	G,NA	0.985089,NA	-0.0258099,NA	0.0163138,NA	0.944509,NA	0.000298114	0.00059568
3	rs113157511	94960506	NA,A	NA,G	NA,0.968254	NA,0.00677944	NA,0.0243817	NA,0.107365	0.000297944	0.000595472
3	rs12579033	94921989	NA,C	NA,G	NA,0.975198	NA,-0.0051129	NA,0.0274863	NA,0.0693402	0.000297936	0.000595459
3	rs78100584	94735751	NA,T	NA,C	NA,0.950397	NA,-0.00533561	NA,0.0196877	NA,0.104366	0.000297844	0.000595269
3	rs4761692	95257510	C,C	T,T	0.601392,0.607143	0.0122962,-0.0103813	0.0040382,0.00875267	2.63321,0.627838	0.00029759	0.000594749
3	rs7310835	95550056	A,A	G,G	0.361829,0.292659	-0.00808854,-0.0132036	0.00411452,0.00939524	1.30701,0.796109	0.000297359	0.000595039
3	rs147181299	95032413	NA,C	NA,T	NA,0.972222	NA,-0.0054342	NA,0.0260119	NA,0.0785651	0.000297043	0.000593673
3	rs188745509	95413882	NA,A	NA,T	NA,0.988095	NA,0.0064819	NA,0.0394133	NA,0.0607957	0.000297042	0.000593679
3	rs1434237	95260265	G,G	A,A	0.601392,0.607143	0.0123434,-0.0102267	0.0040382,0.00875267	2.65009,0.615037	0.000296949	0.00059347
3	rs116441079	94959151	NA,T	NA,C	NA,0.968254	NA,0.00635602	NA,0.0243817	NA,0.0999974	0.000296894	0.000593374
3	rs117975679	95270259	NA,A	NA,G	NA,0.973214	NA,-0.00718285	NA,0.0264757	NA,0.104489	0.000296732	0.000593048
3	rs141175365	94832684	NA,A	NA,G	NA,0.984127	NA,-0.00575369	NA,0.0342017	NA,0.0622796	0.0002966	0.000592754
3	rs74600498	94960292	NA,T	NA,C	NA,0.968254	NA,0.00622356	NA,0.0243817	NA,0.0977109	0.000296583	0.000592752
3	rs80079910	95496838	NA,C	NA,T	NA,0.970238	NA,-0.00395272	NA,0.0251555	NA,0.0579218	0.000296556	0.000592697
3	rs3747554	94962450	NA,C	NA,T	NA,0.968254	NA,0.00619957	NA,0.0243817	NA,0.0972979	0.000296528	0.000592642
3	rs140735902	95568129	NA,T	NA,C	NA,0.967262	NA,0.00600558	NA,0.0240217	NA,0.0955103	0.000296507	0.000592603
3	rs139072292	94832834	NA,C	NA,T	NA,0.984127	NA,-0.00565595	NA,0.0342017	NA,0.0611539	0.000296439	0.000592433
3	rs116895901	95564889	NA,A	NA,T	NA,0.917659	NA,-0.00368593	NA,0.0155508	NA,0.090103	0.000296433	0.000592468
3	rs78487471	95086225	G,NA	C,NA	0.972167,NA	-0.0114441,NA	0.0120196,NA	0.467202,NA	0.000296411	0.000592455
3	rs117260072	95072120	NA,A	NA,G	NA,0.969246	NA,-0.00503911	NA,0.0247591	NA,0.0763807	0.00029636	0.000592303
3	rs7485352	95528805	NA,T	NA,C	NA,0.848214	NA,-0.00154792	NA,0.0119134	NA,0.0473912	0.00029633	0.000592239
3	rs545857320	94966989	NA,G	NA,C	NA,0.989087	NA,0.0075244	NA,0.0411453	NA,0.0680863	0.000296247	0.000592073
3	rs145888573	94717553	NA,T	NA,G	NA,0.953373	NA,-0.00365496	NA,0.0202746	NA,0.0670504	0.000296212	0.000592002
3	rs79753076	94941338	NA,T	NA,C	NA,0.921627	NA,0.00305024	NA,0.0159053	NA,0.0716459	0.000295995	0.000591579
3	rs138330858	95117953	NA,A	NA,C	NA,0.967262	NA,-0.00500165	NA,0.0240217	NA,0.0782812	0.000295981	0.000591547
3	rs192455307	94814980	NA,T	NA,A	NA,0.972222	NA,-0.00590052	NA,0.0260119	NA,0.0858958	0.000295941	0.000591469
3	rs10745690	95148832	C,C	T,T	0.037773,0.082341	-0.00521455,0.0317937	0.0103707,0.0155509	0.211057,1.38823	0.000295767	0.000591081
3	rs4761693	95258824	C,C	T,T	0.601392,0.607143	0.0122962,-0.0103315	0.0040382,0.00875267	2.63321,0.623697	0.000295655	0.000590884
3	rs117757030	94732274	NA,G	NA,A	NA,0.969246	NA,-0.00376524	NA,0.0247591	NA,0.055948	0.000295627	0.000590822
3	rs11107675	95119057	NA,A	NA,G	NA,0.967262	NA,-0.0047776	NA,0.0240217	NA,0.0745066	0.000295495	0.000590576
3	rs147473240	95264770	NA,A	NA,G	NA,0.952381	NA,0.00597923	NA,0.0200728	NA,0.115887	0.000295289	0.000590172
3	rs113910656	95058470	G,NA	C,NA	0.984095,NA	0.0129935,NA	0.0158037,NA	0.386185,NA	0.000295245	0.000590047
3	rs138805411	95456367	NA,C	NA,T	NA,0.979167	NA,-0.00524684	NA,0.0299292	NA,0.0650787	0.000295075	0.000589732
3	rs892492	95260703	C,C	T,T	0.601392,0.607143	0.0123434,-0.0101769	0.0040382,0.00875267	2.65009,0.610931	0.000295046	0.000589666
3	rs34120337	95295635	A,A	G,G	0.802187,0.651786	-0.0173511,-0.0182334	0.00496334,0.00897279	3.32554,1.37524	0.000294879	0.000589801
3	rs117061200	94836154	NA,C	NA,G	NA,0.984127	NA,-0.00459305	NA,0.0342017	NA,0.0490654	0.000294842	0.000589246
3	rs12309402	95187005	C,NA	G,NA	0.966203,NA	-0.00312525,NA	0.0109412,NA	0.110612,NA	0.000294738	0.000589143
3	rs111284817	94959985	NA,G	NA,T	NA,0.968254	NA,0.00529334	NA,0.0243817	NA,0.0819025	0.000294633	0.000588854
3	rs148366632	94844783	NA,A	NA,T	NA,0.982143	NA,-0.00430612	NA,0.0322783	NA,0.0487245	0.000294579	0.000588721
3	rs149626904	94844502	NA,A	NA,G	NA,0.982143	NA,-0.00430612	NA,0.0322783	NA,0.0487245	0.000294579	0.000588721
3	rs75430031	94741556	NA,C	NA,T	NA,0.907738	NA,-0.00274302	NA,0.0147711	NA,0.0692149	0.000294464	0.000588522
3	rs145392601	95127291	NA,C	NA,T	NA,0.987103	NA,0.00845786	NA,0.0378862	NA,0.0844178	0.000294439	0.000588469
3	rs117339474	95039696	NA,C	NA,T	NA,0.895833	NA,-0.00244583	NA,0.0139934	NA,0.064871	0.000294315	0.00058821
3	rs77063345	95120981	NA,G	NA,A	NA,0.915675	NA,-0.00180439	NA,0.0153834	NA,0.0425715	0.000294268	0.000588122
3	rs76126578	94923609	NA,C	NA,A	NA,0.956349	NA,-0.00264436	NA,0.0209218	NA,0.046037	0.000294191	0.000587972
3	rs73372389	95577900	NA,A	NA,C	NA,0.918651	NA,-0.00297728	NA,0.0156369	NA,0.0710948	0.000294155	0.000587911
3	rs139960287	95388729	NA,C	NA,T	NA,0.97123	NA,0.00512422	NA,0.0255725	NA,0.0751093	0.000294154	0.000587906
3	rs147745013	94952321	NA,A	NA,G	NA,0.968254	NA,0.00501315	NA,0.0243817	NA,0.0772255	0.000294124	0.000587838
3	rs77697899	95659761	NA,T	NA,C	NA,0.845238	NA,-0.00110942	NA,0.011819	NA,0.0337577	0.000294105	0.000587795
3	rs12230588	95116501	NA,C	NA,T	NA,0.967262	NA,0.00346139	NA,0.0240217	NA,0.0528477	0.000293982	0.000587555
3	rs76302032	94979924	NA,T	NA,G	NA,0.938492	NA,-0.00311647	NA,0.0177919	NA,0.0650209	0.000293885	0.000587353
3	rs117999987	95051184	G,NA	A,NA	0.979125,NA	-0.0164333,NA	0.0138296,NA	0.629437,NA	0.000293797	0.000587133
3	rs12579878	94884598	NA,A	NA,G	NA,0.911706	NA,0.00233329	NA,0.0150664	NA,0.0570368	0.000293704	0.000586997
3	rs190290420	95135442	NA,C	NA,G	NA,0.982143	NA,0.00493049	NA,0.0322783	NA,0.0562108	0.000293702	0.000586995
3	rs117166234	95118554	NA,G	NA,T	NA,0.967262	NA,-0.00381391	NA,0.0240217	NA,0.0585627	0.000293681	0.000586951
3	rs114666999	94963842	NA,T	NA,C	NA,0.968254	NA,0.00473607	NA,0.0243817	NA,0.0726386	0.000293657	0.000586905
3	rs140288265	94793088	NA,T	NA,C	NA,0.953373	NA,-0.0026215	NA,0.0202746	NA,0.0471492	0.000293606	0.000586797
3	rs117482233	94846555	NA,C	NA,T	NA,0.982143	NA,-0.00352786	NA,0.0322783	NA,0.0395442	0.000293562	0.000586693
3	rs76427966	94923587	NA,A	NA,G	NA,0.956349	NA,-0.00227859	NA,0.0209218	NA,0.039399	0.00029348	0.000586551
3	rs11107676	95119651	NA,T	NA,C	NA,0.968254	NA,-0.00374468	NA,0.0243817	NA,0.056537	0.000293458	0.000586506
3	rs140559934	95117875	NA,A	NA,G	NA,0.967262	NA,-0.00358568	NA,0.0240217	NA,0.0548555	0.000293316	0.000586223
3	rs142674547	95558645	NA,G	NA,A	NA,0.998016	NA,0.0151524	NA,0.0960615	NA,0.0581585	0.000293282	0.000586159
3	rs114942813	94928215	NA,A	NA,G	NA,0.96627	NA,-0.00239237	NA,0.023678	NA,0.0364386	0.00029317	0.000585931
3	rs79892458	95496660	G,NA	A,NA	0.894632,NA	0.00279783,NA	0.00643966,NA	0.177866,NA	0.000293142	0.000585784
3	rs117045432	94854624	NA,A	NA,G	NA,0.980159	NA,0.0052316	NA,0.0306528	NA,0.0632446	0.000293127	0.000585865
3	rs147683960	95131756	NA,C	NA,T	NA,0.981151	NA,0.00562358	NA,0.0314332	NA,0.0665068	0.000293123	0.000585834
3	rs77761210	95141211	NA,A	NA,G	NA,0.923611	NA,0.00316405	NA,0.0160932	NA,0.0735883	0.000293098	0.000585788
3	rs149398334	95115672	NA,A	NA,C	NA,0.967262	NA,0.00287889	NA,0.0240217	NA,0.0435407	0.000293051	0.000585694
3	rs141235493	94854453	NA,G	NA,T	NA,0.980159	NA,0.00510841	NA,0.0306528	NA,0.0616592	0.000292986	0.000585582
3	rs143296135	94848606	NA,A	NA,G	NA,0.982143	NA,-0.00284453	NA,0.0322783	NA,0.0316212	0.000292801	0.000585174
3	rs148144675	94777685	NA,C	NA,T	NA,0.940476	NA,-0.0017361	NA,0.0180669	NA,0.0345881	0.000292681	0.000584956
3	rs182615130	94853870	NA,T	NA,C	NA,0.979167	NA,-0.0023605	NA,0.0299292	NA,0.0281971	0.000292377	0.000584331
3	rs11107672	95116964	NA,A	NA,G	NA,0.967262	NA,0.00238838	NA,0.0240217	NA,0.0358347	0.000292369	0.00058433
3	rs2625933	95001778	G,G	A,A	0.052684,0.265873	-0.010249,0.0131097	0.00885019,0.00967566	0.607577,0.755861	0.00029229	0.000583899
3	rs7970670	95473158	T,T	C,C	0.236581,0.422619	0.00528948,0.0106416	0.0046523,0.00865361	0.592515,0.659956	0.000292226	0.000585011
3	rs78707397	95627587	NA,A	NA,C	NA,0.844246	NA,-0.000400175	NA,0.0117882	NA,0.0119231	0.000292116	0.000583823
3	rs75835851	94967164	NA,T	NA,C	NA,0.982143	NA,-0.00187757	NA,0.0322783	NA,0.0206271	0.000292043	0.000583678
3	rs148958304	94864953	NA,C	NA,T	NA,0.980159	NA,0.00412288	NA,0.0306528	NA,0.049146	0.000292014	0.000583636
3	rs148261070	95581342	NA,C	NA,T	NA,0.918651	NA,-0.00190048	NA,0.0156369	NA,0.0441849	0.000291938	0.000583476
3	rs117840935	95118228	NA,T	NA,C	NA,0.967262	NA,-0.00251471	NA,0.0240217	NA,0.0378079	0.000291932	0.000583458
3	rs11107674	95117234	NA,C	NA,T	NA,0.967262	NA,-0.0025111	NA,0.0240217	NA,0.0377514	0.000291929	0.00058345
3	rs146344656	94852207	NA,A	NA,G	NA,0.981151	NA,-0.00165302	NA,0.0314332	NA,0.0186074	0.000291921	0.000583421
3	rs117928270	95433455	NA,A	NA,G	NA,0.975198	NA,-0.00312963	NA,0.0274863	NA,0.04127	0.00029192	0.000583432
3	rs137938056	95511762	NA,G	NA,A	NA,0.973214	NA,0.00213344	NA,0.0264757	NA,0.0288285	0.000291871	0.000583334
3	rs138461844	95062490	NA,A	NA,G	NA,0.960318	NA,0.00120753	NA,0.0218976	NA,0.0195315	0.000291862	0.000583316
3	rs150330758	94779827	NA,C	NA,T	NA,0.940476	NA,-0.00115063	NA,0.0180669	NA,0.0226335	0.000291783	0.000583161
3	rs78015070	95641018	NA,T	NA,C	NA,0.845238	NA,-0.00026752	NA,0.011819	NA,0.00791432	0.000291768	0.000583127
3	rs11107873	95437188	NA,A	NA,G	NA,0.987103	NA,-0.00219612	NA,0.0378862	NA,0.0205539	0.00029175	0.000583096
3	rs80068879	94706953	NA,C	NA,G	NA,0.941468	NA,-0.00123367	NA,0.0182098	NA,0.0241151	0.0002917	0.00058299
3	rs11107673	95117227	NA,G	NA,A	NA,0.967262	NA,-0.00227102	NA,0.0240217	NA,0.0340085	0.000291693	0.000582978
3	rs57756755	94959245	NA,C	NA,T	NA,0.887897	NA,-0.00131301	NA,0.0135492	NA,0.0348924	0.000291596	0.000582786
3	rs147573187	95117724	NA,T	NA,A	NA,0.967262	NA,0.00157626	NA,0.0240217	NA,0.0233374	0.000291546	0.000582687
3	rs118172528	94859259	NA,A	NA,C	NA,0.980159	NA,-0.00116184	NA,0.0306528	NA,0.0133335	0.000291524	0.00058263
3	rs144662194	94968943	NA,T	NA,C	NA,0.982143	NA,0.00245229	NA,0.0322783	NA,0.0271308	0.000291444	0.000582482
3	rs184008662	95117296	NA,G	NA,A	NA,0.967262	NA,0.00142053	NA,0.0240217	NA,0.020978	0.000291419	0.000582433
3	rs75680104	95144800	NA,C	NA,T	NA,0.923611	NA,0.00207281	NA,0.0160932	NA,0.0469578	0.000291411	0.000582415
3	rs142620547	95452311	C,NA	G,NA	0.945328,NA	0.0146781,NA	0.00869693,NA	1.03876,NA	0.000291346	0.000582392
3	rs113806639	94961956	NA,G	NA,C	NA,0.893849	NA,-0.0011677	NA,0.0138774	NA,0.0301452	0.000291313	0.00058222
3	rs117254846	95035339	NA,G	NA,C	NA,0.900794	NA,-0.00109513	NA,0.0142995	NA,0.027356	0.000291279	0.000582149
3	rs115034847	94964003	NA,A	NA,C	NA,0.969246	NA,0.00271739	NA,0.0247591	NA,0.0397171	0.000291273	0.00058214
3	rs138705889	95239491	NA,A	NA,G	NA,0.989087	NA,0.00392447	NA,0.0411453	NA,0.0343223	0.00029115	0.000581893
3	rs114187034	94964092	NA,T	NA,C	NA,0.968254	NA,0.00243514	NA,0.0243817	NA,0.036003	0.000291134	0.000581863
3	rs145514271	94854513	NA,T	NA,C	NA,0.980159	NA,0.0027657	NA,0.0306528	NA,0.0324019	0.000291132	0.000581866
3	rs149768627	95514438	NA,C	NA,G	NA,0.843254	NA,0.000402539	NA,0.0117578	NA,0.012026	0.0002911	0.000581793
3	rs79337151	95501175	NA,A	NA,G	NA,0.843254	NA,0.00158102	NA,0.0117578	NA,0.0491318	0.000291096	0.000581788
3	rs79727006	95058798	NA,T	NA,C	NA,0.853175	NA,-0.000801987	NA,0.0120777	NA,0.0236237	0.000290999	0.000581593
3	rs17022756	94956813	NA,T	NA,C	NA,0.968254	NA,0.000144864	NA,0.0243817	NA,0.00206371	0.000290989	0.000581573
3	rs117062552	95577083	NA,T	NA,C	NA,0.987103	NA,0.00343146	NA,0.0378862	NA,0.0325307	0.000290967	0.000581529
3	rs76046022	95498045	NA,C	NA,T	NA,0.843254	NA,0.0014449	NA,0.0117578	NA,0.0446994	0.00029096	0.000581516
3	rs77716177	95511069	NA,A	NA,C	NA,0.843254	NA,0.0014449	NA,0.0117578	NA,0.0446994	0.00029096	0.000581516
3	rs145980845	94837451	NA,C	NA,T	NA,0.982143	NA,-8.64124e-05	NA,0.0322783	NA,0.000928654	0.000290957	0.000581503
3	rs79855743	94959001	NA,G	NA,A	NA,0.974206	NA,-0.000437681	NA,0.0269663	NA,0.00566069	0.000290949	0.000581493
3	rs145897250	95117761	NA,A	NA,C	NA,0.967262	NA,-0.00114046	NA,0.0240217	NA,0.0167645	0.00029094	0.000581476
3	rs76894166	95501847	NA,A	NA,G	NA,0.843254	NA,0.00140407	NA,0.0117578	NA,0.0433774	0.000290926	0.000581448
3	rs146523222	95595596	NA,C	NA,T	NA,0.987103	NA,0.00152704	NA,0.0378862	NA,0.0141923	0.000290924	0.000581441
3	rs142093423	94837901	NA,A	NA,G	NA,0.982143	NA,4.32127e-05	NA,0.0322783	NA,0.000464149	0.000290918	0.000581426
3	rs75189323	95619319	NA,A	NA,C	NA,0.920635	NA,-0	NA,0.0158141	NA,-0	0.000290907	0.000581407
3	rs141946676	95117725	NA,C	NA,A	NA,0.967262	NA,0.000478427	NA,0.0240217	NA,0.00695634	0.000290891	0.000581378
3	rs11107869	95432491	NA,A	NA,G	NA,0.980159	NA,-0.00074435	NA,0.0306528	NA,0.00849631	0.000290888	0.000581369
3	rs150445907	95117895	NA,T	NA,C	NA,0.967262	NA,-0.000992091	NA,0.0240217	NA,0.0145479	0.000290886	0.000581366
3	rs145221816	94831562	NA,C	NA,T	NA,0.977182	NA,-0.00117761	NA,0.0286274	NA,0.0144893	0.000290883	0.000581363
3	rs141081408	95576009	NA,C	NA,T	NA,0.967262	NA,0.000318296	NA,0.0240217	NA,0.00461577	0.000290883	0.000581361
3	rs12298130	94966333	NA,C	NA,T	NA,0.982143	NA,0.000324752	NA,0.0322783	NA,0.00350031	0.000290881	0.000581358
3	rs141386922	95108844	NA,C	NA,G	NA,0.962302	NA,6.74749e-05	NA,0.0224433	NA,0.00104304	0.000290881	0.000581358
3	rs76338011	95616400	NA,G	NA,T	NA,0.844246	NA,0.000446748	NA,0.0117882	NA,0.0133316	0.000290875	0.000581344
3	rs113383515	94954620	NA,G	NA,A	NA,0.968254	NA,0.00175026	NA,0.0243817	NA,0.0255931	0.000290845	0.000581285
3	rs78935191	95511445	NA,T	NA,C	NA,0.843254	NA,0.000718608	NA,0.0117578	NA,0.0216982	0.000290837	0.000581267
3	rs77603272	95209320	G,NA	C,NA	0.889662,NA	-0.0198076,NA	0.00631051,NA	2.77052,NA	0.000290835	0.000581284
3	rs2162330	95440769	NA,C	NA,A	NA,0.994048	NA,-0.00361131	NA,0.0555718	NA,0.0231064	0.000290822	0.000581239
3	rs141586722	95506324	NA,T	NA,C	NA,0.843254	NA,0.00122265	NA,0.0117578	NA,0.0375454	0.000290814	0.000581224
3	rs116882504	94741404	NA,C	NA,T	NA,0.950397	NA,-0.000455813	NA,0.0196877	NA,0.0080969	0.000290809	0.000581214
3	rs11107684	95142321	NA,T	NA,C	NA,0.907738	NA,-0.000636207	NA,0.0147711	NA,0.0151826	0.000290808	0.000581212
3	rs117838326	94840203	NA,T	NA,C	NA,0.982143	NA,0.000561351	NA,0.0322783	NA,0.00606816	0.000290807	0.000581206
3	rs76933931	94891870	NA,T	NA,C	NA,0.985119	NA,0.000924872	NA,0.0353055	NA,0.00917259	0.000290803	0.000581202
3	rs12319966	94967725	NA,G	NA,C	NA,0.982143	NA,0.000808833	NA,0.0322783	NA,0.00877011	0.000290793	0.00058118
3	rs75241467	94967490	NA,A	NA,G	NA,0.982143	NA,0.00175481	NA,0.0322783	NA,0.0192495	0.000290792	0.000581179
3	rs77336498	94938603	NA,G	NA,A	NA,0.918651	NA,0.000813665	NA,0.0156369	NA,0.0184075	0.000290788	0.00058117
3	rs189690486	95323350	NA,A	NA,G	NA,0.953373	NA,-0.0022958	NA,0.0202746	NA,0.041033	0.00029078	0.000581156
3	rs142106657	95153328	NA,A	NA,G	NA,0.972222	NA,-0.00176757	NA,0.0260119	NA,0.0241899	0.000290773	0.000581142
3	rs146553703	94859645	NA,G	NA,A	NA,0.980159	NA,0.00139903	NA,0.0306528	NA,0.0161049	0.000290772	0.000581141
3	rs76615807	95508316	NA,G	NA,A	NA,0.843254	NA,0.00104131	NA,0.0117578	NA,0.0317838	0.000290766	0.000581127
3	rs148838967	95120081	NA,A	NA,T	NA,0.967262	NA,-0.000377079	NA,0.0240217	NA,0.00547353	0.000290766	0.000581126
3	rs113890685	95621412	NA,T	NA,C	NA,0.920635	NA,-0.000508539	NA,0.0158141	NA,0.0112865	0.000290764	0.000581123
3	rs141032270	95489528	C,NA	G,NA	0.854871,NA	0.00736035,NA	0.00561322,NA	0.721767,NA	0.000289183	0.000578257
3	rs148842581	94818615	C,NA	T,NA	0.977137,NA	-0.0164271,NA	0.0132281,NA	0.668984,NA	0.000288258	0.000576179
3	rs112722628	94912088	C,NA	T,NA	0.975149,NA	-0.0116297,NA	0.0127009,NA	0.443884,NA	0.000287724	0.000575125
3	rs77931306	95167561	C,NA	A,NA	0.949304,NA	0.0282539,NA	0.00901262,NA	2.76474,NA	0.000287291	0.000574066
3	rs75386214	95455986	T,NA	C,NA	0.899602,NA	0.00196536,NA	0.00657888,NA	0.116259,NA	0.000286297	0.000572128
3	rs2366798	95263784	A,A	G,G	0.600398,0.608135	0.0123853,-0.00951691	0.00403651,0.00875659	2.66703,0.557343	0.000286012	0.000571616
3	rs73228537	95053721	C,NA	T,NA	0.949304,NA	-0.00967058,NA	0.00901262,NA	0.547801,NA	0.00028582	0.000571293
3	rs2128894	94883246	C,C	T,T	0.365805,0.265873	0.00717148,0.00981958	0.00410491,0.00967566	1.09351,0.508406	0.000285243	0.000570298
3	rs10859798	95322237	A,A	G,G	0.814115,0.532738	-0.014889,-0.0140227	0.00508247,0.00856774	2.46912,0.992693	0.000284738	0.000569318
3	rs61935372	95206476	C,NA	A,NA	0.889662,NA	-0.0196664,NA	0.00631051,NA	2.73746,NA	0.000283566	0.000566756
3	rs150075564	95517618	A,NA	G,NA	0.94334,NA	0.0062864,NA	0.00855199,NA	0.335085,NA	0.000283434	0.00056646
3	rs76651634	95496657	C,C	T,T	0.955268,0.991071	-0.0109237,-0.0900814	0.00956466,0.0454422	0.596164,1.32383	0.000283051	0.000565598
3	rs4761641	95001686	C,C	T,T	0.824056,0.746032	0.0118869,0.00775084	0.00519247,0.00982053	1.65631,0.366565	0.000283036	0.000566038
3	rs117516378	95513907	C,NA	A,NA	0.94334,NA	0.00624599,NA	0.00855199,NA	0.332386,NA	0.000281941	0.000563477
3	rs117037561	95495013	T,T	C,C	0.954274,0.991071	-0.0107689,-0.0898558	0.00946506,0.0454422	0.593082,1.31875	0.00028152	0.00056254
3	rs61935446	95263197	A,A	G,G	0.601392,0.608135	0.0123905,-0.0096659	0.0040382,0.00875659	2.66703,0.569182	0.000281508	0.000562618
3	rs4761628	94934702	G,NA	A,NA	0.957256,NA	0.00816982,NA	0.00977441,NA	0.39443,NA	0.000281133	0.000561916
3	rs7299457	95480709	C,C	T,T	0.235586,0.422619	0.00511307,0.0108906	0.00465908,0.00865361	0.564716,0.681502	0.000281125	0.000562774
3	rs61419968	95061399	T,T	C,C	0.968191,0.748016	-0.0235418,-0.00567542	0.0112664,0.00984603	1.43585,0.248464	0.000280426	0.00056044
3	rs2366633	95073060	T,T	C,C	0.907555,0.895833	0.0174782,0.00424475	0.00682591,0.0139934	1.98088,0.118255	0.000279789	0.000561017
3	rs10128879	95331124	T,T	C,C	0.195825,0.494048	0.00198334,0.017538	0.0049823,0.00854996	0.16079,1.3953	0.000279703	0.000559102
3	rs11107764	95264735	C,C	A,A	0.600398,0.608135	0.0123853,-0.0093132	0.00403651,0.00875659	2.66703,0.541324	0.000279139	0.000557882
3	rs10859805	95361464	T,T	A,A	0.67495,0.758929	0.0105087,0.00942912	0.00422113,0.00999379	1.8931,0.461645	0.000279099	0.000558557
3	rs12820450	95322236	C,NA	T,NA	0.960239,NA	0.0230253,NA	0.0101186,NA	1.64067,NA	0.000278889	0.000557222
3	rs149381280	95239666	C,NA	T,NA	0.991054,NA	-0.0287347,NA	0.0209976,NA	0.766592,NA	0.000278296	0.000556311
3	rs74687215	95505391	G,NA	C,NA	0.941352,NA	0.00626101,NA	0.00841466,NA	0.340235,NA	0.000278045	0.000555709
3	rs61935421	95236553	G,NA	C,NA	0.89165,NA	-0.0193164,NA	0.00636104,NA	2.62124,NA	0.000277762	0.000555162
3	rs113228061	95476873	G,NA	T,NA	0.893638,NA	0.00250206,NA	0.00641306,NA	0.157125,NA	0.000277501	0.000554532
3	rs4761694	95264388	A,A	G,G	0.600398,0.608135	0.0123382,-0.00941258	0.00403651,0.00875659	2.65009,0.549115	0.000277318	0.000554242
3	rs4502040	94935900	G,NA	A,NA	0.081511,NA	-0.0075025,NA	0.00722594,NA	0.524121,NA	0.00027715	0.000553831
3	rs112659891	95532132	T,NA	C,NA	0.94831,NA	0.00712169,NA	0.00893021,NA	0.371437,NA	0.000276492	0.000552379
3	rs58755632	95331200	T,NA	C,NA	0.932406,NA	-0.0202271,NA	0.00787557,NA	1.9906,NA	0.000275952	0.000551468
3	rs80100960	95493524	G,NA	T,NA	0.942346,NA	0.00610335,NA	0.00848241,NA	0.326229,NA	0.000275827	0.000551258
3	rs4761490	95000543	T,T	C,C	0.880716,0.838294	0.0164495,0.0052403	0.00610001,0.0116103	2.15464,0.185928	0.00027536	0.000550736
3	rs57140437	95316553	T,T	C,C	0.941352,0.65873	-0.0160381,-0.0195838	0.00841466,0.00901572	1.24677,1.52518	0.000274732	0.000549275
3	rs7308406	95544660	G,G	C,C	0.49503,0.532738	-0.00790954,-0.0101232	0.00395449,0.00856774	1.34213,0.624548	0.000273747	0.000547895
3	rs11107741	95224080	G,NA	T,NA	0.958251,NA	0.020762,NA	0.00988495,NA	1.44737,NA	0.000273521	0.000546505
3	rs12831939	94927854	A,A	G,G	0.960239,0.865079	0.0154786,0.00973981	0.0101186,0.0125123	0.899332,0.360195	0.000273359	0.000546453
3	rs57804636	95061781	A,A	T,T	0.968191,0.738095	-0.023629,-0.00464703	0.0112664,0.00972244	1.44411,0.198821	0.000272923	0.000545454
3	rs75363763	95591269	T,NA	C,NA	0.987078,NA	-0.015894,NA	0.0175062,NA	0.438989,NA	0.000272509	0.000544605
3	rs7305691	95193185	C,NA	T,NA	0.013917,NA	0.00927885,NA	0.0168776,NA	0.234723,NA	0.000272471	0.00054461
3	rs112786038	95210747	T,NA	C,NA	0.889662,NA	-0.0194369,NA	0.00631051,NA	2.68414,NA	0.000272418	0.000544477
3	rs2651985	95035174	A,A	G,G	0.55666,0.560516	-0.00516749,-0.0110458	0.00397994,0.00861267	0.711852,0.699699	0.000272336	0.000543972
3	rs74380362	95536617	C,NA	A,NA	0.955268,NA	0.00688061,NA	0.00956466,NA	0.326143,NA	0.000272291	0.000544191
3	rs80190035	95500918	C,NA	T,NA	0.942346,NA	0.00599884,NA	0.00848241,NA	0.319269,NA	0.000272149	0.000543907
3	rs4762241	95552951	G,G	T,T	0.301193,0.287698	-0.00744949,-0.010864	0.00430962,0.00944284	1.07631,0.602171	0.000271688	0.000543551
3	rs1298698	94998286	G,G	A,A	0.259443,0.619048	-0.0109286,-0.00471477	0.00451065,0.0088025	1.8125,0.227515	0.000271482	0.000542814
3	rs55984078	95506493	C,NA	G,NA	0.89165,NA	0.00223865,NA	0.00636104,NA	0.139728,NA	0.000271435	0.000542418
3	rs61935445	95263024	C,C	A,A	0.601392,0.608135	0.0122538,-0.00977704	0.0040382,0.00875659	2.61807,0.578079	0.000270889	0.000541397
3	rs78277263	94717187	T,NA	C,NA	0.908549,NA	-0.00570216,NA	0.00685915,NA	0.391697,NA	0.000270697	0.000540649
3	rs61935419	95232488	A,NA	C,NA	0.890656,NA	-0.0192835,NA	0.00633559,NA	2.63133,NA	0.000270529	0.000540708
3	rs116941605	95288264	G,NA	T,NA	0.982107,NA	-0.00871091,NA	0.014915,NA	0.252436,NA	0.000270466	0.00054061
3	rs10859822	95396906	A,A	C,C	0.652087,0.608135	-0.00634184,-0.0107369	0.00415099,0.00875659	0.897689,0.657294	0.000269555	0.000539693
3	rs77533931	95475791	A,NA	G,NA	0.893638,NA	0.0023298,NA	0.00641306,NA	0.144852,NA	0.000269508	0.000538565
3	rs11107661	95107862	C,NA	T,NA	0.970179,NA	-0.0102465,NA	0.0116239,NA	0.422456,NA	0.000267994	0.000535687
3	rs11107665	95113121	G,NA	A,NA	0.905567,NA	-0.00911916,NA	0.00676109,NA	0.751021,NA	0.000267968	0.000535599
3	rs148217759	95000422	G,NA	A,NA	0.989066,NA	0.027988,NA	0.0190121,NA	0.850813,NA	0.000267367	0.000534258
3	rs17023636	95469649	A,A	C,C	0.955268,0.991071	-0.0111888,-0.0873081	0.00956466,0.0454422	0.616043,1.26206	0.000267328	0.000534182
3	rs11834379	95084370	C,NA	T,NA	0.972167,NA	-0.0102904,NA	0.0120196,NA	0.4068,NA	0.00026642	0.000532515
3	rs7399211	95475419	T,T	C,C	0.955268,0.991071	-0.0114425,-0.0867329	0.00956466,0.0454422	0.635319,1.24943	0.000266347	0.00053222
3	rs111803447	95231498	T,NA	C,NA	0.890656,NA	-0.0191903,NA	0.00633559,NA	2.61015,NA	0.000266302	0.000532259
3	rs10777661	95361696	A,A	C,C	0.67495,0.757937	0.010642,0.00823918	0.00422113,0.00997981	1.93189,0.388234	0.000265308	0.00053096
3	rs138800682	95469614	A,A	T,T	0.955268,0.991071	-0.0113502,-0.0867924	0.00956466,0.0454422	0.62828,1.25073	0.00026519	0.00052991
3	rs77906846	95157008	G,NA	A,NA	0.975149,NA	0.0327557,NA	0.0127009,NA	2.004,NA	0.000265143	0.000529864
3	rs11615536	94742537	A,NA	G,NA	0.974155,NA	0.00886979,NA	0.0124606,NA	0.321872,NA	0.000265142	0.000529907
3	rs71458584	95655197	T,NA	A,NA	0.985089,NA	0.029755,NA	0.0163138,NA	1.16644,NA	0.000265004	0.000529601
3	rs61167614	95183863	G,NA	T,NA	0.966203,NA	-0.00206943,NA	0.0109412,NA	0.0705902,NA	0.000264895	0.000529492
3	rs145151658	95608083	A,NA	G,NA	0.987078,NA	0.013012,NA	0.0175062,NA	0.339788,NA	0.000264713	0.000529251
3	rs6538520	95003358	A,A	C,C	0.777336,0.583333	0.00717546,0.0144347	0.00475237,0.00867062	0.882474,1.01793	0.000264144	0.000528119
3	rs12830170	95232102	C,NA	T,NA	0.853877,NA	-0.0112857,NA	0.00559735,NA	1.35879,NA	0.000264055	0.00052781
3	rs145697862	95110045	T,NA	C,NA	0.963221,NA	0.0190042,NA	0.0105045,NA	1.15226,NA	0.000263916	0.000527876
3	rs116851918	95042551	C,NA	T,NA	0.986084,NA	-0.0253409,NA	0.0168779,NA	0.875348,NA	0.000263421	0.000526444
3	rs12818477	95653020	A,NA	T,NA	0.985089,NA	0.0296462,NA	0.0163138,NA	1.16002,NA	0.000263144	0.000525885
3	rs79701430	95675073	T,T	C,C	0.843936,0.876984	0.00675392,0.0196026	0.00544795,0.0130145	0.6674,0.879388	0.000262473	0.000524956
3	rs34695888	95655233	T,NA	G,NA	0.985089,NA	0.0295947,NA	0.0163138,NA	1.15699,NA	0.000262272	0.000524142
3	rs12099816	95226240	C,NA	T,NA	0.889662,NA	-0.0192072,NA	0.00631051,NA	2.63133,NA	0.000262043	0.000523741
3	rs61935401	95215585	C,NA	T,NA	0.889662,NA	-0.0192072,NA	0.00631051,NA	2.63133,NA	0.000262043	0.000523741
3	rs117706468	95086638	T,NA	C,NA	0.972167,NA	-0.0101017,NA	0.0120196,NA	0.397222,NA	0.000262038	0.000523756
3	rs148747370	95332297	A,NA	G,NA	0.937376,NA	0.00771354,NA	0.0081604,NA	0.462766,NA	0.000260767	0.000521194
3	rs2651962	95002363	T,NA	C,NA	0.518887,NA	-0.00745324,NA	0.00395712,NA	1.22452,NA	0.000259863	0.000519432
3	rs67411117	95031735	T,NA	A,NA	0.835984,NA	-0.0054651,NA	0.00533946,NA	0.514197,NA	0.000259809	0.000519411
3	rs12426730	95002540	A,A	C,C	0.924453,0.895833	-0.00698076,0.0221697	0.00748151,0.0139934	0.454959,0.94643	0.000259798	0.000519141
3	rs61935448	95265879	G,G	A,A	0.600398,0.617063	0.012522,-0.00828367	0.00403651,0.00879376	2.71648,0.460678	0.000259717	0.000519079
3	rs11107658	95098984	G,G	C,C	0.77833,0.977182	-0.00711722,0.0397726	0.00475997,0.0286274	0.870129,0.783214	0.000259692	0.000519169
3	rs2651959	95000896	T,T	C,C	0.27833,0.577381	-0.00155086,0.0169625	0.00441154,0.00865361	0.139555,1.30124	0.00025945	0.000518504
3	rs148397550	95617479	A,NA	G,NA	0.893638,NA	0.00242377,NA	0.00641306,NA	0.151519,NA	0.000259375	0.000518335
3	rs139931092	94785770	C,C	T,T	0.895626,0.933532	-0.00967883,0.0144102	0.00646666,0.0171606	0.871393,0.39679	0.000259315	0.000518423
3	rs117207609	95475771	G,G	A,A	0.94334,0.839286	-0.00882989,-0.0214006	0.00855199,0.0116392	0.520223,1.1807	0.000259217	0.000518416
3	rs76545735	95541716	T,NA	C,NA	0.916501,NA	0.0133123,NA	0.00714714,NA	1.20399,NA	0.00025859	0.000516825
3	rs1648430	95334192	C,C	A,A	0.058648,0.334325	0.0168774,0.0181227	0.00841467,0.00906124	1.34788,1.34201	0.000258261	0.000516378
3	rs34697807	95238259	A,NA	G,NA	0.796223,NA	-0.00819729,NA	0.00490845,NA	1.02268,NA	0.00025736	0.000514444
3	rs62621234	95494731	A,NA	G,NA	0.942346,NA	0.00554825,NA	0.00848241,NA	0.289837,NA	0.000257278	0.000514193
3	rs111923432	94907247	G,NA	A,NA	0.987078,NA	-0.0104108,NA	0.0175062,NA	0.258024,NA	0.000256499	0.00051273
3	rs12369392	95162059	A,NA	G,NA	0.966203,NA	0.0225156,NA	0.0109412,NA	1.40228,NA	0.00025614	0.000511836
3	rs7961443	95173317	C,NA	T,NA	0.013917,NA	0.00825944,NA	0.0168776,NA	0.204414,NA	0.000255646	0.000510982
3	rs7309909	94997356	A,A	G,G	0.385686,0.684524	-0.00931061,-0.00556936	0.00406188,0.00919868	1.65966,0.2637	0.000255481	0.000510803
3	rs10745686	95120660	C,C	T,T	0.130219,0.125992	0.0139989,0.0118786	0.00587486,0.0128817	1.76499,0.447985	0.000255248	0.00051029
3	rs117197737	95157494	A,NA	G,NA	0.963221,NA	-0.00335944,NA	0.0105045,NA	0.125453,NA	0.000254734	0.000509185
3	rs77385210	95013566	G,G	A,A	0.987078,0.890873	0.0377534,-0.00277726	0.0175062,0.0137097	1.5081,0.0759966	0.000253588	0.00050666
3	rs4019550	94980390	C,C	T,T	0.34493,0.320437	0.000182867,0.0179369	0.0041594,0.00916045	0.0155031,1.29912	0.000253249	0.000506138
3	rs113918189	94719017	T,T	C,C	0.925447,0.657738	0.00494217,-0.0133937	0.00752717,0.00900943	0.291194,0.862922	0.000252622	0.000504983
3	rs7967093	95236752	G,NA	A,NA	0.796223,NA	-0.00828827,NA	0.00490845,NA	1.03952,NA	0.000252526	0.000504781
3	rs58517159	95226491	C,NA	G,NA	0.889662,NA	-0.0189774,NA	0.00631051,NA	2.57904,NA	0.000252385	0.000504438
3	rs7976638	95693407	G,G	A,A	0.331014,0.327381	0.00469543,0.0091118	0.00420153,0.00910944	0.578793,0.498687	0.000252227	0.000504577
3	rs193142607	95682839	A,NA	C,NA	0.978131,NA	0.00668751,NA	0.0135185,NA	0.207037,NA	0.000252205	0.000504011
3	rs12829789	95271002	C,NA	G,NA	0.884692,NA	-0.00480886,NA	0.00619033,NA	0.359263,NA	0.000251385	0.000502418
3	rs79379362	95506799	A,A	G,G	0.959245,0.991071	-0.0100428,-0.088078	0.00999958,0.0454422	0.501382,1.27907	0.000251276	0.000502113
3	rs113220345	95438797	C,NA	T,NA	0.983101,NA	-0.0227187,NA	0.0153396,NA	0.858255,NA	0.000251211	0.000501998
3	rs2436635	95332546	G,G	T,T	0.05666,0.332341	0.0172043,0.0181956	0.00855199,0.00907473	1.3541,1.34723	0.000250984	0.00050182
3	rs11833941	95117608	A,NA	G,NA	0.846918,NA	-0.00549265,NA	0.00549107,NA	0.498706,NA	0.000250817	0.000501445
3	rs139016933	95122939	A,NA	G,NA	0.979125,NA	-0.0216195,NA	0.0138296,NA	0.928163,NA	0.000250256	0.000500162
3	rs3943776	95255132	A,NA	G,NA	0.008946,NA	0.0132615,NA	0.0209979,NA	0.277636,NA	0.000249535	0.000498756
3	rs2886830	95338804	T,NA	C,NA	0.979125,NA	0.0110739,NA	0.0138296,NA	0.373369,NA	0.000249335	0.000498489
3	rs79350049	95611150	A,NA	C,NA	0.892644,NA	0.00218939,NA	0.00638686,NA	0.135637,NA	0.000248865	0.000497333
3	rs7298498	95541834	T,T	A,A	0.49503,0.53373	-0.00767898,-0.0100705	0.00395449,0.00856887	1.28269,0.619976	0.000248752	0.00049785
3	rs2625934	95003905	T,T	C,C	0.034791,0.267857	-0.0140383,0.0129028	0.0107894,0.00965281	0.713957,0.741541	0.000248363	0.000496187
3	rs12426342	95001332	A,A	G,G	0.926441,0.895833	-0.00674821,0.0222133	0.0075738,0.0139934	0.42837,0.949154	0.000248158	0.000495879
3	rs76428350	94898159	A,NA	G,NA	0.987078,NA	-0.00983701,NA	0.0175062,NA	0.240958,NA	0.000248123	0.000495986
3	rs137924425	95163691	T,NA	C,NA	0.986084,NA	0.0283996,NA	0.0168779,NA	1.03413,NA	0.000246813	0.000493355
3	rs148734777	95635312	A,NA	G,NA	0.987078,NA	0.0118159,NA	0.0175062,NA	0.301288,NA	0.000246807	0.000493445
3	rs75566720	95160960	G,NA	C,NA	0.975149,NA	-0.00181595,NA	0.0127009,NA	0.0524156,NA	0.000246597	0.00049303
3	rs116887098	95460598	G,G	A,A	0.955268,0.991071	-0.0100735,-0.0870242	0.00956466,0.0454422	0.534246,1.25582	0.000246531	0.000492634
3	rs7489169	95317614	T,T	A,A	0.365805,0.595238	-0.000967558,0.0184699	0.00410491,0.00870879	0.0895573,1.46935	0.000245063	0.000489946
3	rs55643569	94809301	T,T	A,A	0.89662,0.93254	-0.0100426,0.0109659	0.00649407,0.017043	0.913635,0.28404	0.000244667	0.000489159
3	rs71458554	95025669	C,NA	T,NA	0.966203,NA	-0.00888255,NA	0.0109412,NA	0.379988,NA	0.000244455	0.000488723
3	rs113675949	95019977	T,T	C,C	0.986084,0.890873	0.0216932,0.0120498	0.0168779,0.0137097	0.701831,0.420853	0.000244351	0.000488407
3	rs144250024	95399413	A,NA	G,NA	0.99006,NA	0.0218371,NA	0.01993,NA	0.563495,NA	0.00024411	0.00048789
3	rs2086779	95032814	A,NA	T,NA	0.833002,NA	0.00561662,NA	0.00530104,NA	0.538565,NA	0.000243973	0.000487858
3	rs60755216	95609819	C,NA	T,NA	0.892644,NA	0.00205477,NA	0.00638686,NA	0.126292,NA	0.000243728	0.000487069
3	rs148711675	95140316	T,NA	C,NA	0.983101,NA	-0.0134058,NA	0.0153396,NA	0.417762,NA	0.000243566	0.00048687
3	rs11107572	94918442	G,G	A,A	0.537773,0.710317	0.00396735,-0.0160398	0.00396563,0.00942357	0.498803,1.05189	0.000243526	0.000486763
3	rs113655146	95623617	A,NA	G,NA	0.893638,NA	0.00201815,NA	0.00641306,NA	0.123208,NA	0.000243346	0.00048631
3	rs117849808	94887881	A,NA	C,NA	0.955268,NA	0.0129399,NA	0.00956466,NA	0.754258,NA	0.000243241	0.000486625
3	rs11107822	95359025	A,A	G,G	0.941352,0.738095	-0.0201373,-0.0151838	0.00841466,0.00972244	1.77714,0.926824	0.000242507	0.000484986
3	rs140279427	95386634	T,NA	C,NA	0.988072,NA	0.00769244,NA	0.0182119,NA	0.172151,NA	0.000242407	0.000484417
3	rs75508588	95678398	C,NA	T,NA	0.972167,NA	0.00508584,NA	0.0120196,NA	0.172501,NA	0.000242088	0.000483864
3	rs143709527	95253859	C,NA	T,NA	0.987078,NA	0.0271986,NA	0.0175062,NA	0.919858,NA	0.000241112	0.000482048
3	rs7976767	95605549	T,T	C,C	0.676938,0.670635	-0.00391395,-0.0101327	0.00422788,0.00909539	0.450289,0.57633	0.000240376	0.000480866
3	rs78282576	95621527	G,NA	C,NA	0.893638,NA	0.00192806,NA	0.00641306,NA	0.117086,NA	0.00024005	0.000479725
3	rs138055333	95615257	T,NA	C,NA	0.893638,NA	0.00192806,NA	0.00641306,NA	0.117086,NA	0.00024005	0.000479725
3	rs61936746	95109782	G,NA	A,NA	0.884692,NA	-0.00518765,NA	0.00619033,NA	0.395756,NA	0.000239801	0.000479459
3	rs78952296	95339357	G,NA	A,NA	0.939364,NA	0.00710757,NA	0.00828432,NA	0.407915,NA	0.000238629	0.000476963
3	rs11613607	95529427	A,A	G,G	0.492048,0.535714	-0.00767957,-0.0102363	0.0039548,0.00857124	1.28269,0.633812	0.000237901	0.000476133
3	rs2455149	95002967	G,G	A,A	0.279324,0.574405	-0.000983448,0.0164586	0.00440672,0.00864561	0.0843875,1.24451	0.000237715	0.000475084
3	rs77346728	95463739	C,C	T,T	0.955268,0.991071	-0.0102437,-0.0857496	0.00956466,0.0454422	0.546417,1.22797	0.000237463	0.000474516
3	rs61937468	95289892	T,T	C,C	0.906561,0.883929	-0.0180226,0.0236806	0.00679323,0.0133454	2.09814,1.11924	0.000237243	0.000474129
3	rs73370367	94804184	G,G	T,T	0.89662,0.909722	-0.0105695,-0.000418533	0.00649407,0.0149162	0.984561,0.00983208	0.000237073	0.000473951
3	rs117264318	95460720	T,NA	C,NA	0.982107,NA	0.0170194,NA	0.014915,NA	0.595456,NA	0.000236985	0.000473656
3	rs75200697	95418777	G,NA	A,NA	0.986084,NA	0.00585667,NA	0.0168779,NA	0.137517,NA	0.00023693	0.000473561
3	rs11609550	95529332	G,NA	A,NA	0.94334,NA	0.00479186,NA	0.00855199,NA	0.240136,NA	0.000236563	0.000472798
3	rs114461900	95595917	T,NA	A,NA	0.893638,NA	0.00209361,NA	0.00641306,NA	0.128383,NA	0.000236534	0.000472698
3	rs75500873	94906338	T,T	A,A	0.804175,0.646825	0.00850887,0.00974252	0.0049823,0.00894365	1.05715,0.559073	0.000236244	0.000472512
3	rs17022519	94906141	G,G	A,A	0.803181,0.646825	0.00854038,0.00919258	0.00497278,0.00894365	1.066,0.517086	0.000235935	0.000471907
3	rs2128899	95032498	T,T	C,C	0.624254,0.574405	-0.0042643,-0.0129949	0.00408236,0.00864561	0.528381,0.876726	0.000235807	0.000471049
3	rs7397218	95467354	C,C	T,T	0.954274,0.991071	-0.0098909,-0.0858039	0.00946506,0.0454422	0.528669,1.22915	0.000235756	0.000471108
3	rs11609632	95322943	C,NA	G,NA	0.929423,NA	0.00169442,NA	0.00771974,NA	0.0828794,NA	0.000235548	0.000470715
3	rs139382333	95549594	G,NA	T,NA	0.976143,NA	-0.0200616,NA	0.0129561,NA	0.915349,NA	0.000234941	0.000469678
3	rs249151	95323370	G,G	A,A	0.030815,0.194444	0.0153165,0.0221041	0.0114408,0.0108009	0.743168,1.39035	0.000234476	0.000468715
3	rs835044	95397552	C,C	T,T	0.354871,0.392857	0.00631005,0.010384	0.0041322,0.00875267	0.897052,0.628061	0.000234192	0.00046886
3	rs2651974	95004153	T,NA	C,NA	0.516899,NA	-0.00713067,NA	0.00395656,NA	1.14565,NA	0.000234082	0.000467897
3	rs10859866	95676984	C,C	T,T	0.33002,0.329365	0.00465381,0.00849757	0.00420473,0.00909539	0.57125,0.455729	0.000233825	0.00046776
3	rs76505477	95031747	A,NA	G,NA	0.986084,NA	0.0169956,NA	0.0168779,NA	0.503144,NA	0.000233813	0.000467307
3	rs7135351	95455364	C,NA	T,NA	0.889662,NA	0.00156521,NA	0.00631051,NA	0.0946846,NA	0.000233294	0.000466213
3	rs113091758	94781853	T,NA	G,NA	0.979125,NA	-0.0107693,NA	0.0138296,NA	0.360367,NA	0.0002328	0.00046525
3	rs112006394	95558242	G,NA	A,NA	0.958251,NA	0.00533937,NA	0.00988495,NA	0.229817,NA	0.00023274	0.000465267
3	rs61679133	94853113	T,T	C,C	0.872763,0.929563	-0.00920041,0.0130925	0.00593314,0.0167057	0.917293,0.363302	0.000232722	0.000465447
3	rs4762214	95530700	T,T	C,C	0.492048,0.535714	-0.00763434,-0.0101869	0.0039548,0.00857124	1.27118,0.629605	0.000232557	0.000465434
3	rs1274523	95044161	C,NA	A,NA	0.00994,NA	-0.0124345,NA	0.0199304,NA	0.273521,NA	0.000232465	0.000464518
3	rs7305909	95679700	A,A	G,G	0.33002,0.329365	0.00460861,0.00859416	0.00420473,0.00909539	0.563749,0.462541	0.000231978	0.000464064
3	rs75762038	95618710	T,NA	C,NA	0.892644,NA	0.00169596,NA	0.00638686,NA	0.102046,NA	0.000231015	0.00046167
3	rs12309664	94988288	C,C	T,T	0.981113,0.889881	0.00454969,-0.023909	0.0145245,0.0136555	0.122573,1.09709	0.00023033	0.000460202
3	rs138170234	94827315	A,NA	G,NA	0.988072,NA	0.0172279,NA	0.0182119,NA	0.463237,NA	0.000230277	0.000460276
3	rs7307463	95167414	A,NA	G,NA	0.965209,NA	-0.00054889,NA	0.0107893,NA	0.0179884,NA	0.000229743	0.00045923
3	rs144777714	95055319	T,NA	C,NA	0.992048,NA	0.017838,NA	0.0222601,NA	0.37373,NA	0.000229499	0.000458974
3	rs12816964	95422393	T,NA	A,NA	0.983101,NA	0.0264689,NA	0.0153396,NA	1.07349,NA	0.00022893	0.000457517
3	rs11107761	95254728	T,NA	C,NA	0.962227,NA	0.0249594,NA	0.0103707,NA	1.79327,NA	0.00022893	0.000457455
3	rs10777656	95331768	A,A	T,T	0.315109,0.423611	0.00782334,0.0147082	0.00425597,0.00865091	1.18024,1.05015	0.000228705	0.000457152
3	rs12372422	95304531	A,NA	C,NA	0.966203,NA	0.0242269,NA	0.0109412,NA	1.57172,NA	0.00022844	0.000456458
3	rs75258865	95641462	G,NA	A,NA	0.892644,NA	0.00161761,NA	0.00638686,NA	0.0968784,NA	0.000228427	0.000456501
3	rs117097245	95531509	C,NA	T,NA	0.985089,NA	0.00719579,NA	0.0163138,NA	0.181015,NA	0.000228131	0.000455965
3	rs77970880	95596813	C,NA	T,NA	0.892644,NA	0.00212962,NA	0.00638686,NA	0.131471,NA	0.000227424	0.000454495
3	rs61170661	95098006	C,C	T,T	0.717694,0.764881	0.00750768,-0.00706334	0.00439248,0.01008	1.05843,0.315626	0.000227396	0.000455604
3	rs11107825	95363043	C,C	T,T	0.67495,0.759921	0.0102594,0.00815293	0.00422113,0.0100079	1.82164,0.381667	0.000227269	0.000454813
3	rs80117583	95642990	G,NA	A,NA	0.892644,NA	0.00157247,NA	0.00638686,NA	0.0939216,NA	0.000226965	0.000453579
3	rs73228532	95045681	G,NA	A,NA	0.983101,NA	-0.0168181,NA	0.0153396,NA	0.56398,NA	0.000226626	0.000452992
3	rs112281197	95665919	C,NA	T,NA	0.892644,NA	0.00156148,NA	0.00638686,NA	0.0932035,NA	0.000226612	0.000452874
3	rs76634946	95613588	G,NA	C,NA	0.892644,NA	0.00156148,NA	0.00638686,NA	0.0932035,NA	0.000226612	0.000452874
3	rs11107552	94882590	G,G	A,A	0.625249,0.634921	4.43992e-05,-0.0174311	0.00408453,0.00887871	0.00378303,1.30437	0.000226583	0.00045283
3	rs10859709	94897609	T,T	C,C	0.408549,0.77877	0.00157998,-0.0193311	0.00402215,0.0102986	0.158358,1.21818	0.000226342	0.000452355
3	rs139348286	95521212	T,NA	C,NA	0.94334,NA	0.0043746,NA	0.00855199,NA	0.215397,NA	0.000226123	0.000451935
3	rs4131535	95097788	C,C	T,T	0.717694,0.764881	0.00750768,-0.00695735	0.00439248,0.01008	1.05843,0.309749	0.000225849	0.000452503
3	rs17855933	95660182	G,NA	A,NA	0.892644,NA	0.00152734,NA	0.00638686,NA	0.0909799,NA	0.000225523	0.000450699
3	rs80206371	95664217	C,NA	A,NA	0.892644,NA	0.00152734,NA	0.00638686,NA	0.0909799,NA	0.000225523	0.000450699
3	rs113633577	95644825	T,NA	C,NA	0.892644,NA	0.00152734,NA	0.00638686,NA	0.0909799,NA	0.000225523	0.000450699
3	rs12817605	95315513	G,G	C,C	0.439364,0.487103	0.0043061,-0.0139243	0.0039837,0.0085522	0.553263,0.98509	0.000225474	0.000450612
3	rs138034127	95318641	C,NA	T,NA	0.988072,NA	0.0338926,NA	0.0182119,NA	1.20244,NA	0.000225441	0.00045054
3	rs10745704	95226936	A,A	G,G	0.254473,0.392857	0.0124482,-0.00719193	0.00453928,0.00875267	2.21465,0.385887	0.000225418	0.000450622
3	rs7135879	95665403	A,A	G,G	0.843936,0.876984	0.00642805,0.0188042	0.00544795,0.0130145	0.623351,0.828287	0.000225343	0.000450687
3	rs7138088	95167527	C,NA	T,NA	0.965209,NA	-0.000312609,NA	0.0107893,NA	0.0101564,NA	0.000225221	0.000450193
3	rs78666950	95660912	T,NA	C,NA	0.892644,NA	0.00151666,NA	0.00638686,NA	0.0902859,NA	0.000225185	0.000450023
3	rs75590237	95651508	G,NA	A,NA	0.892644,NA	0.00151666,NA	0.00638686,NA	0.0902859,NA	0.000225185	0.000450023
3	rs112536418	94832820	C,NA	T,NA	0.978131,NA	-0.00879737,NA	0.0135185,NA	0.288026,NA	0.000224592	0.00044886
3	rs1863554	95316560	C,C	T,T	0.513917,0.416667	-0.0170983,-0.0040085	0.00395583,0.00867062	4.81132,0.191208	0.000224313	0.000449358
3	rs76201435	95637454	G,NA	A,NA	0.892644,NA	0.00148221,NA	0.00638686,NA	0.0880534,NA	0.000224102	0.000447859
3	rs56357400	95667574	A,NA	G,NA	0.892644,NA	0.00148221,NA	0.00638686,NA	0.0880534,NA	0.000224102	0.000447859
3	rs76574241	95636815	G,NA	T,NA	0.892644,NA	0.00148221,NA	0.00638686,NA	0.0880534,NA	0.000224102	0.000447859
3	rs12578954	94899662	T,T	A,A	0.804175,0.608135	0.00935959,0.00484246	0.0049823,0.00875659	1.21966,0.236379	0.000223981	0.000448053
3	rs78085246	95648422	C,NA	T,NA	0.892644,NA	0.00147185,NA	0.00638686,NA	0.0873833,NA	0.000223778	0.000447212
3	rs77547742	95671725	T,NA	C,NA	0.892644,NA	0.00147185,NA	0.00638686,NA	0.0873833,NA	0.000223778	0.000447212
3	rs71458567	95306090	T,NA	C,NA	0.966203,NA	0.0239345,NA	0.0109412,NA	1.54209,NA	0.000223015	0.000445621
3	rs79929197	95639138	T,NA	A,NA	0.892644,NA	0.00143709,NA	0.00638686,NA	0.085142,NA	0.0002227	0.000445058
3	rs11107669	95115623	A,NA	G,NA	0.849901,NA	-0.00444678,NA	0.00553562,NA	0.374893,NA	0.000222565	0.000444969
3	rs74364198	95647236	C,NA	T,NA	0.892644,NA	0.00142704,NA	0.00638686,NA	0.0844956,NA	0.000222391	0.00044444
3	rs6538625	95653741	A,A	T,T	0.331014,0.329365	0.00433521,0.00834509	0.00420153,0.00909539	0.519766,0.445055	0.000221555	0.000443198
3	rs56324965	95680734	T,NA	G,NA	0.89165,NA	0.00138111,NA	0.00636104,NA	0.0819094,NA	0.000221538	0.000442738
3	rs55797522	95638144	A,NA	G,NA	0.892644,NA	0.00139648,NA	0.00638686,NA	0.0825347,NA	0.000221456	0.000442572
3	rs141404127	95461757	C,NA	T,NA	0.981113,NA	0.005534,NA	0.0145245,NA	0.152924,NA	0.000221388	0.000442448
3	rs11107786	95310917	T,NA	C,NA	0.966203,NA	0.023837,NA	0.0109412,NA	1.53227,NA	0.00022127	0.000442137
3	rs77911227	95359910	T,NA	A,NA	0.982107,NA	0.00879925,NA	0.014915,NA	0.255537,NA	0.000221004	0.000441818
3	rs117836437	95035962	A,NA	G,NA	0.986084,NA	0.0159382,NA	0.0168779,NA	0.462175,NA	0.000220908	0.000441519
3	rs74623801	94898501	C,C	T,T	0.803181,0.606151	0.00929104,0.00503563	0.00497278,0.00874879	1.20965,0.248029	0.000220484	0.000441052
3	rs12366484	95321225	T,NA	C,NA	0.966203,NA	0.0237857,NA	0.0109412,NA	1.52712,NA	0.000220365	0.000440328
3	rs2367305	95666098	G,G	A,A	0.331014,0.329365	0.00456334,0.00819775	0.00420153,0.00909539	0.556847,0.434832	0.000220322	0.000440746
3	rs117145009	95039814	T,NA	C,NA	0.991054,NA	0.0222966,NA	0.0209976,NA	0.54016,NA	0.000220043	0.000439723
3	rs150035819	94891450	A,NA	G,NA	0.978131,NA	-0.0122106,NA	0.0135185,NA	0.436051,NA	0.000220024	0.000439712
3	rs6538605	95533060	T,T	A,A	0.493042,0.535714	-0.00744864,-0.0100242	0.00395468,0.00857124	1.22452,0.615832	0.000219935	0.000440163
3	rs75915634	95684421	T,NA	C,NA	0.892644,NA	0.00134191,NA	0.00638686,NA	0.0790499,NA	0.000219808	0.00043928
3	rs76374932	95682462	C,NA	T,NA	0.892644,NA	0.00134191,NA	0.00638686,NA	0.0790499,NA	0.000219808	0.00043928
3	rs56113117	95682954	A,NA	G,NA	0.892644,NA	0.00134191,NA	0.00638686,NA	0.0790499,NA	0.000219808	0.00043928
3	rs56098417	95684061	G,NA	A,NA	0.892644,NA	0.00134191,NA	0.00638686,NA	0.0790499,NA	0.000219808	0.00043928
3	rs77673564	95681119	A,NA	G,NA	0.892644,NA	0.00134191,NA	0.00638686,NA	0.0790499,NA	0.000219808	0.00043928
3	rs11107789	95313261	C,NA	T,NA	0.966203,NA	0.0237482,NA	0.0109412,NA	1.52336,NA	0.000219707	0.000439014
3	rs11107824	95363018	C,C	G,G	0.673956,0.759921	0.0101585,0.00815293	0.0042178,0.0100079	1.79538,0.381667	0.00021927	0.00043881
3	rs58378297	95034829	G,NA	A,NA	0.986084,NA	0.015769,NA	0.0168779,NA	0.455747,NA	0.000218989	0.000437683
3	rs249150	95323172	G,G	C,C	0.037773,0.333333	0.0176552,0.0180409	0.0103707,0.00906796	1.05218,1.33121	0.000218805	0.000437434
3	rs6538536	95165703	T,NA	C,NA	0.967197,NA	0.000198264,NA	0.0111,NA	0.00623354,NA	0.000218552	0.000436855
3	rs2625931	95045317	A,A	C,C	0.797217,0.729167	0.00341715,-0.0171961	0.0049174,0.0096192	0.312371,1.13178	0.000218521	0.000436881
3	rs73216050	95241657	G,NA	A,NA	0.864811,NA	-0.00714753,NA	0.0057824,NA	0.664688,NA	0.000217929	0.000435568
3	rs12299572	95164622	G,NA	A,NA	0.967197,NA	0.000238782,NA	0.0111,NA	0.00751834,NA	0.000217866	0.000435483
3	rs7307348	95239005	A,A	T,T	0.256461,0.406746	0.0133954,-0.00301903	0.00452769,0.00870204	2.50991,0.137486	0.000217762	0.000435361
3	rs145666784	95323600	C,NA	T,NA	0.980119,NA	-0.0195033,NA	0.0141639,NA	0.773346,NA	0.00021735	0.000434411
3	rs57449404	95098307	C,C	T,T	0.7167,0.764881	0.00740862,-0.00690687	0.00438781,0.01008	1.03942,0.306963	0.000217081	0.00043492
3	rs17250392	95068080	G,NA	A,NA	0.962227,NA	0.00762115,NA	0.0103707,NA	0.334967,NA	0.000216886	0.000433467
3	rs7296348	95654181	C,C	G,G	0.332008,0.328373	0.00433194,0.00854989	0.00419836,0.00910239	0.519766,0.458951	0.000216783	0.000433654
3	rs77878948	94806526	C,C	T,T	0.898608,0.934524	-0.00970383,0.0129878	0.00655017,0.0172809	0.858602,0.344563	0.000216567	0.000432969
3	rs34704705	95458722	G,G	A,A	0.955268,0.991071	-0.009521,-0.0843115	0.00956466,0.0454422	0.495496,1.19692	0.000216514	0.000432662
3	rs11107739	95222260	A,NA	G,NA	0.962227,NA	0.00187511,NA	0.0103707,NA	0.0672637,NA	0.000216199	0.000432163
3	rs7315328	95320477	A,NA	G,NA	0.966203,NA	0.0235371,NA	0.0109412,NA	1.50227,NA	0.000216091	0.000431793
3	rs1274522	95020759	T,NA	C,NA	0.777336,NA	-0.00351871,NA	0.00475237,NA	0.33814,NA	0.000216068	0.000431886
3	rs79670651	95130760	A,A	G,G	0.810139,0.994048	-0.0114945,-0.0229423	0.00504129,0.0555718	1.64582,0.167668	0.000216027	0.000431938
3	rs12818151	95234015	G,NA	A,NA	0.854871,NA	-0.000201572,NA	0.00561322,NA	0.0126225,NA	0.000215889	0.000431453
3	rs55666888	95687854	A,NA	G,NA	0.983101,NA	-0.0201738,NA	0.0153396,NA	0.724778,NA	0.000215889	0.000431436
3	rs148408161	95689226	A,NA	G,NA	0.892644,NA	0.00120754,NA	0.00638686,NA	0.0705603,NA	0.000215868	0.000431408
3	rs75013503	95690849	A,NA	G,NA	0.892644,NA	0.00120754,NA	0.00638686,NA	0.0705603,NA	0.000215868	0.000431408
3	rs17855934	95694111	G,NA	T,NA	0.892644,NA	0.00120754,NA	0.00638686,NA	0.0705603,NA	0.000215868	0.000431408
3	rs11107749	95238898	A,A	G,G	0.256461,0.411706	0.0133473,-0.00316311	0.00452769,0.00868585	2.49498,0.145249	0.000215782	0.000431402
3	rs11107728	95198377	T,NA	G,NA	0.959245,NA	0.0245995,NA	0.00999958,NA	1.85725,NA	0.000215772	0.000431183
3	rs12227661	95322953	A,A	C,C	0.805169,0.616071	0.0129354,0.0116903	0.00499191,0.00878946	2.01944,0.736347	0.000215261	0.00043009
3	rs138514103	94740122	T,NA	C,NA	0.988072,NA	0.0221894,NA	0.0182119,NA	0.651559,NA	0.000215112	0.000429924
3	rs4761479	94890048	T,T	C,C	0.075547,0.220238	0.00350096,-0.0196607	0.0074815,0.0103152	0.193942,1.2468	0.00021487	0.000429417
3	rs78473865	94805764	T,T	C,C	0.898608,0.933532	-0.00966435,0.0129519	0.00655017,0.0171606	0.853576,0.346402	0.000214866	0.000429571
3	rs117939359	94827680	T,NA	A,NA	0.988072,NA	0.0157804,NA	0.0182119,NA	0.413164,NA	0.000214688	0.000429117
3	rs12372328	95279743	T,NA	C,NA	0.962227,NA	0.0242008,NA	0.0103707,NA	1.70734,NA	0.000214677	0.000428985
3	rs55753317	95695050	C,NA	T,NA	0.892644,NA	0.00116276,NA	0.00638686,NA	0.0677599,NA	0.000214592	0.000428857
3	rs34295440	95216436	A,NA	G,NA	0.960239,NA	0.0242769,NA	0.0101186,NA	1.78439,NA	0.000213868	0.000427385
3	rs150156754	95359445	T,NA	C,NA	0.984095,NA	0.00653058,NA	0.0158037,NA	0.16785,NA	0.000213739	0.00042721
3	rs61936743	95101174	T,NA	C,NA	0.985089,NA	-0.0205334,NA	0.0163138,NA	0.68161,NA	0.000213622	0.000426948
3	rs11107573	94921688	T,NA	C,NA	0.981113,NA	0.0107288,NA	0.0145245,NA	0.337141,NA	0.000213439	0.000426572
3	rs17041180	95691067	C,NA	T,NA	0.927435,NA	-0.0123514,NA	0.00762141,NA	0.978394,NA	0.000213386	0.000426448
3	rs75934753	95070932	T,NA	C,NA	0.961233,NA	0.00737602,NA	0.0102422,NA	0.326587,NA	0.000213169	0.000426041
3	rs141005232	95614362	C,NA	T,NA	0.984095,NA	-0.0293194,NA	0.0158037,NA	1.19678,NA	0.000213032	0.000425831
3	rs73225604	95579186	C,NA	T,NA	0.988072,NA	-0.0141531,NA	0.0182119,NA	0.35944,NA	0.000212732	0.000425142
3	rs2625923	95010371	A,NA	G,NA	0.77833,NA	-0.00301992,NA	0.00475997,NA	0.279185,NA	0.000212697	0.000425146
3	rs140659047	95034801	T,NA	C,NA	0.986084,NA	0.0151813,NA	0.0168779,NA	0.433684,NA	0.000212612	0.000424939
3	rs112314686	95646700	G,NA	C,NA	0.984095,NA	-0.0208202,NA	0.0158037,NA	0.726541,NA	0.000212513	0.000424686
3	rs11107731	95204050	G,NA	A,NA	0.959245,NA	0.0244116,NA	0.00999958,NA	1.83457,NA	0.000212393	0.000424434
3	rs75408148	95148396	T,T	C,C	0.827038,0.928571	0.000483489,-0.0200703	0.00522759,0.0165981	0.0332434,0.644757	0.000212384	0.000424407
3	rs11838140	95095101	C,NA	T,NA	0.974155,NA	-0.00776875,NA	0.0124606,NA	0.273291,NA	0.000212167	0.000424079
3	rs61927237	94928595	A,NA	G,NA	0.951292,NA	-0.00605796,NA	0.00918509,NA	0.292816,NA	0.000211572	0.000422873
3	rs61935690	95329834	T,NA	C,NA	0.936382,NA	-0.016293,NA	0.00810069,NA	1.35367,NA	0.000211492	0.000422683
3	rs190217045	95465696	T,NA	G,NA	0.978131,NA	-0.0126964,NA	0.0135185,NA	0.458878,NA	0.000210997	0.000421818
3	rs35068827	95206249	A,NA	G,NA	0.959245,NA	0.0243176,NA	0.00999958,NA	1.82329,NA	0.000210751	0.000421154
3	rs11107799	95319075	T,NA	C,NA	0.966203,NA	0.0232015,NA	0.0109412,NA	1.46904,NA	0.000210623	0.00042087
3	rs11107735	95215055	C,NA	G,NA	0.960239,NA	0.0240869,NA	0.0101186,NA	1.76219,NA	0.000210564	0.000420784
3	rs2306884	95602672	T,T	C,C	0.843936,0.875992	0.00651776,0.0179012	0.00544795,0.0129696	0.63535,0.775948	0.000210563	0.000421131
3	rs117022849	95691354	A,NA	G,NA	0.987078,NA	-0.0111485,NA	0.0175062,NA	0.280476,NA	0.000210501	0.000420704
3	rs77535747	95659557	C,NA	T,NA	0.984095,NA	-0.0206112,NA	0.0158037,NA	0.716322,NA	0.000210208	0.000420082
3	rs7138595	95163879	T,NA	C,NA	0.967197,NA	0.000714216,NA	0.0111,NA	0.0228727,NA	0.000210176	0.000420111
3	rs7135241	95163566	T,NA	C,NA	0.967197,NA	0.000714216,NA	0.0111,NA	0.0228727,NA	0.000210176	0.000420111
3	rs148208480	95142171	T,NA	C,NA	0.988072,NA	-0.029872,NA	0.0182119,NA	0.995882,NA	0.000210004	0.000419741
3	rs11107733	95208410	A,NA	G,NA	0.959245,NA	0.0242731,NA	0.00999958,NA	1.81796,NA	0.000209985	0.000419622
3	rs11107730	95203982	T,NA	C,NA	0.959245,NA	0.0242731,NA	0.00999958,NA	1.81796,NA	0.000209985	0.000419622
3	rs58419790	95454302	C,C	G,G	0.955268,0.991071	-0.00926736,-0.0837931	0.00956466,0.0454422	0.478095,1.18581	0.000209828	0.000419304
3	rs150351291	95080101	A,NA	G,NA	0.972167,NA	-0.00788143,NA	0.0120196,NA	0.290724,NA	0.000209399	0.000418548
3	rs17023875	95666843	C,NA	T,NA	0.927435,NA	-0.0121767,NA	0.00762141,NA	0.958174,NA	0.000209391	0.000418467
3	rs17023855	95657955	G,NA	A,NA	0.927435,NA	-0.0121767,NA	0.00762141,NA	0.958174,NA	0.000209391	0.000418467
3	rs12810449	95210754	T,NA	C,NA	0.959245,NA	0.0242237,NA	0.00999958,NA	1.81204,NA	0.000209141	0.000417937
3	rs113138510	95638997	C,NA	G,NA	0.984095,NA	-0.0204952,NA	0.0158037,NA	0.710679,NA	0.000208956	0.000417579
3	rs11107769	95274678	A,NA	G,NA	0.962227,NA	0.023858,NA	0.0103707,NA	1.66921,NA	0.000208891	0.000417427
3	rs7303879	95301969	T,T	C,C	0.632207,0.828373	0.0130362,0.00353791	0.00410023,0.011337	2.83096,0.12206	0.000208756	0.00041725
3	rs9668287	94905963	T,T	C,C	0.114314,0.068452	0.00742063,-0.0284544	0.0062137,0.0169281	0.633792,1.03253	0.000208565	0.000416863
3	rs68187856	95641629	G,NA	A,NA	0.927435,NA	-0.0121341,NA	0.00762141,NA	0.953271,NA	0.000208444	0.000416575
3	rs61937956	95636205	G,NA	C,NA	0.927435,NA	-0.0121341,NA	0.00762141,NA	0.953271,NA	0.000208444	0.000416575
3	rs56152405	95638252	C,NA	T,NA	0.927435,NA	-0.0121341,NA	0.00762141,NA	0.953271,NA	0.000208444	0.000416575
3	rs17023860	95659654	A,NA	G,NA	0.927435,NA	-0.0121341,NA	0.00762141,NA	0.953271,NA	0.000208444	0.000416575
3	rs76596567	95055118	T,T	G,G	0.7833,0.732143	0.00219029,-0.0175423	0.00479895,0.00965281	0.188362,1.1601	0.000208192	0.000416196
3	rs12366722	95211308	T,NA	C,NA	0.960239,NA	0.023942,NA	0.0101186,NA	1.74535,NA	0.000208126	0.000415913
3	rs7138195	95169361	C,NA	G,NA	0.964215,NA	0.0202203,NA	0.0106439,NA	1.24055,NA	0.000208005	0.00041568
3	rs75979314	94892047	T,NA	C,NA	0.955268,NA	-0.011463,NA	0.00956466,NA	0.63689,NA	0.000207933	0.000415566
3	rs77131208	95127251	G,NA	A,NA	0.968191,NA	-0.0142035,NA	0.0112664,NA	0.683155,NA	0.000207375	0.000414538
3	rs77856298	95441423	T,T	C,C	0.956262,0.991071	-0.00940924,-0.08266	0.00966771,0.0454422	0.480932,1.16172	0.000207127	0.000413905
3	rs7139075	95067233	G,G	T,T	0.114314,0.113095	-0.0111066,-0.0039715	0.0062137,0.0134972	1.13155,0.114317	0.000206965	0.000414064
3	rs60320610	95010591	T,T	C,C	0.986084,0.910714	0.0223561,0.00782845	0.0168779,0.0149907	0.732099,0.220753	0.000206954	0.000413679
3	rs61541373	95630906	A,NA	G,NA	0.927435,NA	-0.0120648,NA	0.00762141,NA	0.945315,NA	0.000206926	0.000413541
3	rs61937954	95630640	C,NA	G,NA	0.927435,NA	-0.0120648,NA	0.00762141,NA	0.945315,NA	0.000206926	0.000413541
3	rs61937949	95614831	G,NA	T,NA	0.927435,NA	-0.0120648,NA	0.00762141,NA	0.945315,NA	0.000206926	0.000413541
3	rs77028818	95453251	A,A	G,G	0.955268,0.991071	-0.00918001,-0.0834439	0.00956466,0.0454422	0.472159,1.17836	0.000206345	0.000412344
3	rs80007301	95453247	T,T	C,C	0.955268,0.991071	-0.00918001,-0.0834439	0.00956466,0.0454422	0.472159,1.17836	0.000206345	0.000412344
3	rs12314849	95031228	C,C	T,T	0.625249,0.571429	-0.00477099,-0.0107998	0.00408453,0.00863795	0.614786,0.675304	0.00020626	0.000412009
3	rs7136581	95239059	C,C	G,G	0.256461,0.406746	0.0132561,-0.00296903	0.00452769,0.00870204	2.46675,0.134918	0.000206214	0.000412273
3	rs11107794	95317410	A,NA	G,NA	0.966203,NA	0.0229096,NA	0.0109412,NA	1.44045,NA	0.000206134	0.000411905
3	rs10777667	95382487	C,C	T,T	0.129225,0.149802	-0.00847103,-0.0157377	0.00589404,0.011978	0.822014,0.7238	0.000206101	0.00041218
3	rs12369043	95209083	G,NA	A,NA	0.959245,NA	0.0240359,NA	0.00999958,NA	1.78967,NA	0.00020601	0.000411683
3	rs11107818	95355021	A,A	G,G	0.941352,0.739087	-0.019766,-0.0143909	0.00841466,0.00973436	1.72528,0.856013	0.000205921	0.000411814
3	rs56130152	95615445	T,NA	C,NA	0.927435,NA	-0.0120182,NA	0.00762141,NA	0.939986,NA	0.000205921	0.000411533
3	rs149774400	95057855	T,NA	C,NA	0.986084,NA	0.0144864,NA	0.0168779,NA	0.408132,NA	0.000205625	0.000410977
3	rs77933094	94820434	C,NA	T,NA	0.984095,NA	-0.0127984,NA	0.0158037,NA	0.378787,NA	0.000205593	0.000410898
3	rs116958152	94696378	A,NA	T,NA	0.99006,NA	-0.0112902,NA	0.01993,NA	0.243318,NA	0.000205568	0.000410816
3	rs1426469	95375095	A,A	G,G	0.136183,0.149802	-0.00784665,-0.0159719	0.00576457,0.011978	0.760812,0.739	0.000205516	0.00041099
3	rs11838220	94986794	G,G	A,A	0.364811,0.455357	0.000593659,0.0159214	0.00410728,0.00858363	0.0530198,1.19643	0.000205488	0.000410661
3	rs7980356	95630658	C,C	T,T	0.33002,0.329365	0.00406927,0.00899597	0.00420473,0.00909539	0.477357,0.491296	0.000205376	0.000410833
3	rs12828112	95283552	G,NA	C,NA	0.961233,NA	0.0239008,NA	0.0102422,NA	1.70734,NA	0.000205284	0.000410217
3	rs6538559	95238340	T,T	C,C	0.257455,0.406746	0.0133305,-0.00306903	0.00452197,0.00870204	2.49498,0.140064	0.000205169	0.000410186
3	rs73377717	95032157	T,NA	G,NA	0.947316,NA	-0.00604805,NA	0.0088502,NA	0.305951,NA	0.000205072	0.000409903
3	rs78170936	95348456	C,NA	T,NA	0.937376,NA	0.00480093,NA	0.0081604,NA	0.254677,NA	0.000205068	0.000409875
3	rs10745713	95379351	C,C	T,T	0.129225,0.149802	-0.00844872,-0.0157377	0.00589404,0.011978	0.818917,0.7238	0.000205045	0.000410069
3	rs11107705	95169709	A,NA	G,NA	0.964215,NA	0.0200275,NA	0.0106439,NA	1.22264,NA	0.000205026	0.000409727
3	rs57309969	95623773	T,NA	C,NA	0.927435,NA	-0.0119758,NA	0.00762141,NA	0.935153,NA	0.000205018	0.000409729
3	rs10859854	95621923	C,C	T,T	0.331014,0.328373	0.00411176,0.00915058	0.00420153,0.00910239	0.484443,0.502027	0.000204734	0.000409549
3	rs7959433	95671200	C,NA	G,NA	0.927435,NA	-0.0119594,NA	0.00762141,NA	0.933284,NA	0.000204671	0.000409036
3	rs2651971	95010679	C,NA	T,NA	0.77833,NA	-0.00279252,NA	0.00475997,NA	0.253812,NA	0.000204635	0.000409032
3	rs60914337	95096237	T,NA	C,NA	0.974155,NA	-0.0072022,NA	0.0124606,NA	0.249288,NA	0.000204523	0.000408801
3	rs12827892	95283447	T,NA	C,NA	0.961233,NA	0.0238503,NA	0.0102422,NA	1.70162,NA	0.000204488	0.000408628
3	rs78694799	94913836	A,NA	G,NA	0.980119,NA	0.00432243,NA	0.0141639,NA	0.119052,NA	0.000204396	0.00040852
3	rs144296199	95114644	G,NA	A,NA	0.989066,NA	0.0177273,NA	0.0190121,NA	0.454548,NA	0.000204242	0.000408164
3	rs61937951	95619739	A,NA	C,NA	0.927435,NA	-0.0119334,NA	0.00762141,NA	0.930331,NA	0.000204125	0.000407945
3	rs61937952	95619797	A,NA	G,NA	0.927435,NA	-0.0119334,NA	0.00762141,NA	0.930331,NA	0.000204125	0.000407945
3	rs1365352	95383715	C,C	T,T	0.129225,0.149802	-0.00844872,-0.0156842	0.00589404,0.011978	0.818917,0.720352	0.000204082	0.000408142
3	rs11107865	95419099	C,NA	A,NA	0.889662,NA	0.000304752,NA	0.00631051,NA	0.0170584,NA	0.000204046	0.000407784
3	rs78201539	95076031	A,NA	G,NA	0.972167,NA	0.00634506,NA	0.0120196,NA	0.223609,NA	0.000203949	0.000407704
3	rs76447046	95442195	C,C	T,T	0.955268,0.988095	-0.00922577,-0.0717927	0.00956466,0.0394133	0.475265,1.16415	0.000203945	0.000407549
3	rs56075446	95645575	C,NA	G,NA	0.927435,NA	-0.0119125,NA	0.00762141,NA	0.927954,NA	0.000203688	0.000407072
3	rs17022644	94943904	A,A	G,G	0.946322,0.931548	0.00862051,0.0162929	0.00877248,0.016928	0.487093,0.473911	0.000203533	0.000406933
3	rs71458563	95281168	A,NA	C,NA	0.962227,NA	0.0235156,NA	0.0103707,NA	1.63153,NA	0.000203481	0.000406621
3	rs142767140	95526554	C,NA	T,NA	0.988072,NA	0.013895,NA	0.0182119,NA	0.351168,NA	0.000203325	0.000406383
3	rs61937950	95618682	A,NA	G,NA	0.927435,NA	-0.0118911,NA	0.00762141,NA	0.92552,NA	0.000203242	0.000406181
3	rs2651969	95011002	A,NA	G,NA	0.77833,NA	-0.00274703,NA	0.00475997,NA	0.248825,NA	0.000203114	0.000405991
3	rs249191	95347454	A,A	G,G	0.058648,0.260913	0.0191768,0.0148825	0.00841467,0.00973436	1.64457,0.898601	0.000202972	0.000405914
3	rs12815541	95172307	A,NA	G,NA	0.964215,NA	0.0198863,NA	0.0106439,NA	1.2096,NA	0.000202912	0.000405504
3	rs58559529	95681851	A,NA	C,NA	0.927435,NA	-0.0118699,NA	0.00762141,NA	0.92312,NA	0.000202805	0.000405307
3	rs17022998	95035654	A,NA	T,NA	0.986084,NA	0.0141607,NA	0.0168779,NA	0.396352,NA	0.000202545	0.000404821
3	rs73377777	95089220	A,NA	C,NA	0.974155,NA	-0.00704145,NA	0.0124606,NA	0.242599,NA	0.000202479	0.000404716
3	rs35845774	95209709	A,NA	G,NA	0.959245,NA	0.0238037,NA	0.00999958,NA	1.76219,NA	0.000202302	0.000404275
3	rs11836483	94986897	G,G	T,T	0.364811,0.455357	0.00068506,0.0158184	0.00410728,0.00858363	0.0617136,1.18475	0.000201941	0.000403576
3	rs61935371	95205534	G,NA	A,NA	0.978131,NA	-0.0182687,NA	0.0135185,NA	0.75308,NA	0.000201851	0.000403471
3	rs10777664	95379088	A,A	G,G	0.129225,0.149802	-0.00840044,-0.0156842	0.00589404,0.011978	0.812234,0.720352	0.000201837	0.000403652
3	rs10777663	95378948	A,A	T,T	0.129225,0.149802	-0.00840044,-0.0156842	0.00589404,0.011978	0.812234,0.720352	0.000201837	0.000403652
3	rs1834614	95379724	A,A	G,G	0.129225,0.149802	-0.00840044,-0.0156842	0.00589404,0.011978	0.812234,0.720352	0.000201837	0.000403652
3	rs74625383	94937374	G,NA	T,NA	0.973161,NA	-0.0176029,NA	0.0122339,NA	0.823363,NA	0.000201779	0.000403309
3	rs150776655	94881579	A,NA	G,NA	0.955268,NA	0.0107667,NA	0.00956466,NA	0.584517,NA	0.000201692	0.000403398
3	rs78229863	95355668	C,NA	T,NA	0.937376,NA	0.00462121,NA	0.0081604,NA	0.243218,NA	0.000201587	0.000402919
3	rs923371	95616609	G,G	A,A	0.331014,0.327381	0.00402059,0.00931046	0.00420153,0.00910944	0.470312,0.513217	0.000201532	0.000403141
3	rs182936872	94777741	C,NA	T,NA	0.992048,NA	-0.0153881,NA	0.0222601,NA	0.310349,NA	0.000201422	0.000402538
3	rs1654932	95349983	C,C	T,T	0.058648,0.260913	0.0196655,0.0143224	0.00841467,0.00973436	1.71138,0.850155	0.000201312	0.000402594
3	rs76838025	94798899	C,NA	A,NA	0.935388,NA	-0.0054044,NA	0.00804241,NA	0.29965,NA	0.000201063	0.000401832
3	rs11107708	95170764	A,NA	G,NA	0.965209,NA	0.0201069,NA	0.0107893,NA	1.20496,NA	0.000201039	0.000401764
3	rs61995686	95494618	A,NA	G,NA	0.99006,NA	0.0149098,NA	0.01993,NA	0.342566,NA	0.000200979	0.000401697
3	rs141073155	94740098	T,NA	G,NA	0.934394,NA	-0.004431,NA	0.00798549,NA	0.237339,NA	0.000200976	0.000401686
3	rs76509040	95357484	G,NA	T,NA	0.937376,NA	0.00458461,NA	0.0081604,NA	0.240904,NA	0.000200898	0.00040154
3	rs2367080	95391600	T,T	C,C	0.129225,0.149802	-0.00869488,-0.014825	0.00589404,0.011978	0.853379,0.665882	0.000200875	0.000401732
3	rs11107710	95173252	T,NA	C,NA	0.964215,NA	0.0197401,NA	0.0106439,NA	1.19618,NA	0.000200783	0.000401251
3	rs12368364	95378454	C,C	A,A	0.129225,0.149802	-0.00840044,-0.0156189	0.00589404,0.011978	0.812234,0.716144	0.000200682	0.000401343
3	rs10859815	95378579	A,A	C,C	0.129225,0.149802	-0.00840044,-0.0156189	0.00589404,0.011978	0.812234,0.716144	0.000200682	0.000401343
3	rs9668866	94986743	T,T	C,C	0.364811,0.454365	0.000593659,0.0157749	0.00410728,0.00858518	0.0530198,1.17952	0.000200486	0.000400665
3	rs78734647	95441968	T,T	C,C	0.955268,0.991071	-0.00905519,-0.0827746	0.00956466,0.0454422	0.463726,1.16415	0.000200297	0.000400261
3	rs74805541	95408732	C,NA	T,NA	0.962227,NA	0.0175237,NA	0.0103707,NA	1.04058,NA	0.000200247	0.000400158
3	rs4761480	94890074	T,T	C,C	0.536779,0.72123	0.00173058,-0.0169155	0.00396504,0.0095333	0.178812,1.11916	0.000200039	0.000399836
3	rs17022506	94904283	C,C	T,T	0.803181,0.611111	0.00881755,0.00594567	0.00497278,0.0087686	1.11804,0.303005	0.000199825	0.000399708
3	rs28722566	94986601	A,A	G,G	0.981113,0.890873	0.0044918,-0.0227856	0.0145245,0.0137097	0.120832,1.01542	0.00019978	0.000399174
3	rs67304054	95609338	A,NA	C,NA	0.927435,NA	-0.0117173,NA	0.00762141,NA	0.905909,NA	0.000199724	0.000399152
3	rs10859704	94883121	C,C	G,G	0.769384,0.854167	0.00889239,0.0099109	0.00469379,0.0121117	1.23539,0.383851	0.000199562	0.000399171
3	rs11107827	95363778	G,G	C,C	0.129225,0.151786	-0.00781102,-0.0168975	0.00589404,0.0119134	0.732613,0.80664	0.000199446	0.000398865
3	rs17268117	95358327	G,NA	C,NA	0.937376,NA	0.0045033,NA	0.0081604,NA	0.235785,NA	0.000199387	0.000398522
3	rs11107820	95356204	A,A	G,G	0.941352,0.737103	-0.0196517,-0.014171	0.00841466,0.0097106	1.70948,0.840214	0.000199156	0.000398282
3	rs7307138	95372939	A,A	G,G	0.129225,0.149802	-0.00840044,-0.0155221	0.00589404,0.011978	0.812234,0.709934	0.000198995	0.000397968
3	rs34448331	95172206	A,NA	G,NA	0.964215,NA	0.019594,NA	0.0106439,NA	1.18283,NA	0.000198713	0.000397116
3	rs117623495	95459971	A,NA	G,NA	0.973161,NA	0.0186029,NA	0.0122339,NA	0.891574,NA	0.000198397	0.000396577
3	rs80278983	95519032	T,T	C,C	0.958251,0.991071	-0.0103191,-0.0826002	0.00988495,0.0454422	0.527943,1.16046	0.000198098	0.000395867
3	rs11107707	95169855	A,NA	T,NA	0.964215,NA	0.0195436,NA	0.0106439,NA	1.17824,NA	0.000198013	0.000395717
3	rs7294747	95377693	A,A	G,G	0.129225,0.14881	-0.00835215,-0.0156132	0.00589404,0.0120109	0.805574,0.713036	0.000197725	0.000395428
3	rs4923648	95377368	A,A	G,G	0.129225,0.149802	-0.00835215,-0.0155705	0.00589404,0.011978	0.805574,0.713036	0.00019765	0.000395278
3	rs7294376	95377512	T,T	C,C	0.129225,0.149802	-0.00835215,-0.0155705	0.00589404,0.011978	0.805574,0.713036	0.00019765	0.000395278
3	rs2367000	95377160	G,G	T,T	0.129225,0.149802	-0.00835215,-0.0155705	0.00589404,0.011978	0.805574,0.713036	0.00019765	0.000395278
3	rs113446660	95216692	A,NA	G,NA	0.961233,NA	0.00228352,NA	0.0102422,NA	0.0842982,NA	0.000197591	0.000394964
3	rs35598766	95170200	T,NA	C,NA	0.964215,NA	0.0194983,NA	0.0106439,NA	1.17412,NA	0.000197389	0.00039447
3	rs6538556	95238056	T,T	C,C	0.257455,0.404762	0.0132393,-0.00297133	0.00452197,0.00870879	2.46675,0.134918	0.000197228	0.000394311
3	rs10745711	95373497	A,A	G,G	0.129225,0.149802	-0.00835215,-0.0155221	0.00589404,0.011978	0.805574,0.709934	0.000196819	0.000393615
3	rs10859811	95373095	C,C	T,T	0.129225,0.149802	-0.00835215,-0.0155221	0.00589404,0.011978	0.805574,0.709934	0.000196819	0.000393615
3	rs117621335	94930076	A,NA	G,NA	0.958251,NA	-0.00646498,NA	0.00988495,NA	0.289801,NA	0.00019677	0.000393322
3	rs11107819	95356051	T,T	C,C	0.941352,0.738095	-0.0194229,-0.0143733	0.00841466,0.00972244	1.67805,0.856013	0.00019668	0.000393329
3	rs66551640	95609276	C,NA	T,NA	0.927435,NA	-0.0114968,NA	0.00762141,NA	0.881303,NA	0.000195491	0.000390694
3	rs142488416	95214504	T,NA	C,NA	0.951292,NA	0.0233492,NA	0.00918509,NA	1.95784,NA	0.000195428	0.000390543
3	rs933896	95376472	A,A	G,G	0.129225,0.149802	-0.00829903,-0.0155705	0.00589404,0.011978	0.798275,0.713036	0.000195288	0.000390553
3	rs1814319	95376278	T,T	A,A	0.129225,0.149802	-0.00829903,-0.0155705	0.00589404,0.011978	0.798275,0.713036	0.000195288	0.000390553
3	rs933898	95376412	G,G	A,A	0.129225,0.149802	-0.00829903,-0.0155705	0.00589404,0.011978	0.798275,0.713036	0.000195288	0.000390553
3	rs61937958	95640665	A,NA	G,NA	0.962227,NA	-0.0152616,NA	0.0103707,NA	0.85039,NA	0.000195233	0.000390186
3	rs77281774	95012854	T,NA	C,NA	0.971173,NA	-0.00887689,NA	0.0118166,NA	0.344364,NA	0.000195192	0.000390146
3	rs11107690	95148805	C,C	T,T	0.601392,0.626984	-0.0125523,0.00906496	0.0040382,0.00883916	2.72559,0.515549	0.000194947	0.000389616
3	rs149457459	95511855	G,NA	A,NA	0.972167,NA	0.0169607,NA	0.0120196,NA	0.800742,NA	0.000194869	0.000389523
3	rs60649734	95608517	T,NA	C,NA	0.927435,NA	-0.0114544,NA	0.00762141,NA	0.876606,NA	0.000194705	0.000389124
3	rs79461545	94856430	A,NA	G,NA	0.986084,NA	0.00888522,NA	0.0168779,NA	0.222877,NA	0.000194602	0.000388985
3	rs7297214	95374263	C,C	T,T	0.129225,0.149802	-0.00829903,-0.0155221	0.00589404,0.011978	0.798275,0.709934	0.000194467	0.000388911
3	rs6538584	95374981	A,A	G,G	0.129225,0.149802	-0.00829903,-0.0155221	0.00589404,0.011978	0.798275,0.709934	0.000194467	0.000388911
3	rs10507045	95252088	G,G	A,A	0.460239,0.494048	0.0105158,-0.00321855	0.00396686,0.00854996	2.09543,0.150833	0.000194433	0.000388584
3	rs10777636	95236601	G,G	A,A	0.257455,0.410714	0.0131914,-0.00301451	0.00452197,0.00868901	2.45196,0.137486	0.00019442	0.000388699
3	rs78166072	95346738	C,NA	A,NA	0.937376,NA	0.0042229,NA	0.0081604,NA	0.218377,NA	0.000194411	0.000388575
3	rs61938911	95195687	A,NA	G,NA	0.980119,NA	0.0180906,NA	0.0141639,NA	0.69568,NA	0.000194214	0.000388139
3	rs149386893	95528226	A,NA	C,NA	0.99006,NA	0.01398,NA	0.01993,NA	0.316036,NA	0.000194161	0.00038807
3	rs147064459	94832751	A,NA	G,NA	0.978131,NA	-0.0123113,NA	0.0135185,NA	0.440746,NA	0.000193941	0.000387631
3	rs1426468	95375180	T,T	C,C	0.129225,0.149802	-0.00829903,-0.0154738	0.00589404,0.011978	0.798275,0.706837	0.000193652	0.000387281
3	rs77639545	95226291	T,NA	G,NA	0.973161,NA	-0.00211732,NA	0.0122339,NA	0.0641925,NA	0.000193497	0.000386746
3	rs14121	95694394	A,A	G,G	0.316103,0.337302	0.00420942,0.0082906	0.00425236,0.0090414	0.491846,0.444708	0.000193412	0.0003869
3	rs74950485	95413870	T,NA	A,NA	0.986084,NA	0.00173464,NA	0.0168779,NA	0.0370907,NA	0.000193404	0.000386568
3	rs3810782	95147726	G,G	T,T	0.510934,0.59127	0.00391195,0.0128957	0.00395525,0.00869545	0.491286,0.859916	0.00019331	0.000386215
3	rs7134496	95375822	A,A	G,G	0.129225,0.149802	-0.00825074,-0.0155705	0.00589404,0.011978	0.791665,0.713036	0.000193178	0.000386334
3	rs1433321	95375690	C,C	A,A	0.129225,0.149802	-0.00825074,-0.0155705	0.00589404,0.011978	0.791665,0.713036	0.000193178	0.000386334
3	rs1433320	95375761	C,C	T,T	0.129225,0.149802	-0.00825074,-0.0155705	0.00589404,0.011978	0.791665,0.713036	0.000193178	0.000386334
3	rs4761689	95233924	G,G	C,C	0.257455,0.409722	0.0130044,-0.00386893	0.00452197,0.00869221	2.39472,0.182934	0.000192971	0.000385795
3	rs77107812	95574662	A,NA	T,NA	0.988072,NA	0.0131193,NA	0.0182119,NA	0.326706,NA	0.000192905	0.000385559
3	rs56940275	94832760	C,C	G,G	0.89662,0.933532	-0.00902149,0.0117427	0.00649407,0.0171606	0.783108,0.306454	0.000192867	0.000385599
3	rs17250336	95066482	A,NA	G,NA	0.963221,NA	0.00603789,NA	0.0105045,NA	0.247619,NA	0.000192787	0.000385308
3	rs1433322	95375529	C,C	T,T	0.129225,0.149802	-0.00825074,-0.0155221	0.00589404,0.011978	0.791665,0.709934	0.000192366	0.000384709
3	rs1433323	95375440	A,A	G,G	0.129225,0.149802	-0.00825074,-0.0155221	0.00589404,0.011978	0.791665,0.709934	0.000192366	0.000384709
3	rs7312281	95002861	T,T	G,G	0.987078,0.909722	0.0228359,0.0107279	0.0175062,0.0149162	0.716519,0.326049	0.000192311	0.000384432
3	rs35350822	94935609	C,C	G,G	0.945328,0.929563	0.00899817,0.0139453	0.00869693,0.0167057	0.521667,0.393777	0.000192288	0.000384448
3	rs11107606	94964365	C,C	T,T	0.641153,0.738095	-0.000135868,0.015112	0.00412196,0.00972244	0.0115727,0.92045	0.000192222	0.000384108
3	rs61935697	95352861	A,NA	G,NA	0.956262,NA	-0.00356834,NA	0.00966771,NA	0.147487,NA	0.000192206	0.000384185
3	rs10507043	95114941	T,T	C,C	0.917495,0.997024	-0.0122312,-0.0786379	0.00718617,0.078473	1.05185,0.499909	0.000192089	0.000384079
3	rs117642015	95057809	A,NA	C,NA	0.986084,NA	0.012923,NA	0.0168779,NA	0.352747,NA	0.000191893	0.000383534
3	rs75088877	95313998	T,NA	C,NA	0.858847,NA	-0.0144017,NA	0.00567854,NA	1.9505,NA	0.000191769	0.000383323
3	rs61937947	95605384	T,NA	C,NA	0.927435,NA	-0.0112804,NA	0.00762141,NA	0.85746,NA	0.000191576	0.000382873
3	rs1973486	94982686	G,G	A,A	0.383698,0.446429	-0.00146409,0.0151966	0.00406582,0.00859885	0.143407,1.1125	0.000191293	0.000382243
3	rs11107732	95208018	G,NA	A,NA	0.960239,NA	0.00330643,NA	0.0101186,NA	0.128519,NA	0.000191113	0.000382019
3	rs149904856	95158416	T,NA	C,NA	0.970179,NA	0.0184678,NA	0.0116239,NA	0.950355,NA	0.000190663	0.000381042
3	rs7963870	94982401	T,T	C,C	0.383698,0.446429	-0.00150962,0.0151503	0.00406582,0.00859885	0.148487,1.10742	0.000190496	0.000380651
3	rs74338208	94759988	A,NA	T,NA	0.986084,NA	0.00151475,NA	0.0168779,NA	0.0322239,NA	0.000190261	0.000380287
3	rs12817184	95285226	T,NA	C,NA	0.961233,NA	0.0228408,NA	0.0102422,NA	1.58934,NA	0.000190172	0.000380031
3	rs7132721	95210662	A,A	G,G	0.259443,0.423611	0.00958354,-0.0102113	0.00451065,0.00865091	1.47345,0.623697	0.000190088	0.000379958
3	rs4761646	95066248	C,NA	T,NA	0.032803,NA	-0.00807553,NA	0.0111001,NA	0.33077,NA	0.000189998	0.000379869
3	rs12368906	94890011	A,NA	G,NA	0.831014,NA	0.00348309,NA	0.00527606,NA	0.293157,NA	0.00018981	0.000379328
3	rs11613931	95621093	C,C	T,T	0.843936,0.876984	0.00661221,0.0167799	0.00544795,0.0130145	0.648087,0.704908	0.000189804	0.000379614
3	rs78096831	95266384	G,G	T,T	0.819085,0.852183	0.00147842,-0.0129203	0.00513615,0.0120441	0.11156,0.547624	0.000189713	0.000379321
3	rs61937893	95527476	A,NA	T,NA	0.940358,NA	-0.0117305,NA	0.00834865,NA	0.79588,NA	0.000189652	0.000379031
3	rs67076948	95313516	A,NA	G,NA	0.858847,NA	-0.0143093,NA	0.00567854,NA	1.93037,NA	0.000189621	0.000379029
3	rs10444522	95191320	T,NA	C,NA	0.958251,NA	0.0225067,NA	0.00988495,NA	1.64217,NA	0.000189213	0.000378125
3	rs7305503	95375910	C,C	T,T	0.129225,0.149802	-0.00815413,-0.0155705	0.00589404,0.011978	0.778518,0.713036	0.000189064	0.000378104
3	rs34127959	95285575	T,NA	C,NA	0.961233,NA	0.022745,NA	0.0102422,NA	1.57889,NA	0.000188959	0.00037761
3	rs61937891	95526469	G,NA	A,NA	0.99006,NA	0.0163635,NA	0.01993,NA	0.385503,NA	0.000188849	0.000377435
3	rs7308542	95623482	G,G	T,T	0.843936,0.876984	0.00665944,0.0166191	0.00544795,0.0130145	0.654497,0.69548	0.000188643	0.000377295
3	rs6538555	95234278	A,A	G,G	0.257455,0.406746	0.0131482,-0.00271394	0.00452197,0.00870204	2.43869,0.121975	0.00018835	0.000376561
3	rs199531954	95064359	G,NA	T,NA	0.831014,NA	0.00421086,NA	0.00527606,NA	0.371806,NA	0.000188238	0.000376166
3	rs79928308	94975245	T,NA	C,NA	0.982107,NA	0.00923256,NA	0.014915,NA	0.270909,NA	0.000188063	0.000375866
3	rs12321706	95165107	C,NA	T,NA	0.965209,NA	0.00217169,NA	0.0107893,NA	0.0754734,NA	0.000188009	0.000375806
3	rs73228554	95075473	G,NA	C,NA	0.981113,NA	-0.0121812,NA	0.0145245,NA	0.396143,NA	0.000187967	0.0003757
3	rs17022712	94947918	C,NA	T,NA	0.959245,NA	-0.00654874,NA	0.00999958,NA	0.290279,NA	0.000187919	0.000375626
3	rs12314764	95100270	C,NA	G,NA	0.982107,NA	0.011426,NA	0.014915,NA	0.352976,NA	0.000187782	0.000375291
3	rs112226196	95692050	T,NA	C,NA	0.973161,NA	0.0158873,NA	0.0122339,NA	0.712041,NA	0.000187621	0.000375037
3	rs191776292	95173730	A,NA	G,NA	0.989066,NA	-0.0268389,NA	0.0190121,NA	0.801218,NA	0.00018742	0.000374588
3	rs11610936	95285404	T,T	C,C	0.906561,0.882937	-0.0175602,0.0220169	0.00679323,0.0132962	2.01148,1.00989	0.000187095	0.000373918
3	rs73214404	95193031	G,NA	A,NA	0.883698,NA	-0.00663032,NA	0.00616728,NA	0.549229,NA	0.000186841	0.000373449
3	rs4761474	94729665	G,NA	A,NA	0.008946,NA	0.0126763,NA	0.0209979,NA	0.26277,NA	0.000186618	0.000373011
3	rs79134596	94995013	A,A	G,G	0.950298,0.900794	-0.000839017,0.0242908	0.00909753,0.0142995	0.0331454,1.0488	0.000186484	0.000372687
3	rs4761606	94735932	A,A	G,G	0.417495,0.590278	-0.0033656,0.00970455	0.00400926,0.00869221	0.396624,0.57803	0.000186161	0.00037204
3	rs17250245	95065606	T,NA	C,NA	0.963221,NA	0.00549186,NA	0.0105045,NA	0.221049,NA	0.000186073	0.000371892
3	rs7316005	95398048	A,NA	G,NA	0.888668,NA	-0.000995911,NA	0.00628579,NA	0.0584333,NA	0.000186028	0.000371781
3	rs10859706	94887044	A,A	G,G	0.356859,0.335317	0.00439772,-0.0117362	0.00412703,0.00905458	0.54271,0.710145	0.000185843	0.000371718
3	rs79414404	95192741	A,NA	T,NA	0.963221,NA	0.00354099,NA	0.0105045,NA	0.133095,NA	0.000185704	0.000371198
3	rs74609880	95546134	C,NA	T,NA	0.987078,NA	-0.0173891,NA	0.0175062,NA	0.494093,NA	0.000185678	0.000371063
3	rs112197343	95686217	C,NA	A,NA	0.973161,NA	0.0156726,NA	0.0122339,NA	0.698612,NA	0.00018546	0.000370716
3	rs11608541	95293731	G,G	A,A	0.906561,0.883929	-0.0180671,0.0212554	0.00679323,0.0133454	2.10657,0.953796	0.000185427	0.000370584
3	rs117891654	95074483	T,NA	C,NA	0.972167,NA	0.00471699,NA	0.0120196,NA	0.158183,NA	0.000185122	0.00037006
3	rs146412024	95430373	A,A	G,G	0.955268,0.991071	-0.00896779,-0.0806402	0.00956466,0.0454422	0.457857,1.11936	0.000185107	0.00036991
3	rs2060304	95486073	G,NA	A,NA	0.927435,NA	-0.0108395,NA	0.00762141,NA	0.809792,NA	0.000185098	0.000369921
3	rs118182238	95063552	G,NA	A,NA	0.960239,NA	0.00598699,NA	0.0101186,NA	0.256441,NA	0.000185	0.000369743
3	rs117847885	95320933	G,NA	A,NA	0.979125,NA	0.0212413,NA	0.0138296,NA	0.904636,NA	0.00018495	0.000369684
3	rs36020761	95092759	A,NA	G,NA	0.912525,NA	-0.00704256,NA	0.00699802,NA	0.502739,NA	0.000184418	0.000368609
3	rs113017965	95491199	A,NA	G,NA	0.925447,NA	-0.0101667,NA	0.00752717,NA	0.752515,NA	0.000184367	0.000368465
3	rs117236872	95560945	C,C	G,G	0.947316,0.845238	-0.00800869,-0.0198066	0.0088502,0.011819	0.437101,1.02792	0.000184241	0.000368437
3	rs138161993	94819672	A,A	G,G	0.898608,0.934524	-0.00920073,0.01191	0.00655017,0.0172809	0.795544,0.309186	0.000184176	0.000368214
3	rs11107523	94774519	A,A	G,G	0.925447,0.680556	0.00396994,-0.0126247	0.00752717,0.00916798	0.223367,0.773399	0.000184174	0.000368195
3	rs61937946	95601165	A,NA	G,NA	0.928429,NA	-0.0109593,NA	0.00767004,NA	0.815169,NA	0.000183948	0.000367632
3	rs73227441	95693486	T,NA	C,NA	0.962227,NA	-0.0143453,NA	0.0103707,NA	0.778362,NA	0.000183827	0.000367396
3	rs71458564	95287489	G,NA	C,NA	0.961233,NA	0.0223116,NA	0.0102422,NA	1.53201,NA	0.000183768	0.000367241
3	rs7963489	95235759	A,A	G,G	0.257455,0.411706	0.0130523,-0.00286367	0.00452197,0.00868585	2.40933,0.129812	0.000183618	0.000367102
3	rs80161427	95432245	T,NA	A,NA	0.982107,NA	-0.000857928,NA	0.014915,NA	0.0203924,NA	0.000183201	0.000366192
3	rs111600451	95557690	G,NA	A,NA	0.984095,NA	-0.0208736,NA	0.0158037,NA	0.729163,NA	0.00018298	0.00036571
3	rs146350913	94735171	G,NA	A,NA	0.975149,NA	-0.0022875,NA	0.0127009,NA	0.0669839,NA	0.000182965	0.000365688
3	rs80218156	94836931	C,NA	T,NA	0.902585,NA	-0.0050195,NA	0.00666778,NA	0.345274,NA	0.000182874	0.000365552
3	rs17022801	94985853	A,A	G,G	0.364811,0.453373	0.00068506,0.0152782	0.00410728,0.00858677	0.0617136,1.12381	0.000182869	0.000365463
3	rs117117997	95188638	C,NA	T,NA	0.955268,NA	0.02219,NA	0.00956466,NA	1.69163,NA	0.000182487	0.00036484
3	rs7960211	95076802	G,G	A,A	0.708748,0.894841	0.0095175,-0.0107791	0.0043517,0.013935	1.54156,0.357329	0.000182171	0.000364551
3	rs3908179	94744118	G,G	C,C	0.333002,0.036706	-0.00170719,-0.0377365	0.00419521,0.0227329	0.16491,1.01361	0.000182117	0.000363914
3	rs12425173	95063107	T,NA	C,NA	0.960239,NA	0.00573113,NA	0.0101186,NA	0.24327,NA	0.000182051	0.000363851
3	rs113939566	94990149	T,T	C,C	0.950298,0.90377	0.00177155,0.0249588	0.00909753,0.014495	0.0728321,1.07013	0.000181741	0.000363227
3	rs2366446	94884045	A,A	G,G	0.545726,0.639881	0.00140103,-0.0156197	0.00397094,0.00890493	0.140127,1.10007	0.000181672	0.000363138
3	rs75898016	95343120	G,NA	A,NA	0.982107,NA	-0.0185148,NA	0.014915,NA	0.668624,NA	0.000181443	0.000362639
3	rs74656310	94989215	T,T	G,G	0.950298,0.905754	0.00195891,0.025236	0.00909753,0.0146307	0.0811756,1.07288	0.000181402	0.000362552
3	rs146288898	95447754	C,NA	T,NA	0.982107,NA	0.0119168,NA	0.014915,NA	0.372324,NA	0.000181262	0.000362293
3	rs80168527	94724729	C,NA	T,NA	0.920477,NA	-0.00218246,NA	0.0073078,NA	0.11622,NA	0.000181079	0.000361791
3	rs61938190	95484192	T,NA	G,NA	0.927435,NA	-0.0105729,NA	0.00762141,NA	0.781567,NA	0.000181054	0.000361842
3	rs143069064	94981718	T,NA	C,NA	0.977137,NA	0.0164575,NA	0.0132281,NA	0.670701,NA	0.000181002	0.000361754
3	rs12422222	95062135	C,NA	A,NA	0.960239,NA	0.00562674,NA	0.0101186,NA	0.237955,NA	0.000180894	0.000361539
3	rs17022501	94901687	G,G	A,A	0.803181,0.607143	0.00886536,0.00395696	0.00497278,0.00875267	1.12713,0.186281	0.000180754	0.000361572
3	rs61935447	95265012	T,T	C,C	0.927435,0.885913	-0.0187693,0.022599	0.00762141,0.0134459	1.86047,1.03239	0.000180441	0.000360621
3	rs10777595	94887365	A,A	G,G	0.329026,0.335317	0.00461999,-0.0115959	0.00420796,0.00905458	0.565047,0.698299	0.000180207	0.000360454
3	rs4761496	95127609	C,C	T,T	0.761431,0.815476	-0.000992864,-0.00969	0.00463892,0.0110197	0.0806476,0.421107	0.000180177	0.000360076
3	rs149115498	95303923	T,NA	G,NA	0.982107,NA	-0.0238976,NA	0.014915,NA	0.962175,NA	0.000180158	0.000360106
3	rs11837490	94985485	G,G	A,A	0.364811,0.453373	0.000730768,0.0151753	0.00410728,0.00858677	0.0661152,1.1125	0.000180051	0.000359836
3	rs59567925	94892891	A,A	G,G	0.694831,0.481151	0.000964949,0.0156333	0.00429368,0.00855543	0.0850311,1.1697	0.000179993	0.000359752
3	rs10745683	94782827	G,G	A,A	0.333996,0.036706	-0.00110428,-0.0379834	0.00419209,0.0227329	0.101151,1.02342	0.000179542	0.000358768
3	rs141350673	94729146	C,NA	T,NA	0.988072,NA	0.0112643,NA	0.0182119,NA	0.270644,NA	0.000179503	0.00035879
3	rs2436634	95401823	A,A	C,C	0.82008,0.809524	0.00767263,0.00556794	0.00514721,0.010886	0.866281,0.215371	0.000179499	0.000358963
3	rs117306240	95113427	G,NA	A,NA	0.964215,NA	-0.00379951,NA	0.0106439,NA	0.141994,NA	0.000179445	0.000358716
3	rs7309251	95687486	G,G	A,A	0.945328,0.84623	-0.00735415,-0.0201045	0.00869693,0.0118501	0.400364,1.04683	0.000179432	0.000358794
3	rs36036911	95014075	C,NA	T,NA	0.974155,NA	-0.00857415,NA	0.0124606,NA	0.308575,NA	0.000179427	0.000358666
3	rs141966653	95447750	C,NA	T,NA	0.982107,NA	0.011654,NA	0.014915,NA	0.361919,NA	0.000179331	0.000358435
3	rs11107615	94984929	G,G	C,C	0.364811,0.453373	0.000547966,0.0151753	0.00410728,0.00858677	0.0487274,1.1125	0.000179078	0.000357888
3	rs118127544	95204970	C,NA	T,NA	0.979125,NA	0.0229271,NA	0.0138296,NA	1.01165,NA	0.000178988	0.000357801
3	rs12426722	95303206	A,A	G,G	0.899602,0.871032	-0.0177988,0.0203861	0.00657888,0.012754	2.16614,0.958801	0.000178915	0.000357578
3	rs4923651	95392836	A,A	T,T	0.129225,0.149802	-0.00815413,-0.0149219	0.00589404,0.011978	0.778518,0.671931	0.000178899	0.000357775
3	rs73218275	94833806	G,G	A,A	0.898608,0.933532	-0.0090275,0.0121364	0.00655017,0.0171606	0.774332,0.319278	0.000178712	0.00035729
3	rs78189808	95056495	A,NA	G,NA	0.986084,NA	0.011055,NA	0.0168779,NA	0.290332,NA	0.000178636	0.000357041
3	rs17022799	94985724	A,A	G,G	0.364811,0.450397	0.00068506,0.0151377	0.00410728,0.00859173	0.0617136,1.10742	0.000178512	0.00035676
3	rs61938192	95491086	T,NA	C,NA	0.927435,NA	-0.0103796,NA	0.00762141,NA	0.761375,NA	0.00017831	0.000356359
3	rs12824007	94985439	G,G	C,C	0.364811,0.453373	0.00068506,0.015129	0.00410728,0.00858677	0.0617136,1.10742	0.000178227	0.00035619
3	rs11107553	94882811	A,A	G,G	0.629225,0.632937	-0.000355803,-0.0161668	0.00409337,0.00886855	0.0311746,1.16549	0.000178014	0.000355774
3	rs138092853	95040669	A,NA	G,NA	0.983101,NA	0.0118343,NA	0.0153396,NA	0.356135,NA	0.000177936	0.000355663
3	rs56127812	95404068	A,NA	C,NA	0.929423,NA	-0.0109162,NA	0.00771974,NA	0.803156,NA	0.00017769	0.00035511
3	rs7299400	95332702	A,A	T,T	0.245527,0.419643	0.00225186,0.0154556	0.00459376,0.00866195	0.20482,1.12858	0.000177688	0.000355206
3	rs7975236	94984896	T,T	C,C	0.364811,0.453373	0.000547966,0.015129	0.00410728,0.00858677	0.0487274,1.10742	0.000177537	0.000354807
3	rs7975133	94984900	C,C	A,A	0.364811,0.453373	0.000547966,0.015129	0.00410728,0.00858677	0.0487274,1.10742	0.000177537	0.000354807
3	rs2569989	95429379	A,A	C,C	0.343936,0.424603	0.00416325,0.0124	0.00416224,0.00864824	0.498675,0.819235	0.000177303	0.000354823
3	rs79005295	95143972	T,NA	C,NA	0.960239,NA	-0.0131731,NA	0.0101186,NA	0.71453,NA	0.00017728	0.00035434
3	rs7137393	94984103	A,A	T,T	0.364811,0.445437	0.000365237,0.0151999	0.00410728,0.00860072	0.0319179,1.1125	0.000177259	0.000354251
3	rs79730620	95544539	T,NA	C,NA	0.972167,NA	0.0152111,NA	0.0120196,NA	0.686801,NA	0.000177255	0.000354309
3	rs7300498	95088748	T,NA	C,NA	0.005964,NA	-0.00691801,NA	0.0256785,NA	0.103686,NA	0.000177239	0.000354211
3	rs73370372	94809824	C,C	T,T	0.866799,0.909722	-0.00861728,0.000106937	0.00581871,0.0149162	0.858183,0.00249135	0.000177148	0.00035427
3	rs59417306	95525541	T,NA	A,NA	0.925447,NA	-0.00929964,NA	0.00752717,NA	0.664234,NA	0.000177008	0.000353762
3	rs146452125	95421273	A,A	G,G	0.955268,0.991071	-0.00875546,-0.0795791	0.00956466,0.0454422	0.443718,1.0974	0.000176812	0.000353337
3	rs1865151	95477651	G,NA	A,NA	0.927435,NA	-0.0102631,NA	0.00762141,NA	0.749329,NA	0.000176731	0.000353205
3	rs7313238	95003590	A,A	G,G	0.985089,0.909722	0.0201557,0.0123579	0.0163138,0.0149162	0.664249,0.389985	0.000176721	0.000353239
3	rs1872099	95016296	A,NA	T,NA	0.77336,NA	-0.0018068,NA	0.00472259,NA	0.153646,NA	0.000176603	0.000352997
3	rs11835238	94985320	G,G	T,T	0.364811,0.453373	0.00068506,0.0150775	0.00410728,0.00858677	0.0617136,1.10179	0.000176528	0.000352795
3	rs146586360	94960517	A,NA	G,NA	0.980119,NA	0.0124601,NA	0.0141639,NA	0.421337,NA	0.000176471	0.000352684
3	rs11831905	94813453	T,T	C,C	0.868787,0.909722	-0.00867237,-0.000426007	0.00585591,0.0149162	0.858183,0.0100096	0.000176445	0.000352849
3	rs12809276	95324286	A,NA	G,NA	0.93837,NA	0.0135406,NA	0.00822159,NA	1.00189,NA	0.0001764	0.000352516
3	rs12580402	94912054	C,C	T,T	0.803181,0.604167	0.00830532,0.00697191	0.00497278,0.00874115	1.02279,0.371504	0.000176302	0.000352615
3	rs117590715	95010350	T,NA	C,NA	0.989066,NA	-0.0022732,NA	0.0190121,NA	0.0434345,NA	0.000176262	0.000352308
3	rs12371643	95325382	G,NA	A,NA	0.93837,NA	0.0135257,NA	0.00822159,NA	1.00026,NA	0.000176217	0.000352152
3	rs61927240	94934202	C,NA	T,NA	0.954274,NA	-0.00548299,NA	0.00946506,NA	0.249959,NA	0.000176022	0.000351823
3	rs12830335	94986013	A,A	G,G	0.364811,0.454365	0.00068506,0.0150747	0.00410728,0.00858518	0.0617136,1.10179	0.000175994	0.000351727
3	rs12828600	94976996	T,NA	C,NA	0.927435,NA	-0.00068839,NA	0.00762141,NA	0.0324378,NA	0.000175509	0.000350804
3	rs34711963	95302211	A,NA	T,NA	0.963221,NA	0.021011,NA	0.0105045,NA	1.34218,NA	0.000175306	0.00035033
3	rs11107576	94927852	C,C	T,T	0.88171,0.831349	-0.0036247,-0.0175032	0.00612213,0.0114161	0.256641,0.902308	0.000175205	0.000350262
3	rs59945497	95345703	C,NA	T,NA	0.955268,NA	-0.00538136,NA	0.00956466,NA	0.241325,NA	0.000175129	0.000350049
3	rs144109246	95480710	A,NA	G,NA	0.927435,NA	-0.010134,NA	0.00762141,NA	0.736067,NA	0.000175043	0.000349833
3	rs61937899	95544358	T,NA	C,NA	0.926441,NA	-0.00962129,NA	0.0075738,NA	0.690447,NA	0.000174915	0.00034958
3	rs57938738	95491974	C,NA	T,NA	0.926441,NA	-0.00962129,NA	0.0075738,NA	0.690447,NA	0.000174882	0.000349513
3	rs74880233	95121459	A,NA	G,NA	0.968191,NA	-0.0028764,NA	0.0112664,NA	0.0977337,NA	0.000174661	0.000349189
3	rs9738358	95221316	C,C	T,T	0.258449,0.423611	0.00973958,-0.00980704	0.00451629,0.00865091	1.50806,0.590161	0.000174494	0.000348783
3	rs112437521	95480393	C,NA	G,NA	0.927435,NA	-0.0100866,NA	0.00762141,NA	0.73123,NA	0.00017444	0.000348628
3	rs11107569	94905169	G,NA	T,NA	0.975149,NA	-0.00232408,NA	0.0127009,NA	0.0681311,NA	0.000174218	0.00034823
3	rs143654691	95358205	T,NA	C,NA	0.977137,NA	0.0221493,NA	0.0132281,NA	1.02664,NA	0.00017418	0.000348263
3	rs12426569	94984482	G,G	A,A	0.947316,0.897817	0.00358698,0.0239463	0.0088502,0.014113	0.164146,1.047	0.000174094	0.000347976
3	rs67905848	95574728	T,NA	C,NA	0.925447,NA	-0.00980603,NA	0.00752717,NA	0.715209,NA	0.000173994	0.000347741
3	rs7306874	94984012	A,A	G,G	0.364811,0.445437	0.000319567,0.015102	0.00410728,0.00860072	0.027805,1.10179	0.000173967	0.000347671
3	rs1834613	95379802	A,A	G,G	0.129225,0.149802	-0.00761278,-0.0159368	0.00589404,0.011978	0.706651,0.736713	0.000173937	0.000347846
3	rs73230442	95126624	T,NA	G,NA	0.963221,NA	-0.00652129,NA	0.0105045,NA	0.27187,NA	0.00017391	0.000347615
3	rs78954075	94871221	T,NA	A,NA	0.976143,NA	-0.00813847,NA	0.0129561,NA	0.275804,NA	0.000173839	0.000347474
3	rs61936749	95114780	T,NA	C,NA	0.872763,NA	-0.00333082,NA	0.00593314,NA	0.240687,NA	0.000173798	0.000347417
3	rs117137872	95175928	A,NA	G,NA	0.978131,NA	-0.0213165,NA	0.0135185,NA	0.939936,NA	0.000173795	0.000347366
3	rs11107577	94929495	G,NA	A,NA	0.958251,NA	-0.00454132,NA	0.00988495,NA	0.189812,NA	0.00017373	0.000347263
3	rs11107793	95317297	A,NA	G,NA	0.921471,NA	0.0152698,NA	0.00734995,NA	1.42307,NA	0.000173566	0.000346859
3	rs111915453	95499711	A,NA	G,NA	0.926441,NA	-0.0095013,NA	0.0075738,NA	0.678481,NA	0.000173368	0.000346489
3	rs139046818	94729373	A,NA	G,NA	0.986084,NA	0.00974574,NA	0.0168779,NA	0.24899,NA	0.000173278	0.00034635
3	rs10859818	95384688	G,G	A,A	0.129225,0.149802	-0.00761278,-0.0158882	0.00589404,0.011978	0.706651,0.733554	0.000173183	0.000346339
3	rs11107585	94944711	T,NA	C,NA	0.959245,NA	-0.00519554,NA	0.00999958,NA	0.219424,NA	0.000173149	0.0003461
3	rs55851053	95567809	A,NA	G,NA	0.925447,NA	-0.00973552,NA	0.00752717,NA	0.708013,NA	0.000173111	0.000345977
3	rs61937922	95565707	T,NA	C,NA	0.925447,NA	-0.00973552,NA	0.00752717,NA	0.708013,NA	0.000173111	0.000345977
3	rs73223692	95565980	T,NA	C,NA	0.925447,NA	-0.00973552,NA	0.00752717,NA	0.708013,NA	0.000173111	0.000345977
3	rs35249403	95326743	C,NA	T,NA	0.93837,NA	0.0132522,NA	0.00822159,NA	0.970668,NA	0.000173003	0.000345732
3	rs118165633	94960130	A,NA	C,NA	0.965209,NA	0.00968819,NA	0.0107893,NA	0.43272,NA	0.000172998	0.000345733
3	rs149842897	94895557	T,NA	C,NA	0.978131,NA	-0.00460084,NA	0.0135185,NA	0.134539,NA	0.000172964	0.000345718
3	rs12320127	95039470	C,NA	T,NA	0.983101,NA	0.0108545,NA	0.0153396,NA	0.319496,NA	0.000172762	0.000345323
3	rs61938195	95495521	T,NA	C,NA	0.926441,NA	-0.0094467,NA	0.0075738,NA	0.673065,NA	0.000172698	0.000345149
3	rs78963711	94797900	C,NA	G,NA	0.985089,NA	-0.00239969,NA	0.0163138,NA	0.0540114,NA	0.000172617	0.000345017
3	rs61938198	95500635	G,G	A,A	0.661034,0.570437	-0.00445008,-0.0123387	0.00417686,0.00863547	0.542589,0.815169	0.000172604	0.000345391
3	rs139270737	95060061	T,NA	G,NA	0.984095,NA	0.000818171,NA	0.0158037,NA	0.0183121,NA	0.000172556	0.000344879
3	rs7973048	95565570	C,NA	T,NA	0.925447,NA	-0.00968899,NA	0.00752717,NA	0.703282,NA	0.000172539	0.000344835
3	rs7488543	95567830	A,NA	G,NA	0.925447,NA	-0.00968899,NA	0.00752717,NA	0.703282,NA	0.000172539	0.000344835
3	rs61695955	95568432	T,NA	C,NA	0.925447,NA	-0.00968899,NA	0.00752717,NA	0.703282,NA	0.000172539	0.000344835
3	rs58434296	95591877	T,NA	C,NA	0.925447,NA	-0.00967988,NA	0.00752717,NA	0.702358,NA	0.000172428	0.000344613
3	rs77002297	95346087	A,NA	G,NA	0.983101,NA	-0.00405425,NA	0.0153396,NA	0.101522,NA	0.000172301	0.000344407
3	rs11107734	95212587	T,NA	C,NA	0.850895,NA	-0.00783554,NA	0.0055508,NA	0.801162,NA	0.000172147	0.00034409
3	rs117209224	95602805	A,NA	C,NA	0.986084,NA	0.00795,NA	0.0168779,NA	0.195439,NA	0.000172115	0.000344012
3	rs73218265	94819500	A,A	G,G	0.898608,0.933532	-0.00896108,0.0115086	0.00655017,0.0171606	0.766266,0.298907	0.000172078	0.000344027
3	rs68062797	95590836	C,NA	G,NA	0.925447,NA	-0.00963362,NA	0.00752717,NA	0.69767,NA	0.000171869	0.000343497
3	rs61937925	95579088	C,NA	A,NA	0.925447,NA	-0.00963362,NA	0.00752717,NA	0.69767,NA	0.000171869	0.000343497
3	rs117605927	95163142	C,NA	T,NA	0.978131,NA	-0.0210294,NA	0.0135185,NA	0.921531,NA	0.000171831	0.000343441
3	rs73230485	95145308	A,NA	C,NA	0.991054,NA	0.00798067,NA	0.0209976,NA	0.152496,NA	0.00017181	0.000343432
3	rs74625990	95189549	G,NA	A,NA	0.979125,NA	0.0218777,NA	0.0138296,NA	0.944385,NA	0.000171557	0.000342941
3	rs11107798	95318691	T,NA	C,NA	0.921471,NA	0.0143915,NA	0.00734995,NA	1.29908,NA	0.000171538	0.000342808
3	rs112817027	95538657	C,NA	G,NA	0.925447,NA	-0.00960438,NA	0.00752717,NA	0.694714,NA	0.00017152	0.000342799
3	rs67066162	95585416	A,NA	T,NA	0.925447,NA	-0.00959156,NA	0.00752717,NA	0.69342,NA	0.000171368	0.000342496
3	rs56030284	95584696	T,NA	A,NA	0.925447,NA	-0.00959156,NA	0.00752717,NA	0.69342,NA	0.000171368	0.000342496
3	rs57456549	95584015	A,NA	G,NA	0.925447,NA	-0.00959156,NA	0.00752717,NA	0.69342,NA	0.000171368	0.000342496
3	rs60955350	95591655	A,NA	G,NA	0.925447,NA	-0.00959156,NA	0.00752717,NA	0.69342,NA	0.000171368	0.000342496
3	rs2860598	95377204	C,C	T,T	0.129225,0.149802	-0.00761278,-0.0157688	0.00589404,0.011978	0.706651,0.725813	0.000171355	0.000342682
3	rs10444520	95189218	A,NA	G,NA	0.956262,NA	0.0194278,NA	0.00966771,NA	1.35186,NA	0.000171184	0.000342117
3	rs61937896	95538607	A,NA	G,NA	0.925447,NA	-0.00956206,NA	0.00752717,NA	0.690447,NA	0.000171021	0.000341802
3	rs143945419	95047014	T,NA	C,NA	0.983101,NA	0.0106265,NA	0.0153396,NA	0.311163,NA	0.000170985	0.000341781
3	rs74857080	94917308	A,A	G,G	0.793241,0.642857	0.00697321,0.0111429	0.00488208,0.00892123	0.814749,0.67437	0.000170983	0.000341897
3	rs34146498	95241574	A,NA	G,NA	0.861829,NA	-0.00780718,NA	0.00572955,NA	0.761946,NA	0.000170964	0.000341731
3	rs5026918	94983505	G,G	A,A	0.364811,0.445437	0.000228239,0.0149989	0.00410728,0.00860072	0.0196853,1.09059	0.00017056	0.000340861
3	rs7133845	94983624	C,C	T,T	0.364811,0.445437	0.000228239,0.0149989	0.00410728,0.00860072	0.0196853,1.09059	0.00017056	0.000340861
3	rs59432363	94912266	A,NA	G,NA	0.977137,NA	-0.00297477,NA	0.0132281,NA	0.085091,NA	0.00017054	0.000340875
3	rs62621447	94817420	A,A	G,G	0.897614,0.933532	-0.00908281,0.00995499	0.0065219,0.0171606	0.785893,0.250387	0.000170526	0.000340926
3	rs145806097	95254083	T,NA	C,NA	0.989066,NA	0.00558837,NA	0.0190121,NA	0.114184,NA	0.000170516	0.000340824
3	rs12371985	94942660	A,NA	G,NA	0.960239,NA	-0.00431384,NA	0.0101186,NA	0.174011,NA	0.000170268	0.00034034
3	rs12830304	95213446	A,NA	G,NA	0.849901,NA	-0.00785986,NA	0.00553562,NA	0.807863,NA	0.000170193	0.000340183
3	rs111450813	94756188	C,NA	G,NA	0.985089,NA	-0.00856217,NA	0.0163138,NA	0.222071,NA	0.000169952	0.000339706
3	rs11107807	95323038	A,NA	G,NA	0.942346,NA	0.0142999,NA	0.00848241,NA	1.03703,NA	0.000169927	0.000339583
3	rs11107663	95111664	G,NA	A,NA	0.893638,NA	-0.00481192,NA	0.00641306,NA	0.343849,NA	0.000169821	0.000339441
3	rs7976003	95182154	A,NA	T,NA	0.923459,NA	0.00887046,NA	0.00743677,NA	0.63273,NA	0.00016957	0.000338963
3	rs12811296	95224265	A,NA	G,NA	0.849901,NA	-0.00781412,NA	0.00553562,NA	0.801162,NA	0.000169488	0.000338774
3	rs75490789	94898586	G,NA	A,NA	0.978131,NA	-0.00405589,NA	0.0135185,NA	0.116817,NA	0.000169412	0.000338619
3	rs112684645	95498574	G,NA	A,NA	0.984095,NA	-0.0186854,NA	0.0158037,NA	0.625124,NA	0.00016925	0.000338274
3	rs71458566	95302400	T,NA	C,NA	0.861829,NA	-0.014118,NA	0.00572955,NA	1.8621,NA	0.000169085	0.000337975
3	rs17023570	95410271	T,NA	C,NA	0.988072,NA	0.00268057,NA	0.0182119,NA	0.0540475,NA	0.000168894	0.000337598
3	rs78682716	95578105	A,NA	G,NA	0.960239,NA	-0.00888994,NA	0.0101186,NA	0.420639,NA	0.000168892	0.000337563
3	rs145818704	94906553	G,NA	T,NA	0.977137,NA	-0.00384279,NA	0.0132281,NA	0.112702,NA	0.000168829	0.000337453
3	rs117659594	94906571	C,NA	T,NA	0.977137,NA	-0.00384279,NA	0.0132281,NA	0.112702,NA	0.000168829	0.000337453
3	rs2366445	94884010	A,A	G,G	0.545726,0.642857	0.00140103,-0.0151783	0.00397094,0.00892123	0.140127,1.05123	0.000168755	0.000337316
3	rs61937921	95559405	T,NA	C,NA	0.925447,NA	-0.00934198,NA	0.00752717,NA	0.668433,NA	0.000168532	0.000336828
3	rs61937919	95552397	C,NA	T,NA	0.925447,NA	-0.00934198,NA	0.00752717,NA	0.668433,NA	0.000168532	0.000336828
3	rs145613406	95121370	G,NA	A,NA	0.979125,NA	0.00655773,NA	0.0138296,NA	0.196973,NA	0.000168509	0.00033679
3	rs12833864	95297883	T,NA	C,NA	0.861829,NA	-0.0140735,NA	0.00572955,NA	1.85271,NA	0.000168444	0.000336693
3	rs1520723	94826994	A,A	G,G	0.422465,0.608135	-0.00377324,0.00738855	0.00400272,0.00875659	0.461113,0.399247	0.000168327	0.000336381
3	rs144068127	94817052	T,T	G,G	0.897614,0.933532	-0.00896154,0.0104355	0.0065219,0.0171606	0.771033,0.26511	0.000168173	0.000336223
3	rs78884483	95186048	A,NA	G,NA	0.957256,NA	0.0187554,NA	0.00977441,NA	1.25959,NA	0.000168138	0.000336031
3	rs10859758	95216823	A,NA	G,NA	0.849901,NA	-0.00772263,NA	0.00553562,NA	0.787833,NA	0.00016812	0.000336039
3	rs7305852	94901665	G,NA	A,NA	0.978131,NA	-0.00381996,NA	0.0135185,NA	0.109297,NA	0.000167957	0.00033571
3	rs17305683	94962729	A,NA	G,NA	0.975149,NA	-0.00793207,NA	0.0127009,NA	0.273861,NA	0.000167923	0.00033564
3	rs61937892	95527300	G,NA	A,NA	0.976143,NA	-0.0109762,NA	0.0129561,NA	0.401326,NA	0.000167775	0.000335325
3	rs117230064	95685793	G,NA	C,NA	0.987078,NA	-0.00275727,NA	0.0175062,NA	0.0580671,NA	0.000167744	0.000335265
3	rs146131771	95667249	A,NA	G,NA	0.987078,NA	0.00863997,NA	0.0175062,NA	0.206467,NA	0.000167574	0.000334935
3	rs75421294	94984716	C,C	A,A	0.951292,0.899802	0.00315704,0.0239962	0.00918509,0.0142364	0.136046,1.03677	0.000167296	0.00033438
3	rs249169	95426469	T,T	C,C	0.343936,0.424603	0.00407193,0.012149	0.00416224,0.00864824	0.484226,0.795656	0.00016724	0.000334678
3	rs249170	95426570	C,C	T,T	0.343936,0.424603	0.00407193,0.012149	0.00416224,0.00864824	0.484226,0.795656	0.00016724	0.000334678
3	rs7961090	95182253	G,NA	A,NA	0.923459,NA	0.009088,NA	0.00743677,NA	0.654246,NA	0.000167181	0.000334185
3	rs117455401	95565271	C,NA	G,NA	0.961233,NA	-0.00887263,NA	0.0102422,NA	0.413036,NA	0.000167162	0.000334105
3	rs249171	95427711	A,A	C,C	0.343936,0.425595	0.00407193,0.0121453	0.00416224,0.00864561	0.484226,0.795656	0.000167099	0.000334396
3	rs60745517	95464703	T,NA	C,NA	0.930418,NA	-0.010301,NA	0.00777053,NA	0.73293,NA	0.000166874	0.000333509
3	rs71458559	95187809	T,NA	C,NA	0.956262,NA	0.0189168,NA	0.00966771,NA	1.29771,NA	0.000166791	0.000333342
3	rs12828097	95188498	G,NA	C,NA	0.956262,NA	0.0189168,NA	0.00966771,NA	1.29771,NA	0.000166791	0.000333342
3	rs10444521	95189472	A,NA	G,NA	0.956262,NA	0.0189168,NA	0.00966771,NA	1.29771,NA	0.000166791	0.000333342
3	rs116228509	95139105	C,NA	T,NA	0.983101,NA	0.0206163,NA	0.0153396,NA	0.747265,NA	0.00016677	0.000333302
3	rs140487333	95569395	T,NA	C,NA	0.882704,NA	0.00452191,NA	0.00614455,NA	0.335566,NA	0.000166685	0.000333203
3	rs60931712	95591734	G,G	A,A	0.947316,0.845238	-0.00894221,-0.0187149	0.0088502,0.011819	0.505421,0.945706	0.000166485	0.000332933
3	rs146115256	94934545	T,NA	C,NA	0.960239,NA	-0.0038442,NA	0.0101186,NA	0.152422,NA	0.00016648	0.000332768
3	rs960529	94882200	T,T	C,C	0.629225,0.639881	8.89953e-05,-0.015785	0.00409337,0.00890493	0.00759923,1.11752	0.000166444	0.000332651
3	rs61935755	95418137	A,NA	T,NA	0.930418,NA	-0.0102576,NA	0.00777053,NA	0.728591,NA	0.000166442	0.000332646
3	rs61440179	94963611	T,T	C,C	0.934394,0.801587	0.00681335,-0.0075653	0.00798549,0.0107187	0.405012,0.318478	0.000166429	0.000332632
3	rs55880537	95509104	T,NA	C,NA	0.926441,NA	-0.00887984,NA	0.0075738,NA	0.617947,NA	0.000166387	0.000332541
3	rs11107795	95317932	T,NA	G,NA	0.922465,NA	0.0143893,NA	0.00739292,NA	1.28725,NA	0.000166366	0.000332479
3	rs7960871	95182063	G,NA	A,NA	0.923459,NA	0.00917683,NA	0.00743677,NA	0.66312,NA	0.000166255	0.000332334
3	rs78395541	95049481	C,NA	G,NA	0.974155,NA	-0.00445757,NA	0.0124606,NA	0.142341,NA	0.000166191	0.000332174
3	rs143355523	95279595	T,NA	C,NA	0.988072,NA	0.0105523,NA	0.0182119,NA	0.250026,NA	0.000166142	0.000332077
3	rs61938200	95502892	T,NA	C,NA	0.976143,NA	-0.0107046,NA	0.0129561,NA	0.388617,NA	0.000166137	0.000332053
3	rs11608868	95570793	A,NA	G,NA	0.882704,NA	0.00447756,NA	0.00614455,NA	0.331444,NA	0.000166131	0.000332096
3	rs112063955	94819221	C,NA	T,NA	0.985089,NA	-0.0036711,NA	0.0163138,NA	0.0851516,NA	0.000166084	0.000331961
3	rs11107875	95442118	C,NA	T,NA	0.964215,NA	0.0148608,NA	0.0106439,NA	0.788721,NA	0.000166082	0.00033192
3	rs145607043	95287815	T,NA	A,NA	0.979125,NA	0.0177878,NA	0.0138296,NA	0.702524,NA	0.000166012	0.000331851
3	rs148021142	94983917	A,A	G,G	0.947316,0.899802	0.00368339,0.0236961	0.0088502,0.0142364	0.169239,1.01765	0.000165948	0.000331696
3	rs1973485	94982660	C,C	T,T	0.364811,0.445437	0.00013693,0.0148495	0.00410728,0.00860072	0.0117065,1.07444	0.000165916	0.000331579
3	rs11107800	95319655	T,NA	G,NA	0.922465,NA	0.0143438,NA	0.00739292,NA	1.28105,NA	0.000165899	0.000331545
3	rs17023567	95403852	C,NA	G,NA	0.929423,NA	-0.00989347,NA	0.00771974,NA	0.698992,NA	0.000165881	0.000331521
3	rs117341566	94738337	T,NA	G,NA	0.934394,NA	0.00569051,NA	0.00798549,NA	0.322312,NA	0.000165747	0.000331263
3	rs79409162	94953145	C,NA	T,NA	0.984095,NA	-0.00990966,NA	0.0158037,NA	0.275209,NA	0.000165727	0.000331222
3	rs11107724	95188867	T,NA	G,NA	0.956262,NA	0.0187818,NA	0.00966771,NA	1.2836,NA	0.000165726	0.000331214
3	rs933897	95376464	T,T	C,C	0.573559,0.717262	0.00649724,0.00545911	0.0039978,0.00949232	0.982469,0.247784	0.000165608	0.000331437
3	rs61935757	95419999	T,NA	G,NA	0.930418,NA	-0.0101665,NA	0.00777053,NA	0.719514,NA	0.000165555	0.000330874
3	rs118185132	95085824	C,NA	T,NA	0.982107,NA	0.00493305,NA	0.014915,NA	0.130277,NA	0.000165468	0.000330708
3	rs142704543	94788964	C,C	G,G	0.977137,0.990079	-0.00507504,0.0719441	0.0132281,0.0431319	0.154138,1.02084	0.000165407	0.000330622
3	rs146921612	95062190	A,NA	G,NA	0.944334,NA	-0.00793026,NA	0.00862346,NA	0.446391,NA	0.000165318	0.000330433
3	rs56293535	95462693	T,NA	C,NA	0.930418,NA	-0.0101231,NA	0.00777053,NA	0.715209,NA	0.000165142	0.000330049
3	rs10466992	95041926	C,NA	A,NA	0.984095,NA	0.00966628,NA	0.0158037,NA	0.266986,NA	0.000165084	0.000329974
3	rs7310432	95377490	C,C	T,T	0.573559,0.717262	0.00649724,0.00540753	0.0039978,0.00949232	0.982469,0.244965	0.000165082	0.000330382
3	rs11107826	95363450	C,NA	T,NA	0.929423,NA	0.0100692,NA	0.00771974,NA	0.716437,NA	0.000165062	0.000329908
```
