## Supplementary material for "Characterization of shared and ancestry-specific signals driving complex traits using multi-ancestry fine-mapping": susiex_nc3.cs80.snp

```
BP	SNP	PIP(CS1)	LogBF(CS1,Pop1)	LogBF(CS1,Pop2)	PIP(CS2)	LogBF(CS2,Pop1)	LogBF(CS2,Pop2)	PIP(CS3)	LogBF(CS3,Pop1)	LogBF(CS3,Pop2)
94695405	rs73230151	1.29338e-10	-1.89388	-1.21517	5.88385e-05	-1.62608	-1.20287	5.88839e-05	-1.62637	-1.20292
94695459	rs141560812	1.09952e-09	-1.70498e-10	-0.968845	0.000386386	-1.70498e-10	-0.946909	0.000386967	-1.70498e-10	-0.946512
94695460	rs192210319	1.09952e-09	-1.70498e-10	-0.968845	0.000386386	-1.70498e-10	-0.946909	0.000386967	-1.70498e-10	-0.946512
94695715	rs139250566	1.09952e-09	-1.70498e-10	-0.968845	0.000386386	-1.70498e-10	-0.946909	0.000386967	-1.70498e-10	-0.946512
94696099	rs17022386	2.06812e-10	-1.82626	-0.813402	7.49133e-05	-1.80721	-0.7802	7.50017e-05	-1.80708	-0.780256
94696284	rs149844759	1.0985e-09	-1.70498e-10	-0.969778	0.000386011	-1.70498e-10	-0.94788	0.000386591	-1.70498e-10	-0.947484
94696378	rs116958152	5.18134e-10	-1.72124	-1.96647e-10	0.00020529	-1.57932	-1.96647e-10	0.000205568	-1.57907	-1.96647e-10
94696528	rs1918309	2.38736e-10	-1.85228	-0.643834	8.92033e-05	-1.77984	-0.632991	8.9336e-05	-1.77955	-0.632901
94698095	rs17243215	1.59396e-10	-1.83592	-1.06416	8.03827e-05	-1.49258	-1.02437	8.04355e-05	-1.4929	-1.0245
94698880	rs3803071	2.31702e-10	-1.82155	-0.704471	0.000120929	-1.43692	-0.671627	0.000121077	-1.43651	-0.671912
94699150	rs191489124	1.09209e-09	-1.70498e-10	-0.975622	0.00038367	-1.70498e-10	-0.953964	0.000384245	-1.70498e-10	-0.953572
94699348	rs143964312	1.09209e-09	-1.70498e-10	-0.975622	0.00038367	-1.70498e-10	-0.953964	0.000384245	-1.70498e-10	-0.953572
94699819	rs11107502	2.43243e-10	-1.24537	-1.23204	6.19673e-05	-1.54527	-1.23187	6.20406e-05	-1.5452	-1.23187
94701224	rs147656439	1.08998e-09	-1.70498e-10	-0.977556	0.000382898	-1.70498e-10	-0.955978	0.000383471	-1.70498e-10	-0.955588
94701318	rs8553	2.11634e-10	-1.77451	-0.842108	9.68287e-05	-1.53529	-0.795508	9.68521e-05	-1.53583	-0.795835
94701328	rs140727142	1.08998e-09	-1.70498e-10	-0.977556	0.000382898	-1.70498e-10	-0.955978	0.000383471	-1.70498e-10	-0.955588
94701558	rs79986594	5.44401e-10	-1.67179	-1.96647e-10	0.000161714	-1.81792	-1.96647e-10	0.000161912	-1.8178	-1.96647e-10
94701629	rs149081493	1.08998e-09	-1.70498e-10	-0.977556	0.000382898	-1.70498e-10	-0.955978	0.000383471	-1.70498e-10	-0.955588
94701894	rs117382918	5.38394e-10	-1.68289	-1.96647e-10	0.000164515	-1.80075	-1.96647e-10	0.000164716	-1.80063	-1.96647e-10
94702937	rs61927167	1.37745e-10	-1.81668	-1.22939	4.77436e-05	-1.811	-1.2269	4.77992e-05	-1.81095	-1.22689
94703017	rs141645637	1.0857e-09	-1.70498e-10	-0.981495	0.00038133	-1.70498e-10	-0.960081	0.0003819	-1.70498e-10	-0.959694
94703174	rs12427423	2.22771e-10	-1.89903	-0.666304	7.89657e-05	-1.89903	-0.635698	7.90483e-05	-1.89904	-0.635754
94703334	rs77595758	9.69706e-09	-1.70498e-10	1.2081	0.00333518	-1.70498e-10	1.20854	0.00333955	-1.70498e-10	1.20874
94703481	rs117421332	1.0857e-09	-1.70498e-10	-0.981495	0.00038133	-1.70498e-10	-0.960081	0.0003819	-1.70498e-10	-0.959694
94704433	rs138555570	1.0857e-09	-1.70498e-10	-0.981495	0.00038133	-1.70498e-10	-0.960081	0.0003819	-1.70498e-10	-0.959694
94705286	rs75297227	5.33902e-10	-1.69126	-1.96647e-10	0.00015987	-1.82938	-1.96647e-10	0.000160065	-1.82927	-1.96647e-10
94706953	rs80068879	8.51896e-10	-1.70498e-10	-1.22401	0.000291374	-1.70498e-10	-1.22914	0.0002917	-1.70498e-10	-1.22913
94707411	rs145537758	1.08025e-09	-1.70498e-10	-0.986525	0.000379337	-1.70498e-10	-0.965322	0.000379902	-1.70498e-10	-0.964938
94707412	rs146528478	7.50189e-10	-1.35115	-1.96647e-10	0.000412913	-0.88051	-1.96647e-10	0.000413578	-0.880006	-1.96647e-10
94707458	rs55726207	1.67584e-10	-1.89886	-0.951135	6.6957e-05	-1.78501	-0.914687	6.69933e-05	-1.78528	-0.914982
94707797	rs143053093	1.08025e-09	-1.70498e-10	-0.986525	0.000379337	-1.70498e-10	-0.965322	0.000379902	-1.70498e-10	-0.964938
94707835	rs148195241	1.08025e-09	-1.70498e-10	-0.986525	0.000379337	-1.70498e-10	-0.965322	0.000379902	-1.70498e-10	-0.964938
94707964	rs146960883	9.67829e-10	-1.70498e-10	-1.09642	0.000335817	-1.70498e-10	-1.08718	0.000336175	-1.70498e-10	-1.08722
94708399	rs116914770	1.0782e-09	-1.70498e-10	-0.988422	0.000378587	-1.70498e-10	-0.9673	0.000379151	-1.70498e-10	-0.966918
94708703	rs7966824	2.7285e-10	-1.82489	-0.537666	9.85216e-05	-1.80904	-0.504433	9.86371e-05	-1.8089	-0.504503
94708830	rs138454389	1.07723e-09	-1.70498e-10	-0.989323	0.000378232	-1.70498e-10	-0.968239	0.000378795	-1.70498e-10	-0.967858
94708869	rs117483675	1.07723e-09	-1.70498e-10	-0.989323	0.000378232	-1.70498e-10	-0.968239	0.000378795	-1.70498e-10	-0.967858
94709076	rs78809253	5.24329e-10	-1.70936	-1.96647e-10	0.000161649	-1.81832	-1.96647e-10	0.000161845	-1.81821	-1.96647e-10
94709642	rs144656973	1.0752e-09	-1.70498e-10	-0.99121	0.000377488	-1.70498e-10	-0.970207	0.000378049	-1.70498e-10	-0.969827
94709725	rs1973832	2.37256e-10	-1.58883	-0.913508	0.000140918	-1.07939	-0.876182	0.000141119	-1.07887	-0.876375
94710434	rs117275701	1.07414e-09	-1.70498e-10	-0.992196	0.0003771	-1.70498e-10	-0.971235	0.000377661	-1.70498e-10	-0.970855
94711460	rs11107505	2.72718e-10	-1.82537	-0.537666	0.000100005	-1.7941	-0.504433	0.000100123	-1.79395	-0.504503
94711640	rs7978911	2.07078e-10	-1.55221	-1.08617	0.000150355	-0.840054	-1.05069	0.000150446	-0.840434	-1.05081
94711951	rs117154689	8.08053e-10	-1.27685	-1.96647e-10	0.000554425	-0.585815	-1.96647e-10	0.00055471	-0.586406	-1.96647e-10
94712176	rs2365452	1.32795e-10	-1.85796	-1.2247	4.89581e-05	-1.78869	-1.22409	4.90338e-05	-1.78823	-1.22411
94712980	rs142527316	1.06814e-09	-1.70498e-10	-0.997805	0.000374901	-1.70498e-10	-0.977084	0.000375456	-1.70498e-10	-0.976709
94713005	rs369675457	1.06918e-09	-1.70498e-10	-0.99683	0.000375282	-1.70498e-10	-0.976067	0.000375839	-1.70498e-10	-0.975692
94713251	rs117757553	1.06814e-09	-1.70498e-10	-0.997805	0.000374901	-1.70498e-10	-0.977084	0.000375456	-1.70498e-10	-0.976709
94713800	rs2365453	1.80053e-10	-1.58695	-1.19127	6.13501e-05	-1.59908	-1.18807	6.14661e-05	-1.59831	-1.18806
94713879	rs118063530	1.06719e-09	-1.70498e-10	-0.998689	0.000374555	-1.70498e-10	-0.978007	0.00037511	-1.70498e-10	-0.977633
94713994	rs148351677	1.06719e-09	-1.70498e-10	-0.998689	0.000374555	-1.70498e-10	-0.978007	0.00037511	-1.70498e-10	-0.977633
94714013	rs117942111	1.0613e-09	-1.70498e-10	-1.00423	0.000372397	-1.70498e-10	-0.983784	0.000372947	-1.70498e-10	-0.983414
94715066	rs7979083	1.76084e-10	-1.57388	-1.22663	0.000104958	-1.02036	-1.22982	0.000104988	-1.02122	-1.22979
94715428	rs118155615	1.06419e-09	-1.70498e-10	-1.00151	0.000373455	-1.70498e-10	-0.980949	0.000374007	-1.70498e-10	-0.980577
94715714	rs60986619	2.67518e-10	-1.79989	-0.582401	9.71071e-05	-1.78322	-0.544707	9.72189e-05	-1.78311	-0.544779
94715833	rs77271674	6.19661e-10	-0.448308	-1.09399	0.000520968	0.411373	-1.05943	0.000520846	0.41015	-1.05955
94715991	rs151228933	1.58765e-09	-1.70498e-10	-0.601462	0.000564123	-1.70498e-10	-0.568474	0.000565026	-1.70498e-10	-0.567979
94716322	rs116963565	1.0613e-09	-1.70498e-10	-1.00423	0.000372397	-1.70498e-10	-0.983784	0.000372947	-1.70498e-10	-0.983414
94716344	rs117110359	1.0613e-09	-1.70498e-10	-1.00423	0.000372397	-1.70498e-10	-0.983784	0.000372947	-1.70498e-10	-0.983414
94716437	rs118067734	1.0613e-09	-1.70498e-10	-1.00423	0.000372397	-1.70498e-10	-0.983784	0.000372947	-1.70498e-10	-0.983414
94716696	rs116904155	1.05261e-09	-1.70498e-10	-1.01245	0.000359985	-1.70498e-10	-1.01768	0.000360395	-1.70498e-10	-1.01765
94716720	rs7134959	4.50808e-10	-1.86043	-1.96647e-10	0.000150618	-1.889	-1.96647e-10	0.000150784	-1.88901	-1.96647e-10
94716993	rs56750276	1.66647e-10	-1.63724	-1.21836	4.78534e-05	-1.81771	-1.2179	4.79047e-05	-1.81775	-1.21789
94716997	rs7973744	1.06028e-09	-1.70498e-10	-1.00519	0.000372024	-1.70498e-10	-0.984786	0.000372574	-1.70498e-10	-0.984417
94717107	rs78799941	6.30253e-10	-0.440962	-1.08439	0.000531484	0.420642	-1.04872	0.000531356	0.419416	-1.04884
94717187	rs78277263	6.39522e-10	-1.51075	-1.96647e-10	0.000270024	-1.30524	-1.96647e-10	0.000270697	-1.30385	-1.96647e-10
94717553	rs145888573	8.58609e-10	-1.70498e-10	-1.21616	0.000295877	-1.70498e-10	-1.2138	0.000296212	-1.70498e-10	-1.21378
94718554	rs7979054	2.5453e-10	-1.532	-0.900056	0.000157215	-0.985787	-0.860346	0.00015744	-0.985255	-0.860553
94719017	rs113918189	3.88137e-10	-1.71612	-0.293997	0.000252424	-1.14245	-0.23019	0.000252622	-1.14276	-0.2302
94719027	rs148178349	1.05642e-09	-1.70498e-10	-1.00883	0.00037061	-1.70498e-10	-0.988595	0.000371156	-1.70498e-10	-0.988229
94719098	rs142762977	5.02524e-10	-1.75183	-1.96647e-10	0.000155932	-1.85432	-1.96647e-10	0.000156116	-1.85425	-1.96647e-10
94719343	rs146046772	1.05743e-09	-1.70498e-10	-1.00788	0.000370979	-1.70498e-10	-0.987601	0.000371526	-1.70498e-10	-0.987233
94719403	rs73230164	2.76088e-10	-1.839	-0.511754	9.94314e-05	-1.827	-0.477273	9.95478e-05	-1.82688	-0.477336
94719629	rs139556691	1.05551e-09	-1.70498e-10	-1.0097	0.000370276	-1.70498e-10	-0.989498	0.000370821	-1.70498e-10	-0.989132
94719690	rs78877521	4.43025e-10	-1.87785	-1.96647e-10	0.000164356	-1.80171	-1.96647e-10	0.000164575	-1.80149	-1.96647e-10
94719742	rs117101674	1.05551e-09	-1.70498e-10	-1.0097	0.000370276	-1.70498e-10	-0.989498	0.000370821	-1.70498e-10	-0.989132
94719972	rs183524037	4.31502e-09	-1.70498e-10	0.398383	0.00155867	-1.70498e-10	0.447841	0.00156109	-1.70498e-10	0.44829
94720858	rs117321371	1.0536e-09	-1.70498e-10	-1.01151	0.000369576	-1.70498e-10	-0.991389	0.00037012	-1.70498e-10	-0.991025
94720965	rs151178734	1.0536e-09	-1.70498e-10	-1.01151	0.000369576	-1.70498e-10	-0.991389	0.00037012	-1.70498e-10	-0.991025
94721296	rs150469192	1.05326e-09	-1.70498e-10	-1.01183	0.000368528	-1.70498e-10	-0.99423	0.000369064	-1.70498e-10	-0.99388
94721780	rs113987418	2.75324e-10	-1.74762	-0.605907	8.93724e-05	-1.84254	-0.568394	8.95262e-05	-1.84245	-0.56787
94722051	rs138799197	1.0517e-09	-1.70498e-10	-1.01331	0.000368881	-1.70498e-10	-0.993273	0.000369423	-1.70498e-10	-0.99291
94722260	rs57041686	1.51138e-10	-1.88522	-1.06807	7.34601e-05	-1.57643	-1.03058	7.35094e-05	-1.57674	-1.0307
94722733	rs4761604	2.83614e-10	-1.83494	-0.488919	0.000102551	-1.81949	-0.453902	0.000102671	-1.81936	-0.453966
94722887	rs148124792	1.04981e-09	-1.70498e-10	-1.01511	0.000368189	-1.70498e-10	-0.995149	0.00036873	-1.70498e-10	-0.994788
94723028	rs184123893	1.04947e-09	-1.70498e-10	-1.01544	0.000368062	-1.70498e-10	-0.995494	0.000368602	-1.70498e-10	-0.995133
94723250	rs117722226	1.04947e-09	-1.70498e-10	-1.01544	0.000368062	-1.70498e-10	-0.995494	0.000368602	-1.70498e-10	-0.995133
94723445	rs139674021	1.04947e-09	-1.70498e-10	-1.01544	0.000368062	-1.70498e-10	-0.995494	0.000368602	-1.70498e-10	-0.995133
94723564	rs117004338	1.04857e-09	-1.70498e-10	-1.01629	0.000367734	-1.70498e-10	-0.996386	0.000368274	-1.70498e-10	-0.996025
94723752	rs12579666	2.29957e-10	-1.89712	-0.636469	8.18698e-05	-1.89354	-0.605077	8.19576e-05	-1.89351	-0.605135
94724729	rs80168527	4.59787e-10	-1.84071	-1.96647e-10	0.000180744	-1.70667	-1.96647e-10	0.000181079	-1.70592	-1.96647e-10
94724809	rs11107507	1.0467e-09	-1.70498e-10	-1.01808	0.000367048	-1.70498e-10	-0.998254	0.000367586	-1.70498e-10	-0.997895
94724969	rs116998328	5.27804e-10	-1.70275	-1.96647e-10	0.000158821	-1.83597	-1.96647e-10	0.000159014	-1.83586	-1.96647e-10
94725227	rs186772386	1.04572e-09	-1.70498e-10	-1.01901	0.00036669	-1.70498e-10	-0.999229	0.000367227	-1.70498e-10	-0.998871
94725351	rs117333942	8.61915e-10	-1.21232	-1.96647e-10	0.000599064	-0.508377	-1.96647e-10	0.000599192	-0.50927	-1.96647e-10
94727060	rs188331587	1.04299e-09	-1.70498e-10	-1.02163	0.000365687	-1.70498e-10	-1.00197	0.000366222	-1.70498e-10	-1.00161
94727180	rs146889147	1.04299e-09	-1.70498e-10	-1.02163	0.000365687	-1.70498e-10	-1.00197	0.000366222	-1.70498e-10	-1.00161
94728373	rs75958847	5.18611e-10	-1.72032	-1.96647e-10	0.000160505	-1.82542	-1.96647e-10	0.0001607	-1.82531	-1.96647e-10
94728509	rs118151017	5.1511e-10	-1.7271	-1.96647e-10	0.000159813	-1.82974	-1.96647e-10	0.000160006	-1.82964	-1.96647e-10
94728516	rs77306945	1.12372e-09	-1.70498e-10	-0.947072	0.000392104	-1.70498e-10	-0.93222	0.000392532	-1.70498e-10	-0.932233
94729146	rs141350673	5.14551e-10	-1.72818	-1.96647e-10	0.000179319	-1.71458	-1.96647e-10	0.000179503	-1.71466	-1.96647e-10
94729245	rs11107510	1.49441e-10	-1.86997	-1.09461	5.45776e-05	-1.8071	-1.09702	5.46625e-05	-1.80666	-1.09702
94729286	rs56215078	5.18611e-10	-1.72032	-1.96647e-10	0.000160505	-1.82542	-1.96647e-10	0.0001607	-1.82531	-1.96647e-10
94729373	rs139046818	5.03223e-10	-1.75044	-1.96647e-10	0.000173102	-1.74987	-1.96647e-10	0.000173278	-1.74995	-1.96647e-10
94729577	rs4761605	2.66446e-10	-1.88618	-0.500119	9.56535e-05	-1.87765	-0.465364	9.57594e-05	-1.87759	-0.465428
94729665	rs4761474	5.1026e-10	-1.73655	-1.96647e-10	0.000186428	-1.6757	-1.96647e-10	0.000186618	-1.67579	-1.96647e-10
94729680	rs12425532	2.98419e-10	-1.82144	-0.451534	0.000108203	-1.80408	-0.415658	0.000108331	-1.80394	-0.415724
94729698	rs79522377	5.95776e-10	-0.474813	-1.1068	0.000444224	0.266365	-1.07378	0.000444131	0.265161	-1.07389
94729745	rs73370311	2.18248e-09	-1.70498e-10	-0.283259	0.00078567	-1.70498e-10	-0.23721	0.000787043	-1.70498e-10	-0.236569
94730055	rs148995226	1.03836e-09	-1.70498e-10	-1.02607	0.000363992	-1.70498e-10	-1.00661	0.000364523	-1.70498e-10	-1.00626
94730218	rs117847702	5.41812e-10	-1.67656	-1.96647e-10	0.000158352	-1.83892	-1.96647e-10	0.000158522	-1.83896	-1.96647e-10
94730329	rs116911616	1.03836e-09	-1.70498e-10	-1.02607	0.000363992	-1.70498e-10	-1.00661	0.000364523	-1.70498e-10	-1.00626
94730738	rs80340157	4.59823e-10	-1.84063	-1.96647e-10	0.000152245	-1.87825	-1.96647e-10	0.000152413	-1.87826	-1.96647e-10
94731127	rs151027473	1.03655e-09	-1.70498e-10	-1.02782	0.000363327	-1.70498e-10	-1.00844	0.000363856	-1.70498e-10	-1.00809
94731188	rs73370315	8.36304e-10	-0.129216	-1.11327	0.000879464	0.95663	-1.08106	0.000879066	0.955181	-1.08117
94731805	rs140951759	1.03569e-09	-1.70498e-10	-1.02865	0.000363011	-1.70498e-10	-1.00931	0.00036354	-1.70498e-10	-1.00896
94732274	rs117757030	8.5574e-10	-1.70498e-10	-1.21951	0.000295281	-1.70498e-10	-1.21582	0.000295627	-1.70498e-10	-1.21575
94732338	rs183799121	1.03569e-09	-1.70498e-10	-1.02865	0.000363011	-1.70498e-10	-1.00931	0.00036354	-1.70498e-10	-1.00896
94732594	rs17022408	1.88405e-10	-1.52274	-1.21014	0.000136208	-0.789018	-1.20054	0.000136292	-0.789407	-1.20065
94732711	rs78941936	5.20491e-10	-1.7167	-1.96647e-10	0.00016088	-1.82309	-1.96647e-10	0.000161075	-1.82298	-1.96647e-10
94732826	rs139181975	9.66519e-10	-1.70498e-10	-1.09777	0.000328663	-1.70498e-10	-1.10871	0.000329038	-1.70498e-10	-1.10868
94732827	rs12425550	2.46383e-10	-1.88789	-0.5767	8.82356e-05	-1.87994	-0.543791	8.83314e-05	-1.8799	-0.543852
94733802	rs11107512	1.66151e-09	-0.555991	-1.96647e-10	0.00136197	0.312938	-1.96647e-10	0.00136398	0.313311	-1.96647e-10
94733959	rs149314252	1.03475e-09	-1.70498e-10	-1.02956	0.000362665	-1.70498e-10	-1.01027	0.000363194	-1.70498e-10	-1.00992
94734154	rs144629501	1.03389e-09	-1.70498e-10	-1.03039	0.000362352	-1.70498e-10	-1.01113	0.000362879	-1.70498e-10	-1.01078
94734990	rs11107513	1.43043e-10	-1.85182	-1.15651	5.27705e-05	-1.77719	-1.1606	5.2851e-05	-1.77672	-1.16066
94735153	rs4491278	1.29152e-10	-1.8955	-1.21498	4.46291e-05	-1.89516	-1.2102	4.46789e-05	-1.89514	-1.21021
94735171	rs146350913	4.41983e-10	-1.8802	-1.96647e-10	0.000182756	-1.6956	-1.96647e-10	0.000182965	-1.69556	-1.96647e-10
94735535	rs145426070	1.02714e-09	-1.70498e-10	-1.03694	0.000360384	-1.70498e-10	-1.01658	0.000360897	-1.70498e-10	-1.01626
94735578	rs149135820	5.07459e-09	-1.70498e-10	0.560527	0.00176838	-1.70498e-10	0.574072	0.00177113	-1.70498e-10	0.574524
94735695	rs147877250	1.03295e-09	-1.70498e-10	-1.0313	0.000362008	-1.70498e-10	-1.01208	0.000362535	-1.70498e-10	-1.01173
94735751	rs78100584	8.69891e-10	-1.70498e-10	-1.20311	0.000297513	-1.70498e-10	-1.20829	0.000297844	-1.70498e-10	-1.20828
94735816	rs141604981	9.83855e-10	-1.70498e-10	-1.08	0.000343963	-1.70498e-10	-1.06321	0.000344449	-1.70498e-10	-1.06291
94735838	rs147065810	1.03126e-09	-1.70498e-10	-1.03294	0.000361385	-1.70498e-10	-1.0138	0.000361911	-1.70498e-10	-1.01345
94735932	rs4761606	2.97587e-10	-1.56187	-0.713902	0.000185913	-0.997813	-0.680655	0.000186161	-0.997314	-0.680925
94736317	rs7973302	2.43029e-10	-1.89912	-0.579178	8.64084e-05	-1.89798	-0.54668	8.65002e-05	-1.89797	-0.546739
94736825	rs11837614	2.82204e-10	-1.6147	-0.71414	0.000154977	-1.17976	-0.680705	0.000155185	-1.17926	-0.680971
94736908	rs144567468	4.70712e-10	-1.81723	-1.96647e-10	0.000162889	-1.81068	-1.96647e-10	0.00016306	-1.81073	-1.96647e-10
94737630	rs141599904	1.03126e-09	-1.70498e-10	-1.03294	0.000361385	-1.70498e-10	-1.0138	0.000361911	-1.70498e-10	-1.01345
94738337	rs117341566	5.43367e-10	-1.67369	-1.96647e-10	0.000165543	-1.79451	-1.96647e-10	0.000165747	-1.79439	-1.96647e-10
94738351	rs148555868	1.03033e-09	-1.70498e-10	-1.03384	0.000361044	-1.70498e-10	-1.01475	0.000361569	-1.70498e-10	-1.0144
94738701	rs11107514	2.29766e-10	-1.30274	-1.23167	5.9122e-05	-1.59226	-1.23188	5.91871e-05	-1.59227	-1.23188
94739850	rs73230171	2.4909e-10	-1.89911	-0.554553	8.8702e-05	-1.89736	-0.521099	8.87963e-05	-1.89735	-0.52116
94739966	rs150985094	8.84038e-10	-1.70498e-10	-1.18697	0.000306075	-1.70498e-10	-1.17992	0.000306406	-1.70498e-10	-1.17994
94740098	rs141073155	5.08642e-10	-1.73973	-1.96647e-10	0.00020075	-1.60168	-1.96647e-10	0.000200976	-1.60167	-1.96647e-10
94740122	rs138514103	8.79966e-10	-1.19159	-1.96647e-10	0.000214857	-1.53377	-1.96647e-10	0.000215112	-1.53369	-1.96647e-10
94740151	rs77229792	5.23873e-10	-1.71023	-1.96647e-10	0.000158154	-1.84018	-1.96647e-10	0.000158345	-1.84007	-1.96647e-10
94740451	rs7967917	2.68447e-10	-1.60606	-0.772765	0.000161168	-1.07213	-0.749163	0.000161388	-1.07162	-0.749418
94740482	rs117120193	1.02772e-09	-1.70498e-10	-1.03637	0.000360089	-1.70498e-10	-1.0174	0.000360611	-1.70498e-10	-1.01705
94741262	rs138006302	9.34432e-09	-1.70498e-10	1.17105	0.00321385	-1.70498e-10	1.17148	0.00321805	-1.70498e-10	1.17168
94741404	rs116882504	8.44839e-10	-1.70498e-10	-1.23233	0.000290488	-1.70498e-10	-1.23218	0.000290809	-1.70498e-10	-1.23218
94741556	rs75430031	8.52758e-10	-1.70498e-10	-1.223	0.000294144	-1.70498e-10	-1.21967	0.000294464	-1.70498e-10	-1.2197
94741706	rs7138291	2.92632e-10	-1.78139	-0.511168	0.000105792	-1.76559	-0.476673	0.000105916	-1.76547	-0.476736
94741872	rs147542763	4.33717e-10	-1.89908	-1.96647e-10	0.000150456	-1.89007	-1.96647e-10	0.000150622	-1.89007	-1.96647e-10
94741947	rs78177096	6.78765e-10	-0.339395	-1.11181	0.000585597	0.548302	-1.07942	0.000585443	0.547043	-1.07953
94742003	rs186407333	1.09997e-09	-1.70498e-10	-0.968441	0.000376938	-1.70498e-10	-0.971665	0.000377358	-1.70498e-10	-0.971658
94742300	rs7311289	2.50868e-10	-1.87571	-0.57084	9.01965e-05	-1.86397	-0.537786	9.02959e-05	-1.86391	-0.537847
94742537	rs11615536	5.47045e-10	-1.66694	-1.96647e-10	0.000264834	-1.32464	-1.96647e-10	0.000265142	-1.32459	-1.96647e-10
94742690	rs7297475	2.08049e-10	-1.52766	-1.10604	0.000153446	-0.797465	-1.07293	0.000153539	-0.797852	-1.07305
94742788	rs116931335	1.02506e-09	-1.70498e-10	-1.03897	0.000359111	-1.70498e-10	-1.02012	0.000359631	-1.70498e-10	-1.01977
94742836	rs140233164	1.02506e-09	-1.70498e-10	-1.03897	0.000359111	-1.70498e-10	-1.02012	0.000359631	-1.70498e-10	-1.01977
94743017	rs143420452	9.64369e-10	-1.70498e-10	-1.1	0.00033427	-1.70498e-10	-1.0918	0.00033462	-1.70498e-10	-1.09186
94743818	rs73214103	1.91472e-10	-1.63837	-1.07836	0.000121378	-1.06283	-1.042	0.000121462	-1.06313	-1.04213
94743821	rs3952589	2.655e-10	-1.64839	-0.741474	0.000147136	-1.20522	-0.707162	0.000147333	-1.20473	-0.707427
94743835	rs74694332	1.29202e-08	-1.70498e-10	1.49507	0.00429404	-1.70498e-10	1.46124	0.00429873	-1.70498e-10	1.46122
94744118	rs3908179	4.73069e-10	-1.81197	-0.000261725	0.00018183	-1.71674	0.0160594	0.000182117	-1.71638	0.0161763
94744925	rs117618275	5.21947e-10	-1.71391	-1.96647e-10	0.00015783	-1.84222	-1.96647e-10	0.000158021	-1.84212	-1.96647e-10
94745419	rs139219017	4.48934e-10	-1.8646	-1.96647e-10	0.000153877	-1.86759	-1.96647e-10	0.000154043	-1.86762	-1.96647e-10
94745518	rs79671686	8.85463e-10	-1.70498e-10	-1.18536	0.000303089	-1.70498e-10	-1.18972	0.000303421	-1.70498e-10	-1.18973
94745712	rs68011496	5.23559e-10	-1.71082	-1.96647e-10	0.000149816	-1.89434	-1.96647e-10	0.000149981	-1.89434	-1.96647e-10
94747871	rs150858823	1.67595e-09	-1.70498e-10	-0.547338	0.000599406	-1.70498e-10	-0.507807	0.000600405	-1.70498e-10	-0.507247
94748104	rs117732099	1.66613e-10	-1.64196	-1.21384	4.79477e-05	-1.82033	-1.2133	4.79991e-05	-1.82037	-1.2133
94748112	rs114375408	2.33895e-10	-1.88588	-0.630727	8.38263e-05	-1.87581	-0.599186	8.39178e-05	-1.87577	-0.599244
94748553	rs11107517	2.54513e-10	-1.67979	-0.752337	0.000145139	-1.19645	-0.729608	0.000145328	-1.19599	-0.729869
94749252	rs149961147	2.3568e-10	-1.88439	-0.624613	8.44366e-05	-1.87483	-0.592915	8.4529e-05	-1.87478	-0.592973
94749906	rs190147954	1.02078e-09	-1.70498e-10	-1.04315	0.00035754	-1.70498e-10	-1.0245	0.000358056	-1.70498e-10	-1.02416
94750126	rs147076924	1.91467e-10	-1.63014	-1.08662	0.000122048	-1.04813	-1.0512	0.000122132	-1.04842	-1.05132
94750538	rs4761608	1.63809e-10	-1.77139	-1.10138	5.65795e-05	-1.76597	-1.10212	5.6671e-05	-1.76547	-1.10212
94750756	rs4761609	1.52171e-10	-1.84619	-1.10027	5.38483e-05	-1.81281	-1.10477	5.3929e-05	-1.81242	-1.10476
94752125	rs58906220	1.90822e-10	-1.63837	-1.08176	0.00012092	-1.06283	-1.04579	0.000121003	-1.06313	-1.04591
94752474	rs146232578	2.47567e-10	-1.88439	-0.575408	8.8288e-05	-1.87483	-0.548311	8.83844e-05	-1.87478	-0.548373
94752616	rs117088168	1.83938e-10	-1.63911	-1.11777	0.000106396	-1.14992	-1.08666	0.000106426	-1.15064	-1.08676
94753714	rs2365455	1.5469e-10	-1.86701	-1.06304	5.68376e-05	-1.79315	-1.0704	5.69264e-05	-1.79269	-1.0704
94754004	rs141577605	5.61683e-10	-1.64054	-1.96647e-10	0.000400441	-0.911179	-1.96647e-10	0.000400803	-0.911383	-1.96647e-10
94754075	rs11532364	1.58047e-10	-1.81101	-1.09757	5.79956e-05	-1.73925	-1.10413	5.80932e-05	-1.73868	-1.10413
94754244	rs79558719	6.42995e-10	-0.38713	-1.11821	0.000547586	0.488412	-1.08664	0.000547452	0.487169	-1.08674
94754395	rs78487108	4.42419e-10	-1.87922	-1.96647e-10	0.000151756	-1.88147	-1.96647e-10	0.00015192	-1.8815	-1.96647e-10
94756123	rs185072897	1.014e-09	-1.70498e-10	-1.04982	0.000355049	-1.70498e-10	-1.03149	0.00035556	-1.70498e-10	-1.03116
94756188	rs111450813	4.91758e-10	-1.77349	-1.96647e-10	0.000169783	-1.76923	-1.96647e-10	0.000169952	-1.76934	-1.96647e-10
94756244	rs2366436	2.77174e-10	-1.60612	-0.740704	0.000152683	-1.16616	-0.709224	0.000152889	-1.16565	-0.709485
94756741	rs75723758	1.86589e-10	-1.63526	-1.10731	0.000103844	-1.1865	-1.07436	0.000103874	-1.18721	-1.07447
94757114	rs11107518	1.96994e-10	-1.71497	-0.973333	5.94853e-05	-1.83291	-0.985105	5.95244e-05	-1.83333	-0.985133
94757826	rs7303686	2.3152e-10	-1.72306	-0.803754	0.000116928	-1.35857	-0.783618	0.00011708	-1.35814	-0.783855
94758356	rs73214110	2.40554e-10	-1.78722	-0.701314	8.65299e-05	-1.77105	-0.67221	8.6635e-05	-1.77088	-0.672271
94758424	rs78583384	1.85802e-10	-1.53537	-1.21142	0.000112114	-0.966173	-1.21806	0.00011215	-0.967024	-1.21799
94758926	rs138192764	4.35678e-10	-1.89457	-1.96647e-10	0.000161782	-1.81749	-1.96647e-10	0.000161961	-1.81749	-1.96647e-10
94759030	rs117752005	1.01488e-09	-1.70498e-10	-1.04895	0.000355372	-1.70498e-10	-1.03058	0.000355884	-1.70498e-10	-1.03025
94759141	rs117042974	1.01488e-09	-1.70498e-10	-1.04895	0.000355372	-1.70498e-10	-1.03058	0.000355884	-1.70498e-10	-1.03025
94759591	rs2176899	1.50269e-10	-1.8408	-1.11824	5.49275e-05	-1.77387	-1.12386	5.50174e-05	-1.77335	-1.12386
94759893	rs139578450	1.01348e-09	-1.70498e-10	-1.05033	0.000354859	-1.70498e-10	-1.03203	0.00035537	-1.70498e-10	-1.03169
94759988	rs74338208	4.34634e-10	-1.89697	-1.96647e-10	0.000190061	-1.6564	-1.96647e-10	0.000190261	-1.65645	-1.96647e-10
94759996	rs142865451	5.49394e-10	-1.66266	-1.96647e-10	0.000155596	-1.85648	-1.96647e-10	0.000155773	-1.85645	-1.96647e-10
94760035	rs147438774	1.41382e-09	-0.717425	-1.96647e-10	0.000634675	-0.450633	-1.96647e-10	0.000635818	-0.449939	-1.96647e-10
94760310	rs34306268	2.4312e-10	-1.84652	-0.631403	8.77375e-05	-1.82952	-0.59988	8.78364e-05	-1.82944	-0.599938
94760314	rs117714951	5.25825e-10	-1.70651	-1.96647e-10	0.000158484	-1.83809	-1.96647e-10	0.000158676	-1.83799	-1.96647e-10
94761701	rs12426243	2.51025e-10	-1.73013	-0.715788	9.02475e-05	-1.71411	-0.687078	9.03558e-05	-1.71396	-0.687138
94762118	rs78522470	6.48541e-10	-0.34916	-1.14759	0.000558528	0.541678	-1.12012	0.000558373	0.54039	-1.12021
94762349	rs12231228	2.30335e-10	-1.32148	-1.21045	5.9784e-05	-1.60566	-1.20734	5.98495e-05	-1.60567	-1.20735
94763899	rs117829816	5.24329e-10	-1.70936	-1.96647e-10	0.000161649	-1.81832	-1.96647e-10	0.000161845	-1.81821	-1.96647e-10
94763940	rs143723276	1.01181e-09	-1.70498e-10	-1.05198	0.000354247	-1.70498e-10	-1.03375	0.000354757	-1.70498e-10	-1.03342
94764127	rs56288927	1.75201e-10	-1.60286	-1.20268	0.000101156	-1.07638	-1.21071	0.000101202	-1.07711	-1.21062
94765496	rs17022417	1.3516e-10	-1.8538	-1.21121	7.12964e-05	-1.41901	-1.21789	7.13514e-05	-1.41942	-1.21782
94765721	rs17302889	1.97532e-10	-1.56627	-1.11931	0.000141336	-0.864725	-1.08788	0.000141425	-0.8651	-1.08799
94767410	rs11107520	1.45624e-10	-1.88344	-1.10701	5.15972e-05	-1.84792	-1.11236	5.16709e-05	-1.8476	-1.11236
94767770	rs76837686	4.46266e-10	-1.87056	-1.96647e-10	0.000153095	-1.87268	-1.96647e-10	0.000153269	-1.87266	-1.96647e-10
94768048	rs10777590	2.4309e-10	-1.6483	-0.829741	0.00012865	-1.23901	-0.807639	0.000128825	-1.23852	-0.807872
94769758	rs4761611	4.00331e-10	-1.82458	-0.154609	0.000155188	-1.71977	-0.139341	0.000155432	-1.71941	-0.139231
94769769	rs74340001	5.3599e-10	-1.68736	-1.96647e-10	0.000160233	-1.82711	-1.96647e-10	0.000160429	-1.827	-1.96647e-10
94769945	rs10507037	2.04916e-10	-1.72646	-0.922417	0.000116129	-1.2774	-0.871641	0.000116187	-1.27784	-0.87181
94770296	rs74506061	1.9827e-09	-0.379261	-1.96647e-10	0.0005474	-0.598566	-1.96647e-10	0.000548095	-0.598402	-1.96647e-10
94770810	rs77520352	4.33795e-10	-1.8989	-1.96647e-10	0.000151119	-1.88568	-1.96647e-10	0.000151286	-1.88568	-1.96647e-10
94771083	rs117672206	2.30203e-09	-1.70498e-10	-0.229926	0.000829754	-1.70498e-10	-0.182617	0.000831219	-1.70498e-10	-0.181959
94771514	rs3847817	1.43313e-10	-1.85686	-1.14958	5.15568e-05	-1.80707	-1.15399	5.16337e-05	-1.80669	-1.15399
94771556	rs118181957	9.93035e-10	-1.70498e-10	-1.07071	0.000347343	-1.70498e-10	-1.05343	0.000347836	-1.70498e-10	-1.05312
94772117	rs118143070	5.29809e-10	-1.69896	-1.96647e-10	0.000159164	-1.83381	-1.96647e-10	0.000159357	-1.8337	-1.96647e-10
94772262	rs3847818	1.44046e-10	-1.85376	-1.14759	5.18911e-05	-1.80251	-1.15209	5.19689e-05	-1.80212	-1.15209
94772291	rs140847791	2.30344e-09	-1.70498e-10	-0.229318	0.000830598	-1.70498e-10	-0.1816	0.000832078	-1.70498e-10	-0.180925
94772488	rs149324362	2.29821e-09	-1.70498e-10	-0.231589	0.00082867	-1.70498e-10	-0.183924	0.000830146	-1.70498e-10	-0.18325
94772742	rs2271979	2.87374e-10	-1.83783	-0.472863	0.000155057	-1.42349	-0.436463	0.000155162	-1.42373	-0.436644
94773533	rs3847819	1.40209e-10	-1.85152	-1.17682	5.05255e-05	-1.80084	-1.18043	5.06036e-05	-1.8004	-1.18043
94773672	rs78026114	5.29809e-10	-1.69896	-1.96647e-10	0.000159164	-1.83381	-1.96647e-10	0.000159357	-1.8337	-1.96647e-10
94774081	rs117319412	5.36386e-10	-1.68662	-1.96647e-10	0.000156694	-1.84945	-1.96647e-10	0.000156865	-1.84946	-1.96647e-10
94774519	rs11107523	3.16209e-10	-1.78523	-0.429838	0.000184055	-1.29141	-0.397108	0.000184174	-1.29169	-0.397283
94775210	rs117449928	5.1836e-10	-1.7208	-1.96647e-10	0.000157233	-1.84602	-1.96647e-10	0.000157422	-1.84592	-1.96647e-10
94775410	rs140740146	5.1285e-09	-1.70498e-10	0.571093	0.00176861	-1.70498e-10	0.574206	0.00177137	-1.70498e-10	0.574656
94775865	rs117973814	9.60626e-10	-1.70498e-10	-1.10389	0.000329806	-1.70498e-10	-1.10524	0.000330179	-1.70498e-10	-1.10522
94775926	rs6538496	6.81381e-10	-1.59576	0.148407	0.000401925	-1.11488	0.207398	0.000402093	-1.11519	0.207022
94775998	rs149084317	9.76332e-10	-1.70498e-10	-1.08767	0.00034119	-1.70498e-10	-1.07131	0.00034167	-1.70498e-10	-1.07101
94777177	rs73218250	1.94697e-10	-1.70673	-0.993301	0.00011159	-1.24044	-0.948474	0.000111647	-1.24089	-0.948623
94777382	rs144667831	9.74516e-10	-1.70498e-10	-1.08953	0.000340521	-1.70498e-10	-1.07327	0.000340999	-1.70498e-10	-1.07297
94777685	rs148144675	8.49392e-10	-1.70498e-10	-1.22695	0.00029236	-1.70498e-10	-1.22576	0.000292681	-1.70498e-10	-1.22577
94777741	rs182936872	5.58115e-10	-1.64691	-1.96647e-10	0.000201156	-1.59966	-1.96647e-10	0.000201422	-1.59945	-1.96647e-10
94778103	rs116852661	5.20048e-10	-1.71755	-1.96647e-10	0.000157513	-1.84424	-1.96647e-10	0.000157703	-1.84414	-1.96647e-10
94778581	rs1961780	6.88221e-10	-1.54061	0.103247	0.000472324	-0.896351	0.15027	0.000472455	-0.896805	0.149895
94778832	rs139283841	9.59846e-10	-1.70498e-10	-1.1047	0.000335413	-1.70498e-10	-1.08838	0.000335784	-1.70498e-10	-1.08838
94778864	rs76974577	8.34295e-10	-0.167121	-1.07777	0.000753979	0.762961	-1.04134	0.00075373	0.761648	-1.04147
94778949	rs145552151	9.69268e-10	-1.70498e-10	-1.09493	0.000338585	-1.70498e-10	-1.07897	0.000339058	-1.70498e-10	-1.07868
94779565	rs148196486	9.68244e-10	-1.70498e-10	-1.09599	0.000338207	-1.70498e-10	-1.08009	0.000338679	-1.70498e-10	-1.0798
94779728	rs80096320	4.724e-10	-1.81814	0.00449158	0.000160756	-1.84891	0.0250574	0.000160916	-1.84898	0.0250078
94779827	rs150330758	8.47071e-10	-1.70498e-10	-1.22969	0.000291462	-1.70498e-10	-1.22884	0.000291783	-1.70498e-10	-1.22884
94781696	rs73218251	2.04832e-10	-1.69647	-0.952818	0.000118829	-1.22156	-0.9045	0.000118887	-1.22202	-0.904661
94781853	rs113091758	6.00683e-10	-1.57341	-1.96647e-10	0.000232503	-1.45484	-1.96647e-10	0.0002328	-1.45467	-1.96647e-10
94781861	rs79997997	5.20048e-10	-1.71755	-1.96647e-10	0.000157513	-1.84424	-1.96647e-10	0.000157703	-1.84414	-1.96647e-10
94781974	rs10777591	2.54809e-10	-1.67936	-0.751598	0.000137765	-1.25743	-0.720761	0.000137948	-1.25696	-0.721021
94782004	rs116982475	5.18611e-10	-1.72032	-1.96647e-10	0.000160505	-1.82542	-1.96647e-10	0.0001607	-1.82531	-1.96647e-10
94782827	rs10745683	4.59609e-10	-1.85719	0.0160955	0.000179258	-1.74744	0.0325243	0.000179542	-1.74708	0.0326419
94783272	rs10128868	1.37911e-10	-1.85422	-1.19064	4.92899e-05	-1.81455	-1.19148	4.93657e-05	-1.81412	-1.19148
94783765	rs7957576	2.30128e-10	-1.67878	-0.854061	0.000124062	-1.25306	-0.829909	0.000124231	-1.25257	-0.830134
94784016	rs116998093	5.3439e-10	-1.69035	-1.96647e-10	0.000163692	-1.80576	-1.96647e-10	0.000163892	-1.80564	-1.96647e-10
94784081	rs73218254	1.77564e-10	-1.56015	-1.23199	0.000104268	-1.02444	-1.23234	0.000104326	-1.025	-1.23234
94784083	rs73218255	1.8927e-10	-1.49641	-1.2319	0.000115319	-0.923707	-1.23234	0.000115379	-0.924293	-1.23234
94784130	rs11107524	1.7587e-10	-1.58871	-1.21302	4.94203e-05	-1.78974	-1.21365	4.9473e-05	-1.78978	-1.21364
94785089	rs138139095	2.59516e-10	-1.89192	-0.520739	9.30258e-05	-1.8844	-0.486471	9.31275e-05	-1.88435	-0.486534
94785770	rs139931092	3.80657e-10	-1.05747	-0.972103	0.000259175	-0.420829	-0.925415	0.000259315	-0.421237	-0.92557
94786254	rs113612988	1.41246e-10	-1.85405	-1.16692	5.2171e-05	-1.77775	-1.17147	5.22515e-05	-1.77732	-1.17147
94786306	rs149865949	2.10127e-09	-1.70498e-10	-0.321179	0.000763866	-1.70498e-10	-0.265354	0.000765115	-1.70498e-10	-0.264826
94787301	rs147923831	3.04648e-10	-1.80237	-0.449949	0.000110213	-1.78729	-0.414037	0.000110345	-1.78714	-0.414103
94787309	rs141789029	3.96327e-10	-0.94928	-1.03996	0.000303853	-0.187658	-0.999543	0.000303996	-0.188159	-0.999679
94787382	rs143814640	1.34102e-09	-1.70498e-10	-0.77029	0.000478562	-1.70498e-10	-0.732961	0.00047929	-1.70498e-10	-0.732546
94787591	rs148180210	1.31105e-09	-1.70498e-10	-0.792891	0.000475231	-1.70498e-10	-0.739946	0.000475764	-1.70498e-10	-0.73993
94788683	rs56339017	2.00855e-10	-1.47255	-1.19634	0.000119512	-0.916866	-1.20347	0.000119548	-0.917763	-1.20337
94788785	rs56178377	9.18132e-10	0.0787667	-1.2279	0.00085658	1.07339	-1.22419	0.000856135	1.07182	-1.22424
94788877	rs11107526	3.93203e-10	-1.84404	-0.153108	0.000150897	-1.74932	-0.137829	0.00015113	-1.74899	-0.13772
94788964	rs142704543	4.84705e-10	-1.82522	0.0372828	0.000165242	-1.85445	0.0581184	0.000165407	-1.85451	0.0580681
94789356	rs7308695	2.48152e-10	-1.5894	-0.868031	0.000150582	-1.04325	-0.845992	0.000150791	-1.04274	-0.846211
94789456	rs141750002	1.30309e-09	-1.70498e-10	-0.798981	0.00046449	-1.70498e-10	-0.762806	0.00046519	-1.70498e-10	-0.762405
94790324	rs61143362	1.64548e-10	-1.84973	-1.01855	7.10408e-05	-1.64973	-0.990766	7.10784e-05	-1.65006	-0.991009
94791968	rs4761613	1.4574e-10	-1.81076	-1.17889	5.69441e-05	-1.68098	-1.1807	5.70441e-05	-1.68033	-1.1807
94793088	rs140288265	8.5199e-10	-1.70498e-10	-1.2239	0.000293276	-1.70498e-10	-1.22263	0.000293606	-1.70498e-10	-1.22261
94793764	rs10859694	1.33782e-10	-1.88472	-1.19054	4.89487e-05	-1.82202	-1.19096	4.90224e-05	-1.82162	-1.19096
94794801	rs76748645	2.15695e-09	0.76278	-1.05781	0.00146686	1.40635	-1.01922	0.00146626	1.40497	-1.01935
94794813	rs143886508	9.29512e-10	-1.70498e-10	-1.13682	0.000325622	-1.70498e-10	-1.11801	0.00032606	-1.70498e-10	-1.11777
94795267	rs74564330	5.24329e-10	-1.70936	-1.96647e-10	0.000161649	-1.81832	-1.96647e-10	0.000161845	-1.81821	-1.96647e-10
94795357	rs77684601	5.25825e-10	-1.70651	-1.96647e-10	0.000158484	-1.83809	-1.96647e-10	0.000158676	-1.83799	-1.96647e-10
94795496	rs4761476	1.29565e-10	-1.89528	-1.21201	4.67778e-05	-1.84572	-1.21262	4.68467e-05	-1.84535	-1.21262
94795798	rs148029515	9.26492e-10	-1.70498e-10	-1.14007	0.00032504	-1.70498e-10	-1.1198	0.000325389	-1.70498e-10	-1.11983
94796512	rs147343407	1.9809e-09	-1.70498e-10	-0.38017	0.000711403	-1.70498e-10	-0.336507	0.000712623	-1.70498e-10	-0.335899
94796513	rs139051806	9.26254e-10	-1.70498e-10	-1.14033	0.000322648	-1.70498e-10	-1.12718	0.000323083	-1.70498e-10	-1.12694
94796955	rs148769208	8.70667e-10	-1.20222	-1.96647e-10	0.000855582	-0.151964	-1.96647e-10	0.000856115	-0.152447	-1.96647e-10
94797542	rs76932261	1.95976e-10	-1.60534	-1.08814	0.000117316	-1.08382	-1.05506	0.000117339	-1.0846	-1.05519
94797640	rs75112742	8.48003e-10	-0.126064	-1.10253	0.000770084	0.813803	-1.07105	0.000769822	0.812478	-1.07117
94797739	rs4761614	2.6109e-10	-1.57019	-0.836423	0.000154598	-1.05574	-0.807178	0.000154813	-1.05522	-0.807412
94797900	rs78963711	4.39477e-10	-1.88589	-1.96647e-10	0.000172429	-1.75376	-1.96647e-10	0.000172617	-1.75378	-1.96647e-10
94798053	rs12425425	2.76813e-10	-1.84141	-0.506727	0.000101774	-1.80886	-0.472127	0.00010189	-1.80877	-0.472191
94798899	rs76838025	5.45346e-10	-1.67005	-1.96647e-10	0.000200808	-1.60139	-1.96647e-10	0.000201063	-1.60123	-1.96647e-10
94798910	rs17303308	4.35718e-10	-1.89448	-1.96647e-10	0.000149637	-1.89553	-1.96647e-10	0.000149801	-1.89554	-1.96647e-10
94799986	rs145913206	2.29505e-09	-1.70498e-10	-0.232963	0.000827505	-1.70498e-10	-0.185331	0.000828979	-1.70498e-10	-0.184657
94800077	rs73370361	1.83412e-10	-1.59028	-1.16946	8.92049e-05	-1.2589	-1.15391	8.92518e-05	-1.25932	-1.15407
94800262	rs11107530	1.32516e-10	-1.89891	-1.18586	4.79481e-05	-1.84362	-1.19001	4.80167e-05	-1.84328	-1.19002
94800581	rs147018126	2.15031e-09	0.695894	-0.994001	0.00125763	1.18248	-0.949237	0.00125705	1.18106	-0.949386
94800629	rs117456735	2.19595e-09	0.718789	-0.995891	0.00128674	1.20742	-0.951298	0.00128614	1.206	-0.951447
94801321	rs11107531	2.12573e-10	-1.67543	-0.936765	9.12084e-05	-1.4912	-0.899397	9.12277e-05	-1.4918	-0.899694
94801427	rs61927185	1.39359e-10	-1.80215	-1.23227	5.01572e-05	-1.75701	-1.23157	5.02139e-05	-1.75699	-1.23157
94801634	rs140450269	5.04955e-10	-1.74701	-1.96647e-10	0.000155074	-1.85984	-1.96647e-10	0.000155258	-1.85976	-1.96647e-10
94801942	rs12368829	5.93968e-10	-1.58465	-1.96647e-10	0.000333332	-1.09461	-1.96647e-10	0.000333705	-1.09459	-1.96647e-10
94802770	rs141372203	1.94273e-08	1.90296	-1.96647e-10	0.00790801	2.07189	-1.96647e-10	0.00792593	2.07304	-1.96647e-10
94804004	rs78518046	5.04955e-10	-1.74701	-1.96647e-10	0.000155074	-1.85984	-1.96647e-10	0.000155258	-1.85976	-1.96647e-10
94804184	rs73370367	3.46903e-10	-0.894571	-1.22786	0.000236933	-0.205375	-1.23059	0.000237073	-0.205914	-1.23057
94805735	rs79115110	4.97431e-10	-1.76202	-1.96647e-10	0.00015642	-1.8512	-1.96647e-10	0.000156606	-1.85112	-1.96647e-10
94805764	rs78473865	3.48149e-10	-1.09141	-1.02744	0.00021475	-0.548478	-0.985792	0.000214866	-0.548904	-0.985932
94805921	rs74757516	6.25228e-10	-1.53336	-1.96647e-10	0.000382099	-0.958066	-1.96647e-10	0.00038231	-0.95862	-1.96647e-10
94806505	rs145694576	4.34282e-10	-1.89778	-1.96647e-10	0.000156991	-1.84756	-1.96647e-10	0.000157169	-1.84753	-1.96647e-10
94806526	rs77878948	3.50257e-10	-1.08381	-1.02899	0.000216448	-0.538666	-0.987728	0.000216567	-0.539094	-0.987859
94809301	rs55643569	3.56791e-10	-1.00506	-1.08926	0.000244551	-0.349808	-1.05451	0.000244667	-0.350323	-1.05463
94809362	rs190644412	4.83492e-10	-1.79044	-1.96647e-10	0.000154544	-1.86327	-1.96647e-10	0.000154721	-1.86323	-1.96647e-10
94809615	rs73218259	2.92573e-10	-1.71456	-0.578196	0.000106028	-1.69472	-0.545324	0.000106156	-1.69456	-0.545384
94809824	rs73370372	3.01933e-10	-1.03079	-1.23048	0.000177152	-0.49472	-1.23202	0.000177148	-0.495857	-1.23201
94810369	rs73218261	1.95867e-10	-1.89699	-0.797048	6.76256e-05	-1.89906	-0.790697	6.76946e-05	-1.89906	-0.790781
94810397	rs141565624	8.65009e-10	-1.70498e-10	-1.20873	0.000300077	-1.70498e-10	-1.19971	0.000300447	-1.70498e-10	-1.19958
94811362	rs151004395	4.86364e-10	-1.78452	-1.96647e-10	0.000154417	-1.86409	-1.96647e-10	0.000154599	-1.86402	-1.96647e-10
94811936	rs137892447	1.66276e-09	-0.55524	-1.96647e-10	0.000361568	-1.0133	-1.96647e-10	0.000361842	-1.01364	-1.96647e-10
94812061	rs6538497	1.63042e-10	-1.65225	-1.22521	8.95666e-05	-1.17994	-1.22882	8.96196e-05	-1.18049	-1.22879
94812123	rs6538498	2.32911e-10	-1.53859	-0.982231	0.00013086	-1.05958	-0.970039	0.000131049	-1.05904	-0.970237
94812237	rs77261061	1.36979e-09	-0.749065	-1.96647e-10	0.000391162	-0.934624	-1.96647e-10	0.000391654	-0.934472	-1.96647e-10
94812486	rs117399699	4.35957e-10	-1.89393	-1.96647e-10	0.0001549	-1.86096	-1.96647e-10	0.000155073	-1.86096	-1.96647e-10
94812785	rs117831795	4.36071e-10	-1.89367	-1.96647e-10	0.000150792	-1.88785	-1.96647e-10	0.00015096	-1.88784	-1.96647e-10
94812972	rs115861900	4.90608e-10	-1.77583	-1.96647e-10	0.000155171	-1.85922	-1.96647e-10	0.000155355	-1.85914	-1.96647e-10
94813276	rs79360427	4.90608e-10	-1.77583	-1.96647e-10	0.000155171	-1.85922	-1.96647e-10	0.000155355	-1.85914	-1.96647e-10
94813453	rs11831905	3.04767e-10	-1.02411	-1.22781	0.000176435	-0.500229	-1.23056	0.000176445	-0.501302	-1.23054
94813544	rs78428051	4.90608e-10	-1.77583	-1.96647e-10	0.000155171	-1.85922	-1.96647e-10	0.000155355	-1.85914	-1.96647e-10
94813745	rs117278884	3.09125e-08	-1.70498e-10	2.36744	0.0114356	-1.70498e-10	2.44074	0.0114559	-1.70498e-10	2.44141
94814496	rs183215703	8.90888e-10	-1.70498e-10	-1.17926	0.000309382	-1.70498e-10	-1.16917	0.000309782	-1.70498e-10	-1.16898
94814980	rs192455307	8.56695e-10	-1.70498e-10	-1.21839	0.000295615	-1.70498e-10	-1.21469	0.000295941	-1.70498e-10	-1.21469
94815375	rs11833200	1.58398e-10	-1.68195	-1.22442	8.4356e-05	-1.24044	-1.22826	8.44117e-05	-1.24092	-1.22823
94815510	rs11107533	1.35474e-10	-1.88539	-1.1773	4.77153e-05	-1.85794	-1.18055	4.77826e-05	-1.85765	-1.18054
94815525	rs149042725	9.58602e-10	-1.70498e-10	-1.106	0.000334645	-1.70498e-10	-1.09067	0.000335109	-1.70498e-10	-1.0904
94816022	rs61927186	1.48476e-10	-1.83012	-1.14094	4.80445e-05	-1.88506	-1.14656	4.80891e-05	-1.88524	-1.14655
94816066	rs143075823	9.5676e-10	-1.70498e-10	-1.10792	0.000333964	-1.70498e-10	-1.09271	0.000334426	-1.70498e-10	-1.09243
94817022	rs117868072	2.01595e-10	-1.8617	-0.803518	6.85609e-05	-1.87365	-0.802369	6.86255e-05	-1.87373	-0.802461
94817052	rs144068127	2.83982e-10	-1.21518	-1.10739	0.000168077	-0.70488	-1.07444	0.000168173	-0.705301	-1.07455
94817420	rs62621447	2.86447e-10	-1.19351	-1.12042	0.000170428	-0.676296	-1.08914	0.000170526	-0.676722	-1.08924
94817473	rs117359285	4.40065e-10	-1.88455	-1.96647e-10	0.000150999	-1.88647	-1.96647e-10	0.000151163	-1.88649	-1.96647e-10
94817718	rs11107534	1.48611e-10	-1.84085	-1.1293	4.84744e-05	-1.88966	-1.13305	4.85208e-05	-1.8898	-1.13306
94817847	rs61759828	5.02367e-10	-1.75214	-1.96647e-10	0.000154673	-1.86243	-1.96647e-10	0.000154857	-1.86235	-1.96647e-10
94817957	rs3751186	1.39023e-10	-1.87772	-1.15911	4.92669e-05	-1.84528	-1.16121	4.93384e-05	-1.84494	-1.16121
94818567	rs145467361	9.4689e-10	-1.70498e-10	-1.11829	0.000330311	-1.70498e-10	-1.10371	0.000330765	-1.70498e-10	-1.10344
94818615	rs148842581	9.27549e-10	-1.13893	-1.96647e-10	0.000288004	-1.24077	-1.96647e-10	0.000288258	-1.241	-1.96647e-10
94818835	rs182304873	9.4572e-10	-1.70498e-10	-1.11953	0.000329878	-1.70498e-10	-1.10502	0.00033033	-1.70498e-10	-1.10476
94818839	rs12578115	1.97796e-10	-1.8504	-0.833844	6.73163e-05	-1.86658	-0.827767	6.73803e-05	-1.86665	-0.827847
94819221	rs112063955	4.46345e-10	-1.87038	-1.96647e-10	0.000165903	-1.79234	-1.96647e-10	0.000166084	-1.79236	-1.96647e-10
94819500	rs73218265	2.91508e-10	-1.22071	-1.0757	0.000171978	-0.717334	-1.03905	0.000172078	-0.717732	-1.03917
94819672	rs138161993	3.07613e-10	-1.17791	-1.06472	0.000184071	-0.66106	-1.02736	0.000184176	-0.661467	-1.02749
94820110	rs142614882	9.3462e-10	-1.13134	-1.96647e-10	0.000956241	-0.040736	-1.96647e-10	0.000956822	-0.0412339	-1.96647e-10
94820434	rs77933094	6.01673e-10	-1.57176	-1.96647e-10	0.000205346	-1.57905	-1.96647e-10	0.000205593	-1.57895	-1.96647e-10
94821089	rs4761615	2.39257e-10	-1.49068	-1.00326	0.000131741	-1.02477	-0.998138	0.000131936	-1.02422	-0.998318
94821511	rs139056277	2.14411e-09	-1.70498e-10	-0.300995	0.000771821	-1.70498e-10	-0.254993	0.000773178	-1.70498e-10	-0.254342
94821570	rs145119446	9.40844e-10	-1.70498e-10	-1.1247	0.000326779	-1.70498e-10	-1.11446	0.000327224	-1.70498e-10	-1.11421
94822270	rs6538499	2.39261e-10	-1.53111	-0.962812	0.000134716	-1.05049	-0.950081	0.000134911	-1.04995	-0.950281
94822289	rs68122601	1.26738e-10	-1.89905	-1.2303	4.4509e-05	-1.87678	-1.23127	4.45529e-05	-1.87688	-1.23129
94823023	rs117499387	9.24508e-10	-1.14221	-1.96647e-10	0.000940867	-0.0569442	-1.96647e-10	0.000941473	-0.0574056	-1.96647e-10
94823043	rs76368427	4.92422e-10	-1.77214	-1.96647e-10	0.000153192	-1.87206	-1.96647e-10	0.000153372	-1.87199	-1.96647e-10
94823359	rs145054441	2.5207e-09	-0.139183	-1.96647e-10	0.000534623	-0.622184	-1.96647e-10	0.000534885	-0.622799	-1.96647e-10
94823510	rs138843388	1.22465e-09	-1.70498e-10	-0.861062	0.000425185	-1.70498e-10	-0.851221	0.000425653	-1.70498e-10	-0.851228
94824569	rs139448126	9.28662e-10	-1.70498e-10	-1.13773	0.000323545	-1.70498e-10	-1.12441	0.000323981	-1.70498e-10	-1.12417
94824848	rs74428157	9.12326e-10	-1.15548	-1.96647e-10	0.000408175	-0.892051	-1.96647e-10	0.000408805	-0.891614	-1.96647e-10
94825436	rs117052221	5.12161e-09	0.569749	-1.96647e-10	0.00113934	0.134462	-1.96647e-10	0.00114067	0.134518	-1.96647e-10
94826085	rs7980846	2.46058e-10	-1.54926	-0.916649	0.000151715	-0.973231	-0.908512	0.000151929	-0.97271	-0.908726
94826832	rs78606811	4.85364e-10	-1.78658	-1.96647e-10	0.00015221	-1.87849	-1.96647e-10	0.000152387	-1.87843	-1.96647e-10
94826903	rs10450731	1.26928e-10	-1.89795	-1.22991	4.41283e-05	-1.88583	-1.23081	4.41723e-05	-1.88592	-1.23083
94826994	rs1520723	2.59276e-10	-1.47021	-0.943375	0.000168082	-0.849819	-0.929474	0.000168327	-0.849262	-0.929683
94827315	rs138170234	6.55265e-10	-1.48644	-1.96647e-10	0.000230051	-1.46545	-1.96647e-10	0.000230277	-1.46557	-1.96647e-10
94827680	rs117939359	6.11996e-10	-1.55475	-1.96647e-10	0.000214475	-1.53555	-1.96647e-10	0.000214688	-1.53567	-1.96647e-10
94827917	rs76557995	4.86733e-10	-1.78376	-1.96647e-10	0.000152395	-1.87727	-1.96647e-10	0.000152573	-1.87721	-1.96647e-10
94828256	rs75775569	1.43401e-09	-0.703242	-1.96647e-10	0.000411248	-0.88455	-1.96647e-10	0.000411586	-0.884834	-1.96647e-10
94828506	rs75840185	4.85364e-10	-1.78658	-1.96647e-10	0.00015221	-1.87849	-1.96647e-10	0.000152387	-1.87843	-1.96647e-10
94829076	rs73218270	1.47365e-10	-1.89557	-1.083	5.08689e-05	-1.8951	-1.0794	5.09238e-05	-1.89507	-1.07945
94829101	rs76983576	4.81664e-10	-1.79423	-1.96647e-10	0.000153605	-1.86936	-1.96647e-10	0.000153785	-1.8693	-1.96647e-10
94829760	rs148559271	8.60883e-10	-1.70498e-10	-1.21352	0.000297798	-1.70498e-10	-1.20733	0.000298162	-1.70498e-10	-1.20721
94830096	rs114386168	4.85364e-10	-1.78658	-1.96647e-10	0.00015221	-1.87849	-1.96647e-10	0.000152387	-1.87843	-1.96647e-10
94830475	rs149723171	4.8151e-10	-1.79455	-1.96647e-10	0.000151704	-1.88182	-1.96647e-10	0.00015188	-1.88176	-1.96647e-10
94830500	rs11107536	1.48071e-10	-1.85791	-1.11587	5.34207e-05	-1.80109	-1.12446	5.35045e-05	-1.80064	-1.12445
94831105	rs4604938	2.668e-10	-1.44837	-0.936602	0.000162123	-0.884504	-0.930889	0.000162365	-0.883913	-0.93109
94831348	rs116905395	1.95169e-10	-1.63971	-1.0579	9.71975e-05	-1.26985	-1.05716	9.73447e-05	-1.26948	-1.05711
94831562	rs145221816	8.44902e-10	-1.70498e-10	-1.23225	0.000290563	-1.70498e-10	-1.23193	0.000290883	-1.70498e-10	-1.23193
94832485	rs138652638	8.82037e-10	-1.70498e-10	-1.18924	0.000306461	-1.70498e-10	-1.17866	0.000306803	-1.70498e-10	-1.17864
94832684	rs141175365	8.57012e-10	-1.70498e-10	-1.21802	0.000296241	-1.70498e-10	-1.21257	0.0002966	-1.70498e-10	-1.21247
94832692	rs61430337	1.9778e-10	-1.89832	-0.785994	6.83788e-05	-1.89912	-0.779564	6.84487e-05	-1.89912	-0.77965
94832751	rs147064459	6.67809e-10	-1.46747	-1.96647e-10	0.000193727	-1.6373	-1.96647e-10	0.000193941	-1.6373	-1.96647e-10
94832760	rs56940275	2.9955e-10	-1.20088	-1.06831	0.000192769	-0.611409	-1.03085	0.000192867	-0.611879	-1.03097
94832820	rs112536418	5.43684e-10	-1.67311	-1.96647e-10	0.000224318	-1.49068	-1.96647e-10	0.000224592	-1.49057	-1.96647e-10
94832834	rs139072292	8.56619e-10	-1.70498e-10	-1.21848	0.000296081	-1.70498e-10	-1.21311	0.000296439	-1.70498e-10	-1.21301
94833326	rs7974840	2.5945e-10	-1.44863	-0.964285	0.000134127	-1.04934	-0.955619	0.000134415	-1.04823	-0.955693
94833806	rs73218275	3.00965e-10	-1.20898	-1.0555	0.000178609	-0.701867	-1.01668	0.000178712	-0.702268	-1.01681
94835337	rs12581922	8.87026e-10	-1.70498e-10	-1.1836	0.000304082	-1.70498e-10	-1.18645	0.000304415	-1.70498e-10	-1.18646
94835788	rs146153581	1.26432e-09	-1.70498e-10	-0.829186	0.000436681	-1.70498e-10	-0.824543	0.000437159	-1.70498e-10	-0.824555
94836035	rs6538500	2.68255e-10	-1.50043	-0.87911	0.000153277	-1.00783	-0.863673	0.000153498	-1.00726	-0.863901
94836154	rs117061200	8.52767e-10	-1.70498e-10	-1.22299	0.00029449	-1.70498e-10	-1.2185	0.000294842	-1.70498e-10	-1.21841
94836931	rs80218156	5.6384e-10	-1.6367	-1.96647e-10	0.000182711	-1.69584	-1.96647e-10	0.000182874	-1.69605	-1.96647e-10
94837057	rs76709944	3.69383e-09	0.113459	0.129486	0.00190087	0.42313	0.223193	0.00189965	0.421676	0.222898
94837058	rs77626725	4.64844e-09	0.250762	0.22205	0.00242366	0.57045	0.318837	0.00242197	0.568951	0.318532
94837451	rs145980845	8.45017e-10	-1.70498e-10	-1.23212	0.00029063	-1.70498e-10	-1.2317	0.000290957	-1.70498e-10	-1.23168
94837901	rs142093423	8.44955e-10	-1.70498e-10	-1.23219	0.000290592	-1.70498e-10	-1.23183	0.000290918	-1.70498e-10	-1.23181
94839697	rs73218277	1.78317e-10	-1.57185	-1.21606	5.51909e-05	-1.67576	-1.21719	5.52574e-05	-1.67568	-1.21717
94840203	rs117838326	8.44831e-10	-1.70498e-10	-1.23234	0.000290483	-1.70498e-10	-1.2322	0.000290807	-1.70498e-10	-1.23219
94840208	rs77447753	4.77554e-09	0.689617	-0.18983	0.00261351	1.04758	-0.0828772	0.00261196	1.04621	-0.0832054
94840807	rs141653580	1.84108e-09	-1.70498e-10	-0.453369	0.00064998	-1.70498e-10	-0.426804	0.000651116	-1.70498e-10	-0.426164
94842302	rs73372209	4.41423e-10	-1.88147	-1.96647e-10	0.000149521	-1.89631	-1.96647e-10	0.000149683	-1.89633	-1.96647e-10
94844140	rs140276234	4.40968e-10	-1.8825	-1.96647e-10	0.000149144	-1.89883	-1.96647e-10	0.000149308	-1.89884	-1.96647e-10
94844176	rs145965473	4.40968e-10	-1.8825	-1.96647e-10	0.000149144	-1.89883	-1.96647e-10	0.000149308	-1.89884	-1.96647e-10
94844502	rs149626904	8.53898e-10	-1.70498e-10	-1.22166	0.000294228	-1.70498e-10	-1.21939	0.000294579	-1.70498e-10	-1.2193
94844783	rs148366632	8.53898e-10	-1.70498e-10	-1.22166	0.000294228	-1.70498e-10	-1.21939	0.000294579	-1.70498e-10	-1.2193
94846555	rs117482233	8.51252e-10	-1.70498e-10	-1.22477	0.000293216	-1.70498e-10	-1.22284	0.000293562	-1.70498e-10	-1.22276
94846734	rs77102695	9.41756e-10	-1.70498e-10	-1.12373	0.000321904	-1.70498e-10	-1.12949	0.000322269	-1.70498e-10	-1.12946
94846883	rs118139702	1.94605e-08	1.90467	-1.96647e-10	0.00576994	1.75667	-1.96647e-10	0.00578093	1.75747	-1.96647e-10
94846959	rs74755462	4.15328e-10	-0.716164	-1.22624	0.000106883	-1.00406	-1.22795	0.000107005	-1.00402	-1.22795
94847743	rs113165923	1.36286e-10	-1.87945	-1.17727	5.7633e-05	-1.68591	-1.16374	5.7672e-05	-1.68619	-1.16389
94847993	rs78958215	4.3963e-10	-1.88554	-1.96647e-10	0.00014923	-1.89826	-1.96647e-10	0.000149393	-1.89827	-1.96647e-10
94848034	rs74563112	2.88957e-10	-1.07674	-1.22846	7.32887e-05	-1.38091	-1.22843	7.33717e-05	-1.38089	-1.22843
94848117	rs75197622	4.33738e-10	-1.89904	-1.96647e-10	0.000149483	-1.89656	-1.96647e-10	0.000149647	-1.89658	-1.96647e-10
94848410	rs73372214	4.43918e-10	-1.87584	-1.96647e-10	0.000149266	-1.89801	-1.96647e-10	0.000149429	-1.89803	-1.96647e-10
94848578	rs11107543	1.89709e-10	-1.49774	-1.22824	5.58808e-05	-1.65231	-1.22821	5.59409e-05	-1.65235	-1.22821
94848606	rs143296135	8.49307e-10	-1.70498e-10	-1.22705	0.000292458	-1.70498e-10	-1.22542	0.000292801	-1.70498e-10	-1.22536
94848765	rs145043888	4.41938e-10	-1.88031	-1.96647e-10	0.000149112	-1.89904	-1.96647e-10	0.000149277	-1.89905	-1.96647e-10
94849107	rs73372215	4.43366e-10	-1.87708	-1.96647e-10	0.00014931	-1.89772	-1.96647e-10	0.000149473	-1.89774	-1.96647e-10
94850045	rs75305693	4.34643e-10	-1.89695	-1.96647e-10	0.000150184	-1.89188	-1.96647e-10	0.000150349	-1.89189	-1.96647e-10
94850135	rs73372218	4.42831e-10	-1.87829	-1.96647e-10	0.000149359	-1.8974	-1.96647e-10	0.000149521	-1.89741	-1.96647e-10
94850479	rs1915335	1.87348e-10	-1.89748	-0.84103	6.64457e-05	-1.89488	-0.812484	6.65022e-05	-1.89496	-0.812656
94851044	rs73372219	2.13187e-10	-1.56109	-1.04821	0.000122521	-1.0767	-1.01876	0.00012256	-1.07719	-1.01907
94851360	rs74559067	3.60336e-09	0.218148	-1.96647e-10	0.000829109	-0.183394	-1.96647e-10	0.000830069	-0.183343	-1.96647e-10
94851502	rs11107544	1.86221e-10	-1.86639	-0.878146	6.12236e-05	-1.89796	-0.891249	6.12856e-05	-1.89801	-0.891295
94851831	rs140496489	4.35218e-10	-1.89563	-1.96647e-10	0.000150171	-1.89197	-1.96647e-10	0.000150332	-1.892	-1.96647e-10
94851935	rs79981373	9.81997e-10	-1.70498e-10	-1.08189	0.000338836	-1.70498e-10	-1.07823	0.000339194	-1.70498e-10	-1.07828
94852207	rs146344656	8.46688e-10	-1.70498e-10	-1.23014	0.000291585	-1.70498e-10	-1.22842	0.000291921	-1.70498e-10	-1.22837
94852290	rs141695447	2.46469e-09	-1.70498e-10	-0.161654	0.000863706	-1.70498e-10	-0.142513	0.000864622	-1.70498e-10	-0.14256
94852318	rs58157404	2.96144e-09	0.221467	-0.199509	0.00148788	0.494404	-0.0930419	0.0014873	0.493236	-0.0933686
94852628	rs10859698	6.3056e-10	-1.50265	-0.0222156	0.000162218	-1.8399	0.0250977	0.000162356	-1.83985	0.0247925
94853113	rs61679133	4.21149e-10	-0.921692	-1.0068	0.000232779	-0.479343	-0.974313	0.000232722	-0.480353	-0.974653
94853425	rs117569554	1.04983e-08	1.28749	-1.96647e-10	0.000989654	-0.00639013	-1.96647e-10	0.000991707	-0.00542401	-1.96647e-10
94853495	rs73372223	4.34049e-10	-1.89832	-1.96647e-10	0.000156101	-1.85324	-1.96647e-10	0.00015626	-1.85333	-1.96647e-10
94853596	rs73372224	4.33897e-10	-1.89867	-1.96647e-10	0.000153195	-1.87204	-1.96647e-10	0.000153354	-1.8721	-1.96647e-10
94853731	rs74668211	1.63102e-10	-1.69333	-1.18377	5.15791e-05	-1.7749	-1.18573	5.16407e-05	-1.77484	-1.1857
94853746	rs190850810	8.34646e-10	-1.24447	-1.96647e-10	0.000326483	-1.11537	-1.96647e-10	0.000327005	-1.11487	-1.96647e-10
94853870	rs182615130	8.48023e-10	-1.70498e-10	-1.22857	0.000292039	-1.70498e-10	-1.22686	0.000292377	-1.70498e-10	-1.22681
94854063	rs76979817	6.15617e-09	0.39911	0.354625	0.00303023	0.628584	0.484063	0.00302939	0.627587	0.483678
94854453	rs141235493	8.53808e-10	-1.70498e-10	-1.22177	0.000292681	-1.70498e-10	-1.22466	0.000292986	-1.70498e-10	-1.22473
94854513	rs145514271	8.47041e-10	-1.70498e-10	-1.22973	0.000290818	-1.70498e-10	-1.23105	0.000291132	-1.70498e-10	-1.23108
94854624	rs117045432	8.54292e-10	-1.70498e-10	-1.2212	0.000292823	-1.70498e-10	-1.22418	0.000293127	-1.70498e-10	-1.22424
94855216	rs73218279	1.85708e-10	-1.85064	-0.896665	6.17426e-05	-1.87939	-0.901376	6.18185e-05	-1.87934	-0.901306
94855907	rs73372226	4.38725e-10	-1.8876	-1.96647e-10	0.000151556	-1.88279	-1.96647e-10	0.000151733	-1.88273	-1.96647e-10
94856430	rs79461545	4.87859e-10	-1.78145	-1.96647e-10	0.00019442	-1.63373	-1.96647e-10	0.000194602	-1.63389	-1.96647e-10
94857074	rs73218281	1.89991e-10	-1.86589	-0.858612	6.37326e-05	-1.88969	-0.859363	6.38106e-05	-1.88965	-0.859285
94857157	rs73218282	1.85096e-10	-1.85261	-0.897987	6.18308e-05	-1.88065	-0.898697	6.19068e-05	-1.8806	-0.898623
94858035	rs73372229	4.41309e-10	-1.88173	-1.96647e-10	0.000154677	-1.8624	-1.96647e-10	0.000154835	-1.86249	-1.96647e-10
94859009	rs10859699	2.68101e-10	-1.18632	-1.19379	0.00011757	-0.944494	-1.19222	0.000117759	-0.944028	-1.19218
94859259	rs118172528	8.45896e-10	-1.70498e-10	-1.23108	0.000291191	-1.70498e-10	-1.22977	0.000291524	-1.70498e-10	-1.22973
94859645	rs146553703	8.45201e-10	-1.70498e-10	-1.2319	0.000290452	-1.70498e-10	-1.23231	0.000290772	-1.70498e-10	-1.23231
94859954	rs148032230	8.75689e-10	-1.70498e-10	-1.19646	0.000302319	-1.70498e-10	-1.19226	0.000302643	-1.70498e-10	-1.1923
94860810	rs12829725	5.99528e-10	-1.57533	-1.96647e-10	0.000331108	-1.1013	-1.96647e-10	0.000331424	-1.10145	-1.96647e-10
94861277	rs12229430	5.67827e-10	-1.41384	-0.215821	0.000143442	-1.76668	-0.171131	0.00014358	-1.76655	-0.171407
94862677	rs142382163	1.20908e-09	-1.70498e-10	-0.873857	0.000425423	-1.70498e-10	-0.850663	0.000426073	-1.70498e-10	-0.850241
94862856	rs4761478	1.47102e-10	-1.8911	-1.08925	5.14838e-05	-1.88941	-1.07307	5.15425e-05	-1.88928	-1.07317
94862896	rs77755626	5.98244e-09	0.385507	0.339602	0.00300626	0.627806	0.476899	0.00300462	0.626536	0.47652
94863251	rs60781210	3.06514e-10	-1.05122	-1.195	0.000126654	-0.869172	-1.19311	0.000126873	-0.86858	-1.19308
94863274	rs118016855	7.3193e-10	-1.37579	-1.96647e-10	0.000389463	-0.938978	-1.96647e-10	0.000390097	-0.938456	-1.96647e-10
94864018	rs55716477	1.44973e-09	-0.803554	0.111209	0.00102428	-0.210355	0.238358	0.00102454	-0.210861	0.238006
94864363	rs116952884	1.21067e-09	-1.70498e-10	-0.872544	0.000425999	-1.70498e-10	-0.849308	0.000426651	-1.70498e-10	-0.848886
94864394	rs55717413	5.51549e-09	0.44714	0.1967	0.00276305	0.692605	0.327741	0.00276155	0.691318	0.327379
94864743	rs10859700	3.73823e-10	-1.71771	-0.329979	0.000114404	-1.87578	-0.28823	0.000114505	-1.87575	-0.288486
94864953	rs148958304	8.50401e-10	-1.70498e-10	-1.22577	0.000291706	-1.70498e-10	-1.228	0.000292014	-1.70498e-10	-1.22805
94865477	rs1520724	2.66945e-10	-1.84851	-0.53592	9.64995e-05	-1.84224	-0.491964	9.66257e-05	-1.84207	-0.491942
94866087	rs10859701	1.55289e-10	-1.86471	-1.06148	5.85045e-05	-1.79145	-1.0432	5.85923e-05	-1.79096	-1.04329
94866093	rs117279414	1.84396e-09	-0.451803	-1.96647e-10	0.000581515	-0.53811	-1.96647e-10	0.000582035	-0.538321	-1.96647e-10
94866377	rs78466077	1.39882e-10	-1.85775	-1.17293	4.88953e-05	-1.83396	-1.18011	4.89355e-05	-1.83407	-1.18027
94867543	rs12372240	1.196e-09	-0.884737	-1.96647e-10	0.000382593	-0.956775	-1.96647e-10	0.000382949	-0.956951	-1.96647e-10
94868987	rs1607807	1.73016e-09	-0.897739	0.382232	0.00104323	-0.478358	0.524689	0.00104327	-0.479081	0.524349
94869760	rs73218293	1.49254e-10	-1.881	-1.08482	5.50347e-05	-1.8099	-1.08588	5.51079e-05	-1.80973	-1.08583
94870617	rs80250778	9.8922e-10	-1.07456	-1.96647e-10	0.000307944	-1.17383	-1.96647e-10	0.000308216	-1.17405	-1.96647e-10
94870643	rs10777592	1.99597e-10	-1.44549	-1.22968	8.9437e-05	-1.18032	-1.22989	8.96149e-05	-1.17943	-1.2299
94870688	rs17303608	1.90781e-09	-0.417762	-1.96647e-10	0.00042244	-0.857699	-1.96647e-10	0.000422672	-0.858255	-1.96647e-10
94870905	rs78429923	1.37761e-10	-1.86105	-1.1849	4.81506e-05	-1.83812	-1.19129	4.81913e-05	-1.83823	-1.19144
94871118	rs73218295	2.1065e-10	-1.56015	-1.06112	9.97495e-05	-1.23945	-1.06163	9.99158e-05	-1.23894	-1.06158
94871138	rs73218296	2.12776e-10	-1.56015	-1.05109	0.000100754	-1.23945	-1.05161	0.000100923	-1.23894	-1.05155
94871221	rs78954075	5.29586e-10	-1.69938	-1.96647e-10	0.000173664	-1.74662	-1.96647e-10	0.000173839	-1.74672	-1.96647e-10
94871816	rs148872264	1.38175e-10	-1.84511	-1.19784	4.85298e-05	-1.81831	-1.20326	4.85711e-05	-1.81844	-1.20338
94871837	rs11832471	1.57854e-10	-1.8287	-1.0811	5.26945e-05	-1.86621	-1.07303	5.27555e-05	-1.86634	-1.07284
94871859	rs141159691	1.37296e-10	-1.86105	-1.18828	4.79997e-05	-1.83812	-1.19443	4.80406e-05	-1.83823	-1.19457
94871996	rs77246720	1.38364e-10	-1.84511	-1.19647	4.85909e-05	-1.81831	-1.202	4.86321e-05	-1.81844	-1.20213
94872062	rs116405725	1.39424e-10	-1.85254	-1.18142	4.8825e-05	-1.82746	-1.18805	4.88655e-05	-1.82758	-1.1882
94872972	rs55667322	1.41911e-10	-1.83274	-1.18354	4.99192e-05	-1.80332	-1.19002	4.99598e-05	-1.80346	-1.19017
94873105	rs12579127	1.3268e-10	-1.89867	-1.18486	4.70322e-05	-1.86746	-1.18546	4.70908e-05	-1.86734	-1.18543
94873828	rs73218297	8.38052e-10	-0.999431	-0.240963	0.000488273	-0.553432	-0.159439	0.00048834	-0.554153	-0.159688
94873961	rs74996579	1.41777e-10	-1.85819	-1.15903	4.95115e-05	-1.83451	-1.16703	4.95512e-05	-1.83463	-1.16722
94874002	rs73218298	1.46147e-10	-1.88827	-1.0986	5.33561e-05	-1.82715	-1.0996	5.3426e-05	-1.827	-1.09956
94874285	rs17022476	1.38279e-10	-1.89904	-1.14316	4.95944e-05	-1.85589	-1.14398	4.96576e-05	-1.85576	-1.14394
94874429	rs75442785	1.39905e-10	-1.84943	-1.18108	4.90285e-05	-1.82362	-1.18773	4.9069e-05	-1.82374	-1.18788
94874440	rs74630370	1.41245e-10	-1.83346	-1.18752	4.96916e-05	-1.80419	-1.19373	4.97323e-05	-1.80433	-1.19387
94875101	rs73218299	6.07876e-10	-1.21649	-0.345012	0.00032511	-0.851785	-0.267798	0.000325204	-0.852364	-0.268034
94875216	rs115526591	1.44411e-10	-1.84879	-1.15002	4.97031e-05	-1.83917	-1.15851	4.97423e-05	-1.83929	-1.15871
94875302	rs73218300	2.71827e-10	-1.37511	-0.9912	0.000125218	-1.08189	-0.991802	0.00012543	-1.08136	-0.99174
94875344	rs59967551	1.63291e-10	-1.89907	-0.976878	5.68661e-05	-1.89732	-0.965721	5.69446e-05	-1.89729	-0.96548
94875407	rs7137716	1.87794e-10	-1.8163	-0.919826	6.11252e-05	-1.87883	-0.911987	6.11792e-05	-1.87902	-0.912023
94875432	rs77238694	1.41404e-10	-1.85125	-1.16861	4.94932e-05	-1.82586	-1.17605	4.95332e-05	-1.82599	-1.17622
94875566	rs78411832	1.37977e-10	-1.85984	-1.18455	4.82403e-05	-1.83658	-1.19097	4.82809e-05	-1.8367	-1.19112
94875903	rs73218301	2.30616e-10	-1.32336	-1.20736	9.45597e-05	-1.152	-1.20252	9.4573e-05	-1.15287	-1.20261
94876262	rs11107549	1.44459e-10	-1.89793	-1.10054	5.06347e-05	-1.8864	-1.09271	5.06959e-05	-1.88622	-1.09279
94876310	rs79085867	1.38564e-10	-1.84758	-1.19256	4.8619e-05	-1.82134	-1.1984	4.866e-05	-1.82147	-1.19853
94876688	rs78227451	1.38941e-10	-1.84377	-1.19365	4.87969e-05	-1.81668	-1.1994	4.8838e-05	-1.81681	-1.19953
94876716	rs78188636	1.38884e-10	-1.84377	-1.19406	4.87787e-05	-1.81668	-1.19978	4.88197e-05	-1.81681	-1.19991
94877065	rs56076114	1.35065e-10	-1.85819	-1.20753	4.73303e-05	-1.83451	-1.21209	4.73722e-05	-1.83463	-1.21219
94877245	rs55734403	1.34072e-10	-1.85984	-1.21326	4.69898e-05	-1.83658	-1.21723	4.70322e-05	-1.8367	-1.21732
94878735	rs552105590	9.38683e-10	-1.70498e-10	-1.127	0.000323515	-1.70498e-10	-1.1245	0.000323875	-1.70498e-10	-1.12449
94880200	rs148488413	1.32652e-10	-1.86458	-1.21916	4.64778e-05	-1.84261	-1.22216	4.65207e-05	-1.84272	-1.22223
94880517	rs76817733	1.31989e-10	-1.86903	-1.21973	4.61896e-05	-1.84834	-1.22265	4.62326e-05	-1.84844	-1.22272
94880742	rs139236208	1.29966e-10	-1.88053	-1.22367	4.50458e-05	-1.86928	-1.22679	4.50907e-05	-1.86934	-1.22684
94880748	rs12311699	1.99235e-10	-1.88018	-0.796812	6.7735e-05	-1.89682	-0.791325	6.7821e-05	-1.89676	-0.791222
94880912	rs111835543	1.36351e-10	-1.85684	-1.1994	4.78346e-05	-1.83305	-1.20295	4.7876e-05	-1.83317	-1.20307
94880936	rs61927190	1.71669e-10	-1.89397	-0.931936	6.6496e-05	-1.77339	-0.933209	6.65864e-05	-1.77329	-0.933065
94881159	rs12424302	2.96467e-10	-1.2239	-1.05564	9.8878e-05	-1.27349	-1.03637	9.89781e-05	-1.27358	-1.03638
94881579	rs150776655	7.07679e-10	-1.40948	-1.96647e-10	0.000201746	-1.59674	-1.96647e-10	0.000201692	-1.59811	-1.96647e-10
94881661	rs4502030	1.87184e-10	-1.88581	-0.853575	6.33551e-05	-1.89906	-0.855934	6.34354e-05	-1.89905	-0.855775
94881995	rs12315018	5.83113e-10	-0.817363	-0.785732	0.000159256	-1.08423	-0.749	0.000159217	-1.08557	-0.749014
94882200	rs960529	4.6232e-10	-1.89857	0.0633536	0.000166235	-1.89622	0.10588	0.000166444	-1.8962	0.106007
94882271	rs60473094	2.69636e-09	0.28943	-0.361246	0.0011477	0.460295	-0.318528	0.00114698	0.45875	-0.318714
94882444	rs960528	3.53356e-10	-1.31174	-0.792262	0.000110752	-1.43835	-0.758103	0.000110778	-1.43921	-0.758116
94882590	rs11107552	6.28241e-10	-1.89795	0.369396	0.000226298	-1.89594	0.414047	0.000226583	-1.89592	0.414182
94882811	rs11107553	5.03144e-10	-1.88869	0.138093	0.000177791	-1.89761	0.174472	0.000178014	-1.89762	0.174633
94882905	rs76785029	4.35217e-10	-1.89563	-1.96647e-10	0.000150891	-1.88719	-1.96647e-10	0.000151051	-1.88724	-1.96647e-10
94883045	rs7968657	4.97267e-10	-1.52124	-0.241112	0.000146722	-1.71951	-0.195691	0.000146847	-1.7197	-0.195765
94883121	rs10859704	8.39047e-10	-0.281289	-0.957918	0.000199648	-0.65853	-0.948659	0.000199562	-0.660059	-0.948667
94883246	rs2128894	7.56394e-10	-0.530845	-0.812067	0.000285136	-0.429493	-0.821286	0.000285243	-0.430224	-0.821287
94883816	rs2366443	9.9817e-10	-1.83503	0.769476	0.00036157	-1.81853	0.805243	0.000361918	-1.81857	0.805133
94883934	rs11107554	5.0744e-09	-1.70498e-10	0.560489	0.00178104	-1.70498e-10	0.581207	0.00178328	-1.70498e-10	0.581359
94883983	rs7972619	1.2824e-10	-1.88744	-1.23013	4.45091e-05	-1.87618	-1.23187	4.45574e-05	-1.87621	-1.23186
94884010	rs2366445	4.37033e-10	-1.86459	-0.0268765	0.000168589	-1.77379	-0.00248601	0.000168755	-1.77386	-0.00254378
94884045	rs2366446	4.70247e-10	-1.86459	0.0463745	0.000181499	-1.77379	0.0712967	0.000181672	-1.77386	0.071213
94884189	rs4274252	4.29093e-10	-1.86189	-0.047907	0.000163983	-1.78007	-0.0239167	0.00016414	-1.78013	-0.0239973
94884366	rs4761618	9.7788e-10	-1.82988	0.743793	0.000372699	-1.7762	0.793226	0.000373076	-1.77626	0.793186
94884598	rs12579878	8.54711e-10	-1.70498e-10	-1.22071	0.000293378	-1.70498e-10	-1.22228	0.000293704	-1.70498e-10	-1.22228
94884687	rs73372254	1.63561e-09	-1.70498e-10	-0.571706	0.000543088	-1.70498e-10	-0.606475	0.000543722	-1.70498e-10	-0.606413
94884758	rs4761619	1.05491e-09	-1.81346	0.803193	0.000414385	-1.7371	0.860153	0.0004148	-1.73718	0.860124
94884906	rs74688274	1.68852e-09	0.0126928	-0.55256	0.00174282	1.08625	-0.526736	0.00173795	1.08299	-0.527383
94885132	rs10859705	1.04003e-09	-1.81802	0.793552	0.000411144	-1.73018	0.845374	0.000411553	-1.73025	0.845341
94885261	rs59972832	1.77703e-09	-1.70498e-10	-0.488777	0.00058878	-1.70498e-10	-0.525693	0.000589471	-1.70498e-10	-0.525627
94885549	rs3761675	6.59647e-09	-1.70498e-10	0.822814	0.00233135	-1.70498e-10	0.850456	0.00233431	-1.70498e-10	0.85062
94886108	rs1905439	1.95401e-10	-1.57698	-1.11944	0.000105327	-1.11359	-1.13309	0.000105312	-1.11496	-1.13296
94886400	rs74705839	5.19641e-10	-1.07149	-0.64685	0.000404719	-0.282234	-0.61832	0.000404173	-0.284119	-0.61889
94886471	rs117970678	8.93403e-10	-1.70498e-10	-1.17644	0.000304464	-1.70498e-10	-1.18519	0.000304796	-1.70498e-10	-1.18521
94886977	rs113621807	4.35405e-10	-1.8952	-1.96647e-10	0.000153475	-1.87021	-1.96647e-10	0.000153647	-1.87019	-1.96647e-10
94887044	rs10859706	3.9218e-10	-1.5033	-0.496451	0.000185909	-1.18672	-0.491768	0.000185843	-1.18804	-0.491905
94887114	rs10777594	1.78993e-10	-1.70943	-1.07469	8.68272e-05	-1.35035	-1.08947	8.68364e-05	-1.3515	-1.08932
94887365	rs10777595	3.97913e-10	-1.47093	-0.514316	0.000180279	-1.19955	-0.50969	0.000180207	-1.20092	-0.509825
94887584	rs17022487	1.80626e-10	-1.59674	-1.1783	5.77611e-05	-1.67173	-1.1757	5.7783e-05	-1.67248	-1.17567
94887588	rs61927208	1.80908e-10	-1.59696	-1.17653	5.89468e-05	-1.65322	-1.17389	5.89674e-05	-1.65401	-1.17386
94887665	rs10777596	1.26995e-10	-1.89847	-1.22886	4.6837e-05	-1.82632	-1.23075	4.6888e-05	-1.82635	-1.23074
94887747	rs10777597	1.269e-10	-1.89836	-1.22971	4.64034e-05	-1.83507	-1.23131	4.64534e-05	-1.8351	-1.2313
94887835	rs61927209	1.53806e-10	-1.86575	-1.07003	6.2925e-05	-1.70545	-1.05636	6.29979e-05	-1.70534	-1.05641
94887851	rs75970101	1.87039e-09	-0.119634	-0.317941	0.00183749	0.894779	-0.282371	0.00183262	0.891731	-0.283081
94887881	rs117849808	8.93926e-10	-1.17585	-1.96647e-10	0.000243442	-1.40887	-1.96647e-10	0.000243241	-1.4108	-1.96647e-10
94887941	rs4761620	2.92449e-10	-1.89631	-0.396879	0.000104166	-1.88555	-0.372212	0.000104289	-1.88556	-0.372127
94888615	rs7968386	1.30604e-10	-1.89249	-1.20682	5.06943e-05	-1.76456	-1.21337	5.07496e-05	-1.7646	-1.21335
94888728	rs7968508	1.30785e-10	-1.8911	-1.20682	5.09995e-05	-1.75854	-1.21339	5.10551e-05	-1.75858	-1.21336
94889337	rs144576407	2.47321e-09	-1.70498e-10	-0.158202	0.000873486	-1.70498e-10	-0.131254	0.000874319	-1.70498e-10	-0.131406
94889567	rs7958936	1.26489e-10	-1.89898	-1.23234	4.76598e-05	-1.8076	-1.23206	4.77108e-05	-1.80763	-1.23206
94889724	rs11107557	1.74752e-09	-1.70498e-10	-0.505521	0.000579249	-1.70498e-10	-0.542014	0.000579927	-1.70498e-10	-0.541949
94889764	rs7972607	1.95146e-10	-1.66373	-1.034	9.73737e-05	-1.27434	-1.05085	9.73789e-05	-1.27557	-1.05067
94890011	rs12368906	5.31667e-10	-1.69546	-1.96647e-10	0.000189554	-1.65907	-1.96647e-10	0.00018981	-1.65883	-1.96647e-10
94890048	rs4761479	7.02509e-10	-1.79062	0.373799	0.000214593	-1.8761	0.3411	0.00021487	-1.87611	0.341289
94890074	rs4761480	4.93593e-10	-1.84217	0.0724065	0.000199836	-1.70092	0.0946726	0.000200039	-1.70097	0.0946283
94890092	rs75232732	5.77041e-10	-0.384	-1.22956	0.000773033	0.976892	-1.23032	0.000771904	0.974297	-1.23029
94890147	rs10745685	1.80698e-10	-1.65062	-1.12403	8.90109e-05	-1.2776	-1.13739	8.90077e-05	-1.27887	-1.13726
94890220	rs7975958	1.88712e-10	-1.59606	-1.1352	6.26391e-05	-1.63464	-1.13172	6.26578e-05	-1.63548	-1.13168
94890605	rs11613649	1.56576e-09	-1.82921	1.21386	0.000625857	-1.72634	1.26172	0.000626563	-1.72636	1.26176
94891055	rs11107559	1.30643e-09	-1.70498e-10	-0.796418	0.000436887	-1.70498e-10	-0.824072	0.000437387	-1.70498e-10	-0.824032
94891159	rs12830405	4.78204e-10	-1.80144	-1.96647e-10	0.000162522	-1.81293	-1.96647e-10	0.00016273	-1.81276	-1.96647e-10
94891192	rs112707183	4.50417e-10	-1.8613	-1.96647e-10	0.000149103	-1.89911	-1.96647e-10	0.000149268	-1.89911	-1.96647e-10
94891353	rs10859707	4.73318e-09	-1.60536	2.09624	0.00239448	-1.33437	2.21155	0.00239654	-1.33483	2.21176
94891450	rs150035819	6.67585e-10	-1.46781	-1.96647e-10	0.000219736	-1.51132	-1.96647e-10	0.000220024	-1.51112	-1.96647e-10
94891745	rs79493635	4.77301e-10	-1.80333	-1.96647e-10	0.000156341	-1.85171	-1.96647e-10	0.000156514	-1.85171	-1.96647e-10
94891870	rs76933931	8.4483e-10	-1.70498e-10	-1.23234	0.000290482	-1.70498e-10	-1.2322	0.000290803	-1.70498e-10	-1.23221
94892047	rs75979314	9.36407e-10	-1.12942	-1.96647e-10	0.000207675	-1.56777	-1.96647e-10	0.000207933	-1.56764	-1.96647e-10
94892751	rs12814380	4.48681e-10	-1.86516	-1.96647e-10	0.000160247	-1.82703	-1.96647e-10	0.00016044	-1.82693	-1.96647e-10
94892886	rs7959114	1.23232e-08	-1.85671	3.30448	0.0045886	-1.81023	3.33781	0.00459419	-1.81026	3.33795
94892891	rs59567925	5.29668e-10	-1.85118	0.151955	0.000179791	-1.89854	0.186594	0.000179993	-1.89855	0.186617
94892931	rs7959419	5.2665e-09	-1.87297	2.47062	0.00203016	-1.83761	2.54973	0.00203239	-1.83766	2.54977
94893359	rs34620722	4.49698e-10	-1.8629	-1.96647e-10	0.000160774	-1.82374	-1.96647e-10	0.000160968	-1.82365	-1.96647e-10
94893365	rs7959897	5.04904e-09	-1.89007	2.44555	0.00195279	-1.85113	2.5244	0.00195492	-1.85118	2.52444
94893463	rs10859708	6.55746e-09	-1.85927	2.67615	0.00257468	-1.80732	2.75705	0.00257755	-1.80738	2.75712
94894730	rs34585430	2.00567e-10	-1.88676	-0.783568	6.86228e-05	-1.89876	-0.776363	6.87035e-05	-1.89876	-0.776294
94895115	rs1905435	2.53433e-09	-1.85543	1.72164	0.00109256	-1.72609	1.81861	0.00109379	-1.72618	1.81874
94895262	rs11107560	1.89293e-10	-1.66262	-1.06555	6.54523e-05	-1.64544	-1.07699	6.55161e-05	-1.64555	-1.077
94895557	rs149842897	4.58279e-10	-1.844	-1.96647e-10	0.000172784	-1.75171	-1.96647e-10	0.000172964	-1.75177	-1.96647e-10
94895858	rs7306070	1.81719e-10	-1.89091	-0.878104	6.2458e-05	-1.89755	-0.8717	6.25311e-05	-1.89755	-0.871638
94895951	rs7306186	7.53212e-09	-1.89291	2.84836	0.00283172	-1.82937	2.87427	0.00283483	-1.82939	2.87427
94895975	rs149160448	3.55314e-09	0.7681	-0.563988	0.00447352	2.05613	-0.553947	0.00445935	2.05252	-0.554615
94896018	rs12582230	2.19838e-10	-1.88083	-0.69776	7.81129e-05	-1.87714	-0.668451	7.81996e-05	-1.87711	-0.668473
94896091	rs76097926	2.37607e-09	-1.70498e-10	-0.198271	0.000787424	-1.70498e-10	-0.234979	0.000788357	-1.70498e-10	-0.2349
94896409	rs117648972	1.52685e-09	0.0170873	-0.657599	0.00184243	1.26338	-0.648285	0.00183743	1.26017	-0.648904
94896708	rs116915179	1.62337e-09	0.048443	-0.627661	0.00197686	1.30363	-0.618109	0.00197142	1.3004	-0.618744
94896843	rs76174044	1.4719e-09	-0.159801	-0.517367	0.00168865	1.03492	-0.506982	0.00168414	1.03183	-0.507673
94896850	rs11107561	2.19532e-09	-1.70498e-10	-0.277393	0.000728575	-1.70498e-10	-0.312656	0.000729436	-1.70498e-10	-0.31258
94897609	rs10859709	5.50492e-10	-1.85391	0.193246	0.000226064	-1.74726	0.264329	0.000226342	-1.74723	0.264425
94897629	rs10777598	1.87987e-09	-1.8578	1.42529	0.000722891	-1.80665	1.48617	0.00072386	-1.8066	1.48635
94898159	rs76428350	4.95253e-10	-1.76641	-1.96647e-10	0.000247925	-1.39062	-1.96647e-10	0.000248123	-1.39093	-1.96647e-10
94898462	rs4761621	1.51522e-10	-1.81781	-1.13293	4.92564e-05	-1.87512	-1.13158	4.93111e-05	-1.87513	-1.13157
94898501	rs74623801	6.68709e-10	-0.365962	-1.10016	0.000220616	-0.419454	-1.08787	0.000220484	-0.421247	-1.08778
94898586	rs75490789	4.52551e-10	-1.85658	-1.96647e-10	0.000169235	-1.77246	-1.96647e-10	0.000169412	-1.77252	-1.96647e-10
94899057	rs35568780	8.36069e-10	-1.83559	0.592822	0.00035236	-1.71497	0.675882	0.000352826	-1.71494	0.676064
94899180	rs111929484	5.9403e-10	-1.58454	-1.96647e-10	0.000341078	-1.07164	-1.96647e-10	0.000341321	-1.07203	-1.96647e-10
94899237	rs10859710	4.49546e-10	-1.63208	-0.231157	0.000136031	-1.75714	-0.233719	0.000136196	-1.75714	-0.233619
94899389	rs2170770	8.80626e-10	-1.77539	0.584549	0.000402112	-1.57444	0.667422	0.000402641	-1.57441	0.667604
94899427	rs2128893	2.53964e-09	-1.79195	1.66025	0.0011583	-1.61361	1.76457	0.0011597	-1.61374	1.7648
94899466	rs10777600	3.09242e-09	0.441482	-0.376249	0.00182251	0.961674	-0.35745	0.00182011	0.959403	-0.357603
94899662	rs12578954	6.72256e-10	-0.349573	-1.11126	0.000224121	-0.39311	-1.09845	0.000223981	-0.394927	-1.09836
94899808	rs11835329	1.00597e-09	-1.76489	0.707119	0.000464569	-1.55535	0.792712	0.000465178	-1.55533	0.792899
94900115	rs11835904	8.74646e-10	-1.76489	0.567234	0.000402669	-1.55535	0.649716	0.000403194	-1.55533	0.649897
94900251	rs11831239	8.38625e-10	-1.74737	0.507664	0.00038951	-1.52764	0.588784	0.000390017	-1.52762	0.588962
94900594	rs11831296	8.10723e-10	-1.74737	0.473826	0.000376256	-1.52764	0.554163	0.000376745	-1.52762	0.554339
94900866	rs1905437	8.82461e-10	-1.66293	0.47417	0.000425215	-1.40567	0.554515	0.000425775	-1.40563	0.554691
94901112	rs7136023	1.03565e-09	-1.57051	0.54182	0.000519051	-1.27547	0.623724	0.000519737	-1.27543	0.623903
94901115	rs17022494	1.51124e-10	-1.80734	-1.14603	4.88762e-05	-1.86929	-1.14517	4.89304e-05	-1.8693	-1.14515
94901589	rs17022499	4.92243e-10	-0.571651	-1.20085	0.000162345	-0.625517	-1.18851	0.000162264	-0.627176	-1.18845
94901595	rs116967323	4.33894e-10	-1.89867	-1.96647e-10	0.000149656	-1.89541	-1.96647e-10	0.000149813	-1.89546	-1.96647e-10
94901665	rs7305852	4.50404e-10	-1.86133	-1.96647e-10	0.000167781	-1.78109	-1.96647e-10	0.000167957	-1.78115	-1.96647e-10
94901687	rs17022501	5.48183e-10	-0.510601	-1.15426	0.00018085	-0.561484	-1.1446	0.000180754	-0.56319	-1.14453
94901761	rs77989279	4.32538e-09	0.851731	-0.450951	0.0055496	2.15783	-0.440097	0.00553147	2.15418	-0.440818
94902113	rs10859711	2.11098e-09	-1.66357	1.347	0.0010188	-1.42293	1.44557	0.00102	-1.42307	1.44578
94902264	rs147972235	4.49026e-10	-1.86439	-1.96647e-10	0.000152189	-1.87862	-1.96647e-10	0.000152363	-1.87859	-1.96647e-10
94902500	rs10859712	4.59173e-10	-1.52875	-0.313293	0.000133984	-1.68595	-0.320077	0.00013415	-1.68594	-0.319953
94902593	rs115810657	1.9272e-09	0.0639608	-0.471611	0.00218647	1.2472	-0.460901	0.00218062	1.24413	-0.461613
94902838	rs1994171	4.03368e-10	-1.51442	-0.457208	0.000115622	-1.67991	-0.47351	0.000115763	-1.67988	-0.473418
94902964	rs1994172	3.98141e-10	-1.58278	-0.401892	0.000117224	-1.7307	-0.408967	0.000117371	-1.73067	-0.408845
94903085	rs117215849	1.5368e-09	-1.70498e-10	-0.634018	0.000529382	-1.70498e-10	-0.632036	0.000529998	-1.70498e-10	-0.631978
94903269	rs10507038	1.31152e-09	-1.81687	1.02434	0.000579099	-1.64458	1.10231	0.000579851	-1.64454	1.10246
94903537	rs138364803	3.69824e-08	2.54672	-1.96647e-10	0.009943	2.30088	-1.96647e-10	0.00996592	2.30208	-1.96647e-10
94904283	rs17022506	6.00687e-10	-0.526397	-1.04701	0.000199922	-0.576987	-1.02883	0.000199825	-0.578683	-1.02873
94904465	rs11107568	1.39436e-09	-1.70498e-10	-0.731283	0.000460623	-1.70498e-10	-0.771167	0.000461117	-1.70498e-10	-0.7712
94904619	rs77954198	1.79891e-09	0.0625005	-0.539037	0.00183614	1.14444	-0.532771	0.00183131	1.14137	-0.533437
94905169	rs11107569	4.39742e-10	-1.88529	-1.96647e-10	0.000174042	-1.74445	-1.96647e-10	0.000174218	-1.74455	-1.96647e-10
94905458	rs141456145	1.10116e-09	-0.967356	-1.96647e-10	0.000453155	-0.787511	-1.96647e-10	0.000453542	-0.787763	-1.96647e-10
94905963	rs9668287	8.6324e-10	-1.22143	0.0106494	0.00020834	-1.55321	-0.0113605	0.000208565	-1.55327	-0.0113355
94906141	rs17022519	7.05692e-10	-0.6162	-0.796096	0.000236027	-0.665092	-0.774707	0.000235935	-0.66673	-0.774565
94906338	rs75500873	7.37537e-10	-0.628726	-0.739432	0.000236323	-0.721832	-0.716713	0.000236244	-0.723424	-0.716562
94906361	rs76987928	1.51343e-09	0.0158715	-0.665214	0.00167594	1.17993	-0.659546	0.00167173	1.17691	-0.660149
94906553	rs145818704	4.51125e-10	-1.85973	-1.96647e-10	0.000168653	-1.7759	-1.96647e-10	0.000168829	-1.77597	-1.96647e-10
94906571	rs117659594	4.51125e-10	-1.85973	-1.96647e-10	0.000168653	-1.7759	-1.96647e-10	0.000168829	-1.77597	-1.96647e-10
94906897	rs7300391	1.56837e-09	0.0995901	-0.713276	0.00177533	1.28585	-0.707853	0.00177082	1.28278	-0.708429
94907247	rs111923432	5.03857e-10	-1.74918	-1.96647e-10	0.000256297	-1.35741	-1.96647e-10	0.000256499	-1.35773	-1.96647e-10
94907734	rs12579305	9.86569e-10	-1.70498e-10	-1.07724	0.000338912	-1.70498e-10	-1.07801	0.000339308	-1.70498e-10	-1.07794
94907751	rs10859713	1.14122e-09	-1.74096	0.809335	0.000502986	-1.58655	0.903367	0.000503556	-1.58672	0.903567
94908060	rs4761622	4.54539e-10	-1.1563	-0.695897	0.000112443	-1.46943	-0.711867	0.000112564	-1.46955	-0.71178
94908151	rs10735321	3.5571e-10	-1.39227	-0.705084	9.14261e-05	-1.6673	-0.720916	9.15286e-05	-1.66737	-0.72083
94908744	rs113392748	1.388e-09	-0.735859	-1.96647e-10	0.000588695	-0.525837	-1.96647e-10	0.000589202	-0.526083	-1.96647e-10
94909304	rs6538502	4.45248e-10	-1.17601	-0.696829	0.00010357	-1.55072	-0.712786	0.000103681	-1.55083	-0.712698
94909496	rs112554484	1.69899e-09	-0.0129865	-0.5207	0.00170212	1.05023	-0.514352	0.00169771	1.04721	-0.515027
94909566	rs10859714	1.15523e-09	-1.64191	0.722493	0.000536997	-1.41909	0.801336	0.000537566	-1.41935	0.801547
94909576	rs6538503	4.33847e-10	-1.89878	-1.96647e-10	0.00014998	-1.89324	-1.96647e-10	0.00015015	-1.89322	-1.96647e-10
94909665	rs9668510	3.55547e-10	-1.43663	-0.66119	9.26757e-05	-1.69697	-0.677673	9.27804e-05	-1.69703	-0.677583
94909729	rs10859715	1.0867e-09	-1.61268	0.632114	0.000501628	-1.39738	0.71149	0.000502175	-1.3976	0.7117
94910119	rs74609774	3.75572e-09	-1.70498e-10	0.25956	0.00119652	-1.70498e-10	0.183423	0.00119778	-1.70498e-10	0.183371
94911219	rs76312079	2.5127e-09	0.160595	-0.302956	0.00289511	1.36274	-0.295704	0.0028871	1.35963	-0.296474
94911253	rs10859716	8.52258e-10	-1.78032	0.556733	0.000354691	-1.65096	0.618466	0.000355106	-1.65113	0.618698
94912054	rs12580402	5.54067e-10	-0.685658	-0.968532	0.000176343	-0.781784	-0.94953	0.000176302	-0.78325	-0.9494
94912088	rs112722628	6.28777e-10	-1.5277	-1.96647e-10	0.000287484	-1.24258	-1.96647e-10	0.000287724	-1.24285	-1.96647e-10
94912109	rs12579128	1.11034e-09	-1.70498e-10	-0.959056	0.00038061	-1.70498e-10	-0.96197	0.000381061	-1.70498e-10	-0.961892
94912266	rs59432363	4.43954e-10	-1.87575	-1.96647e-10	0.000170363	-1.76581	-1.96647e-10	0.00017054	-1.76588	-1.96647e-10
94912764	rs7965373	4.35286e-10	-1.89547	-1.96647e-10	0.000153183	-1.87211	-1.96647e-10	0.000153362	-1.87205	-1.96647e-10
94913836	rs78694799	4.54232e-10	-1.85287	-1.96647e-10	0.000204164	-1.58482	-1.96647e-10	0.000204396	-1.58479	-1.96647e-10
94913862	rs7959154	9.56194e-10	0.107953	-1.21647	0.000974574	1.201	-1.22274	0.000972673	1.1979	-1.2227
94914297	rs7973055	1.00925e-09	0.122158	-1.17667	0.00112764	1.31432	-1.19018	0.00112552	1.31124	-1.19009
94914350	rs6538504	3.73732e-10	-1.26998	-0.777955	9.34307e-05	-1.57674	-0.789781	9.35292e-05	-1.57689	-0.789685
94915532	rs4761623	4.21773e-10	-1.41783	-0.509183	0.000108562	-1.68709	-0.52933	0.000108685	-1.68716	-0.529238
94915603	rs35682691	4.39087e-10	-1.88678	-1.96647e-10	0.000161342	-1.82022	-1.96647e-10	0.000161533	-1.82014	-1.96647e-10
94915977	rs7980689	9.57465e-10	0.0602198	-1.16741	0.000326005	0.0467236	-1.16356	0.000325732	0.0448121	-1.16359
94917308	rs74857080	5.96316e-10	-1.01655	-0.564153	0.000170942	-1.21528	-0.547137	0.000170983	-1.2163	-0.546986
94917851	rs78448159	3.14138e-09	-1.70498e-10	0.0809417	0.00102629	-1.70498e-10	0.0299611	0.00102736	-1.70498e-10	0.0299009
94918014	rs117171658	4.33709e-10	-1.8991	-1.96647e-10	0.000149556	-1.89607	-1.96647e-10	0.000149719	-1.89609	-1.96647e-10
94918333	rs11107571	8.44974e-10	-1.53477	0.302601	0.000353553	-1.38997	0.354255	0.000353865	-1.39026	0.354327
94918442	rs11107572	6.13095e-10	-1.49703	-0.0559197	0.000243295	-1.39433	-0.0151367	0.000243526	-1.39456	-0.0150627
94918456	rs111479451	8.26143e-10	-1.25471	-1.96647e-10	0.000340665	-1.07285	-1.96647e-10	0.000340976	-1.07304	-1.96647e-10
94918500	rs139439454	8.47917e-10	-1.22869	-1.96647e-10	0.000350837	-1.04342	-1.96647e-10	0.000351156	-1.04362	-1.96647e-10
94918603	rs111314575	8.80604e-10	-1.19087	-1.96647e-10	0.00036613	-1.00076	-1.96647e-10	0.000366461	-1.00096	-1.96647e-10
94918974	rs113359687	9.11308e-10	-1.15659	-1.96647e-10	0.000380519	-0.962209	-1.96647e-10	0.000380862	-0.962415	-1.96647e-10
94919129	rs113027553	8.51325e-10	-1.22468	-1.96647e-10	0.00035243	-1.03889	-1.96647e-10	0.000352751	-1.03909	-1.96647e-10
94919285	rs113540137	9.14659e-10	-1.15292	-1.96647e-10	0.000382091	-0.958087	-1.96647e-10	0.000382435	-0.958293	-1.96647e-10
94919681	rs113933837	8.74613e-10	-1.19769	-1.96647e-10	0.000363325	-1.00845	-1.96647e-10	0.000363654	-1.00865	-1.96647e-10
94919758	rs111388897	8.96665e-10	-1.17279	-1.96647e-10	0.000373654	-0.980416	-1.96647e-10	0.000373991	-0.980619	-1.96647e-10
94920427	rs113627253	9.72763e-10	-1.09133	-1.96647e-10	0.000409392	-0.889073	-1.96647e-10	0.000409757	-0.889286	-1.96647e-10
94920683	rs112087850	8.77457e-10	-1.19445	-1.96647e-10	0.000364657	-1.00479	-1.96647e-10	0.000364987	-1.00499	-1.96647e-10
94920844	rs117074464	8.57047e-10	-1.21798	-1.96647e-10	0.000355106	-1.03133	-1.96647e-10	0.000355429	-1.03153	-1.96647e-10
94921230	rs112177306	8.65894e-10	-1.20771	-1.96647e-10	0.000359245	-1.01974	-1.96647e-10	0.000359571	-1.01994	-1.96647e-10
94921258	rs113720049	8.86664e-10	-1.18401	-1.96647e-10	0.000368968	-0.993036	-1.96647e-10	0.000369302	-0.993238	-1.96647e-10
94921321	rs113162890	8.40339e-10	-1.23767	-1.96647e-10	0.000347296	-1.05357	-1.96647e-10	0.000347612	-1.05376	-1.96647e-10
94921484	rs113237150	7.73175e-10	-1.32097	-1.96647e-10	0.000315964	-1.14812	-1.96647e-10	0.000316256	-1.1483	-1.96647e-10
94921619	rs113932412	7.8011e-10	-1.31204	-1.96647e-10	0.000319195	-1.13794	-1.96647e-10	0.000319489	-1.13813	-1.96647e-10
94921688	rs11107573	5.66473e-10	-1.63205	-1.96647e-10	0.000213177	-1.54162	-1.96647e-10	0.000213439	-1.5415	-1.96647e-10
94921903	rs7314124	1.39823e-10	-1.88889	-1.14221	4.78915e-05	-1.89585	-1.13895	4.79456e-05	-1.89586	-1.13892
94921989	rs12579033	8.59303e-10	-1.70498e-10	-1.21535	0.000297611	-1.70498e-10	-1.20796	0.000297936	-1.70498e-10	-1.20797
94922025	rs7298014	5.06426e-10	-1.7441	-1.96647e-10	0.000151486	-1.88325	-1.96647e-10	0.000151639	-1.88335	-1.96647e-10
94922145	rs113420935	9.57431e-10	-1.10722	-1.96647e-10	0.000331872	-1.099	-1.96647e-10	0.000332299	-1.09882	-1.96647e-10
94922154	rs111655808	8.99893e-10	-1.00274	-0.166463	0.000313183	-0.993986	-0.162972	0.000313617	-0.993797	-0.162881
94922176	rs80262030	3.88508e-10	-1.85587	-0.153286	0.000137357	-1.84996	-0.131202	0.000137491	-1.85003	-0.131263
94922387	rs7298759	3.13374e-10	-1.01981	-1.20427	0.000115078	-0.953647	-1.20448	0.000115125	-0.954355	-1.20448
94922654	rs11107574	1.46259e-10	-1.86768	-1.11841	5.23251e-05	-1.82225	-1.12402	5.23736e-05	-1.82241	-1.12403
94923212	rs112345152	9.11703e-10	-1.70498e-10	-1.15616	0.00031766	-1.70498e-10	-1.14276	0.000318008	-1.70498e-10	-1.14277
94923285	rs75202994	1.13936e-09	-1.70498e-10	-0.933254	0.000401681	-1.70498e-10	-0.908087	0.000402117	-1.70498e-10	-0.908109
94923428	rs10777601	4.09165e-10	-0.850435	-1.10692	0.000118302	-1.02321	-1.10729	0.000118404	-1.02341	-1.10733
94923587	rs76427966	8.49388e-10	-1.70498e-10	-1.22696	0.000293156	-1.70498e-10	-1.22304	0.00029348	-1.70498e-10	-1.22304
94923609	rs76126578	8.50982e-10	-1.70498e-10	-1.22508	0.000293867	-1.70498e-10	-1.22062	0.000294191	-1.70498e-10	-1.22062
94923692	rs10777602	4.78215e-10	-0.787226	-1.01419	0.000138073	-0.960953	-1.01501	0.000138187	-0.96118	-1.01507
94923864	rs59283988	4.17625e-10	-0.810055	-1.12684	8.24864e-05	-1.35139	-1.13972	8.25465e-05	-1.35174	-1.13975
94923878	rs10859717	2.82885e-10	-1.70941	-0.617019	0.000116729	-1.54635	-0.597547	0.000116824	-1.54661	-0.597567
94923939	rs74343177	8.83001e-10	-1.70498e-10	-1.18815	0.00030663	-1.70498e-10	-1.17811	0.000306966	-1.70498e-10	-1.17811
94924231	rs57389732	8.88978e-10	-1.70498e-10	-1.1814	0.000308985	-1.70498e-10	-1.17045	0.000309324	-1.70498e-10	-1.17046
94924467	rs12817714	1.9119e-10	-1.54297	-1.17524	0.000110014	-1.02701	-1.17612	0.000110189	-1.02651	-1.17614
94924699	rs10859718	3.65212e-10	-1.05026	-1.02074	8.96083e-05	-1.38824	-1.02006	8.9683e-05	-1.38843	-1.02014
94925193	rs7962496	3.8793e-10	-0.857734	-1.15292	0.000115502	-1.01114	-1.14331	0.000115608	-1.01128	-1.14337
94925612	rs10859719	4.06542e-10	-1.40914	-0.554651	0.000102739	-1.72955	-0.542012	0.000102832	-1.7296	-0.542154
94926070	rs145601828	8.89275e-09	1.12152	-1.96647e-10	0.00228367	0.829794	-1.96647e-10	0.00228863	0.830857	-1.96647e-10
94926755	rs4761624	2.90437e-10	-1.78352	-0.51657	0.000114459	-1.69038	-0.47315	0.000114555	-1.69061	-0.47319
94927093	rs112735059	1.41252e-10	-1.89872	-1.12221	5.07917e-05	-1.83477	-1.14124	5.08503e-05	-1.83473	-1.14124
94927331	rs12815378	5.05588e-10	-1.34791	-0.397845	0.00037614	-0.566228	-0.407557	0.000376587	-0.566135	-0.407568
94927597	rs150051734	1.77204e-09	-1.70498e-10	-0.491587	0.000637997	-1.70498e-10	-0.445412	0.000638731	-1.70498e-10	-0.445368
94927601	rs35054601	9.80513e-10	0.00368816	-1.08709	0.000443271	0.27461	-1.08417	0.000443273	0.273466	-1.08413
94927605	rs35748136	4.76479e-10	-0.953686	-0.851364	0.000308856	-0.316724	-0.854146	0.00030908	-0.317108	-0.854143
94927665	rs7135412	3.06961e-10	-1.84843	-0.396322	0.000122345	-1.73862	-0.358278	0.000122445	-1.73885	-0.358337
94927781	rs11107575	3.78653e-10	-1.78159	-0.253265	0.000160084	-1.6272	-0.200847	0.000160191	-1.62748	-0.20101
94927852	rs11107576	4.19573e-10	-1.73525	-0.196984	0.000175087	-1.59423	-0.144231	0.000175205	-1.59451	-0.144383
94927854	rs12831939	5.14165e-10	-0.773504	-0.955427	0.000273169	-0.341017	-0.952639	0.000273359	-0.341449	-0.952617
94927926	rs75887205	7.24741e-10	-1.38566	-1.96647e-10	0.000692972	-0.362757	-1.96647e-10	0.000693358	-0.363305	-1.96647e-10
94927989	rs117620859	9.46401e-10	-1.70498e-10	-1.11881	0.000330233	-1.70498e-10	-1.10395	0.000330605	-1.70498e-10	-1.10393
94928052	rs7301413	2.51584e-10	-1.21199	-1.23171	7.65083e-05	-1.33591	-1.23044	7.65598e-05	-1.33633	-1.23044
94928077	rs7301219	2.85443e-10	-1.08519	-1.23224	8.19261e-05	-1.26652	-1.23141	8.19807e-05	-1.26695	-1.23142
94928215	rs114942813	8.48446e-10	-1.70498e-10	-1.22807	0.000292847	-1.70498e-10	-1.2241	0.00029317	-1.70498e-10	-1.2241
94928269	rs76310286	1.01268e-09	-1.70498e-10	-1.05112	0.000348998	-1.70498e-10	-1.04868	0.000349385	-1.70498e-10	-1.04868
94928595	rs61927237	5.38993e-10	-1.68177	-1.96647e-10	0.000211345	-1.55025	-1.96647e-10	0.000211572	-1.55029	-1.96647e-10
94928765	rs61927238	3.57182e-10	-0.873236	-1.21999	5.64021e-05	-1.64939	-1.22185	5.64514e-05	-1.64963	-1.22184
94929088	rs61927239	3.65325e-10	-0.862106	-1.20858	5.65876e-05	-1.65583	-1.21213	5.66356e-05	-1.6561	-1.21211
94929495	rs11107577	4.76952e-10	-1.80406	-1.96647e-10	0.000173563	-1.74721	-1.96647e-10	0.00017373	-1.74735	-1.96647e-10
94929560	rs6538505	1.61772e-10	-1.80669	-1.07859	5.06967e-05	-1.89729	-1.0806	5.07538e-05	-1.89727	-1.08059
94929579	rs6538506	1.66188e-10	-1.70488	-1.15347	4.80553e-05	-1.8766	-1.1548	4.81048e-05	-1.87668	-1.15479
94929669	rs6538507	1.62727e-10	-1.72618	-1.15322	4.79494e-05	-1.87894	-1.15466	4.7999e-05	-1.87902	-1.15466
94930076	rs117621335	5.28389e-10	-1.70164	-1.96647e-10	0.00019659	-1.62262	-1.96647e-10	0.00019677	-1.62282	-1.96647e-10
94930154	rs11107579	1.73746e-10	-1.63593	-1.17795	4.85247e-05	-1.84805	-1.17363	4.85772e-05	-1.84804	-1.17366
94930196	rs7961364	1.29711e-10	-1.879	-1.22717	4.82979e-05	-1.80087	-1.22549	4.83536e-05	-1.80083	-1.22548
94930496	rs73220243	3.25957e-10	-0.959335	-1.22538	5.29654e-05	-1.70675	-1.22735	5.30137e-05	-1.70696	-1.22734
94931016	rs75795237	1.66757e-10	-1.63666	-1.21828	4.51826e-05	-1.87268	-1.22035	4.52299e-05	-1.87274	-1.22035
94931601	rs12424639	3.2837e-10	-0.959335	-1.218	5.3298e-05	-1.70675	-1.22109	5.33469e-05	-1.70696	-1.22108
94931618	rs10859721	1.29986e-10	-1.88658	-1.21747	4.93398e-05	-1.79051	-1.21451	4.93966e-05	-1.79048	-1.21449
94931969	rs55745954	5.43389e-10	-1.67365	-1.96647e-10	0.00014987	-1.89398	-1.96647e-10	0.000150037	-1.89397	-1.96647e-10
94932212	rs10859722	1.98685e-10	-1.5977	-1.08205	5.47657e-05	-1.81613	-1.08455	5.48192e-05	-1.81627	-1.08455
94932594	rs1317872	3.92536e-10	-0.801773	-1.19707	5.85463e-05	-1.63213	-1.2018	5.85985e-05	-1.63237	-1.20177
94932846	rs4761625	4.00049e-10	-0.775395	-1.20449	5.90983e-05	-1.61636	-1.20818	5.91497e-05	-1.61662	-1.20816
94933006	rs117916154	5.98866e-10	-1.57644	-1.96647e-10	0.000678155	-0.38437	-1.96647e-10	0.000678819	-0.384497	-1.96647e-10
94933145	rs4492875	1.41456e-10	-1.86669	-1.1528	5.37739e-05	-1.77413	-1.14483	5.38335e-05	-1.77416	-1.1448
94933211	rs7973429	2.18309e-10	-1.4699	-1.11566	0.000121892	-0.982462	-1.11815	0.00012196	-0.982971	-1.11819
94933617	rs12581125	1.51226e-10	-1.77548	-1.17722	6.85118e-05	-1.49217	-1.18457	6.85626e-05	-1.49251	-1.18459
94933691	rs12581131	1.47074e-10	-1.79693	-1.18361	6.54527e-05	-1.53191	-1.19051	6.55025e-05	-1.53224	-1.19053
94933876	rs11107580	5.20354e-10	-1.71697	-1.96647e-10	0.000149382	-1.89724	-1.96647e-10	0.000149548	-1.89724	-1.96647e-10
94934162	rs11107581	2.18131e-10	-1.70645	-0.879932	6.1874e-05	-1.89272	-0.885927	6.19416e-05	-1.89275	-0.885913
94934202	rs61927240	5.14726e-10	-1.72784	-1.96647e-10	0.000175832	-1.73422	-1.96647e-10	0.000176022	-1.73424	-1.96647e-10
94934443	rs71458548	1.47162e-10	-1.79356	-1.18638	6.55587e-05	-1.52783	-1.19297	6.56067e-05	-1.52818	-1.19299
94934545	rs146115256	4.63009e-10	-1.83373	-1.96647e-10	0.000166315	-1.78986	-1.96647e-10	0.00016648	-1.78997	-1.96647e-10
94934606	rs11107582	2.56487e-10	-1.42074	-1.00366	7.54808e-05	-1.56751	-1.01235	7.55404e-05	-1.56784	-1.01235
94934666	rs4761626	1.79211e-10	-1.82493	-0.957986	5.72195e-05	-1.89358	-0.963273	5.72852e-05	-1.89355	-0.96326
94934685	rs4761627	1.78601e-10	-1.82833	-0.957986	5.72757e-05	-1.8926	-0.963273	5.73416e-05	-1.89256	-0.96326
94934702	rs4761628	6.11396e-10	-1.55573	-1.96647e-10	0.000280861	-1.26588	-1.96647e-10	0.000281133	-1.26602	-1.96647e-10
94934823	rs2170773	1.49032e-10	-1.89251	-1.07481	6.0887e-05	-1.72811	-1.06661	6.09548e-05	-1.72815	-1.06657
94934936	rs75752951	4.34119e-10	-1.89816	-1.96647e-10	0.000153869	-1.86765	-1.96647e-10	0.000154021	-1.86776	-1.96647e-10
94935609	rs35350822	2.85027e-10	-1.41647	-0.902423	0.000192196	-0.746606	-0.898622	0.000192288	-0.747267	-0.898589
94935792	rs111657630	1.47063e-10	-1.76286	-1.21775	5.02852e-05	-1.76936	-1.21667	5.03391e-05	-1.76942	-1.21665
94935899	rs4592484	2.05338e-10	-1.86455	-0.78227	6.98179e-05	-1.86742	-0.790432	6.98998e-05	-1.86737	-0.790424
94935900	rs4502040	7.33736e-10	-1.37333	-1.96647e-10	0.000276757	-1.2806	-1.96647e-10	0.00027715	-1.28029	-1.96647e-10
94936131	rs12317814	2.09823e-10	-1.86193	-0.763277	7.12843e-05	-1.86983	-0.767235	7.13677e-05	-1.86978	-0.767227
94936636	rs57852040	2.03126e-10	-1.86455	-0.793101	6.93657e-05	-1.86742	-0.79693	6.9447e-05	-1.86737	-0.796923
94936687	rs7957689	2.88665e-10	-1.0935	-1.21271	9.16054e-05	-1.18426	-1.20199	9.16775e-05	-1.18458	-1.202
94936694	rs7971163	2.88665e-10	-1.0935	-1.21271	9.16054e-05	-1.18426	-1.20199	9.16775e-05	-1.18458	-1.202
94936816	rs34182998	1.58907e-10	-1.7789	-1.12426	7.15541e-05	-1.50075	-1.13254	7.1604e-05	-1.50112	-1.13258
94937374	rs74625383	1.19518e-09	-0.885422	-1.96647e-10	0.00020157	-1.59761	-1.96647e-10	0.000201779	-1.59768	-1.96647e-10
94937620	rs12822087	1.55359e-10	-1.78635	-1.13938	6.95531e-05	-1.51441	-1.14725	6.96024e-05	-1.51477	-1.14728
94937782	rs12822520	1.59715e-10	-1.7789	-1.11918	7.19651e-05	-1.50075	-1.12681	7.20155e-05	-1.50112	-1.12685
94938374	rs4761629	1.98736e-10	-1.86684	-0.812652	6.81835e-05	-1.86515	-0.816395	6.82636e-05	-1.86509	-0.816388
94938603	rs77336498	8.46531e-10	-1.70498e-10	-1.23033	0.000290466	-1.70498e-10	-1.23226	0.000290788	-1.70498e-10	-1.23226
94938912	rs34211693	1.60869e-10	-1.80053	-1.09035	7.10788e-05	-1.54101	-1.09895	7.11298e-05	-1.54136	-1.09899
94938937	rs12370497	4.56776e-10	-1.84728	-1.96647e-10	0.000163389	-1.80761	-1.96647e-10	0.000163553	-1.80771	-1.96647e-10
94939210	rs12320623	1.42218e-10	-1.89649	-1.11763	6.69438e-05	-1.58726	-1.11263	6.70146e-05	-1.58735	-1.11259
94939776	rs4761481	1.39706e-10	-1.88005	-1.15189	6.69761e-05	-1.5519	-1.14751	6.70523e-05	-1.55191	-1.14747
94941252	rs34269612	1.56114e-10	-1.77559	-1.1453	7.05973e-05	-1.49394	-1.15282	7.06462e-05	-1.49432	-1.15285
94941338	rs79753076	8.56107e-10	-1.70498e-10	-1.21908	0.000295671	-1.70498e-10	-1.2145	0.000295995	-1.70498e-10	-1.21451
94941871	rs7308296	1.35457e-10	-1.89655	-1.16627	6.1323e-05	-1.62571	-1.16188	6.13886e-05	-1.62578	-1.16185
94942223	rs7139313	3.46186e-10	-0.90932	-1.21518	0.000102119	-1.07318	-1.20443	0.0001022	-1.07349	-1.20443
94942310	rs17022621	1.56383e-10	-1.79368	-1.12549	6.95087e-05	-1.52727	-1.13503	6.95579e-05	-1.52763	-1.13506
94942660	rs12371985	4.71254e-10	-1.81608	-1.96647e-10	0.0001701	-1.76736	-1.96647e-10	0.000170268	-1.76748	-1.96647e-10
94942675	rs7973666	1.751e-10	-1.85912	-0.946998	5.83518e-05	-1.88512	-0.952134	5.84197e-05	-1.88508	-0.95212
94943056	rs3827521	1.35757e-10	-1.89655	-1.16405	6.151e-05	-1.62571	-1.15884	6.15758e-05	-1.62578	-1.1588
94943547	rs10859724	1.76776e-10	-1.86659	-0.930004	5.97316e-05	-1.87939	-0.934494	5.98014e-05	-1.87934	-0.934482
94943596	rs10777603	3.67688e-10	-0.845864	-1.21838	0.000107836	-1.01513	-1.20801	0.000107921	-1.01545	-1.20801
94943872	rs10859725	1.81355e-10	-1.79395	-0.977068	5.63954e-05	-1.88916	-0.9822	5.64569e-05	-1.88918	-0.982191
94943890	rs10777604	1.32893e-10	-1.89747	-1.18446	5.1797e-05	-1.77625	-1.18016	5.18511e-05	-1.77634	-1.18014
94943904	rs17022644	3.03564e-10	-1.45804	-0.797836	0.000203441	-0.803091	-0.785278	0.000203533	-0.803784	-0.785241
94943932	rs148374606	5.92941e-10	-1.58638	-1.96647e-10	0.000307586	-1.17499	-1.96647e-10	0.000308008	-1.17472	-1.96647e-10
94943977	rs17022649	4.04879e-10	-0.736805	-1.23108	5.79013e-05	-1.6131	-1.2319	5.79539e-05	-1.61331	-1.2319
94944181	rs4761630	1.80032e-10	-1.78992	-0.988421	5.58359e-05	-1.88789	-0.993437	5.58966e-05	-1.88792	-0.993429
94944695	rs10507041	3.88236e-10	-0.781663	-1.2282	5.67537e-05	-1.63513	-1.22989	5.68059e-05	-1.63533	-1.22988
94944711	rs11107585	4.90464e-10	-1.77612	-1.96647e-10	0.000172981	-1.75057	-1.96647e-10	0.000173149	-1.7507	-1.96647e-10
94944771	rs7303568	1.80759e-10	-1.78952	-0.984787	5.60299e-05	-1.88802	-0.98984	5.60908e-05	-1.88805	-0.989832
94944787	rs4761631	1.80105e-10	-1.78992	-0.988017	5.577e-05	-1.88789	-0.994618	5.58305e-05	-1.88792	-0.994612
94944972	rs4761632	1.81425e-10	-1.78992	-0.980715	5.61732e-05	-1.88789	-0.987415	5.62341e-05	-1.88792	-0.987409
94945166	rs117037575	1.52698e-10	-1.73331	-1.20971	7.18431e-05	-1.41972	-1.20954	7.19108e-05	-1.41989	-1.20953
94945401	rs11107586	1.85196e-10	-1.78545	-0.964608	5.71917e-05	-1.88582	-0.971521	5.72536e-05	-1.88585	-0.971514
94945483	rs11107587	1.8362e-10	-1.794	-0.964608	5.70309e-05	-1.88863	-0.971521	5.70928e-05	-1.88866	-0.971514
94945590	rs11107588	1.87397e-10	-1.78545	-0.952794	5.78626e-05	-1.88582	-0.959858	5.79252e-05	-1.88585	-0.959852
94945623	rs12817082	1.55156e-10	-1.75501	-1.17203	7.13478e-05	-1.45543	-1.18075	7.1395e-05	-1.45585	-1.18078
94945652	rs11107589	1.36177e-10	-1.89604	-1.16148	5.24509e-05	-1.78765	-1.15622	5.25063e-05	-1.78773	-1.15619
94945786	rs34660467	2.23586e-10	-1.37288	-1.18879	0.000121867	-0.909633	-1.19118	0.000121925	-0.910238	-1.19121
94945837	rs11107591	1.35982e-10	-1.89747	-1.16148	5.2986e-05	-1.7775	-1.15622	5.30418e-05	-1.77758	-1.15619
94945844	rs7294781	2.7073e-10	-1.33683	-1.03352	9.33803e-05	-1.32558	-1.04149	9.34554e-05	-1.32587	-1.04149
94945897	rs7294676	1.36551e-10	-1.89516	-1.15961	5.22927e-05	-1.79256	-1.15433	5.23481e-05	-1.79264	-1.1543
94945932	rs7294907	1.38266e-10	-1.83784	-1.20446	4.48637e-05	-1.89845	-1.20167	4.49143e-05	-1.89844	-1.20166
94945941	rs7295135	1.35793e-10	-1.89681	-1.16353	5.26028e-05	-1.78263	-1.15835	5.26583e-05	-1.78271	-1.15832
94946112	rs118023420	4.2764e-09	-1.70498e-10	0.389392	0.00157127	-1.70498e-10	0.455896	0.00157323	-1.70498e-10	0.456036
94946202	rs7295425	2.84694e-10	-1.33683	-0.98323	9.8138e-05	-1.32558	-0.991796	9.82166e-05	-1.32587	-0.991804
94946421	rs7311696	2.81797e-10	-1.35069	-0.979595	9.712e-05	-1.33957	-0.988224	9.71981e-05	-1.33987	-0.988232
94946480	rs12580093	1.73108e-10	-1.61078	-1.20678	0.000114799	-0.948082	-1.21248	0.000114862	-0.94862	-1.2125
94946539	rs7311830	1.37843e-10	-1.89681	-1.14855	5.34253e-05	-1.78263	-1.14283	5.34818e-05	-1.78271	-1.1428
94946713	rs10859727	2.94267e-10	-1.0635	-1.22349	7.76274e-05	-1.33648	-1.21535	7.76876e-05	-1.3368	-1.21535
94947015	rs1872103	1.93873e-10	-1.75923	-0.945038	5.85444e-05	-1.88176	-0.9522	5.86075e-05	-1.8818	-0.952194
94947069	rs1872102	2.98569e-10	-1.0489	-1.22357	7.6608e-05	-1.34958	-1.21546	7.66675e-05	-1.34991	-1.21546
94947077	rs73222490	1.59346e-10	-1.73821	-1.16218	7.17016e-05	-1.45962	-1.17161	7.17487e-05	-1.46004	-1.17164
94947140	rs1872100	1.91286e-10	-1.77267	-0.945038	5.85762e-05	-1.88122	-0.9522	5.86393e-05	-1.88125	-0.952194
94947260	rs7299542	1.89809e-10	-1.77267	-0.952794	5.81293e-05	-1.88122	-0.959858	5.81919e-05	-1.88125	-0.959852
94947497	rs7299724	1.35342e-10	-1.89514	-1.16853	5.12632e-05	-1.80324	-1.16353	5.13176e-05	-1.80332	-1.1635
94947518	rs71458550	2.26128e-10	-1.36393	-1.18644	0.000116473	-0.957194	-1.1889	0.000116533	-0.957759	-1.18892
94947652	rs4491308	2.23332e-10	-1.55052	-1.0123	7.71931e-05	-1.53709	-1.02035	7.72584e-05	-1.53734	-1.02035
94947754	rs66660680	1.56093e-10	-1.75514	-1.16589	6.94085e-05	-1.4879	-1.17584	6.94551e-05	-1.4883	-1.17587
94947918	rs17022712	5.28833e-10	-1.7008	-1.96647e-10	0.000187742	-1.66867	-1.96647e-10	0.000187919	-1.66884	-1.96647e-10
94948190	rs11107595	1.62063e-10	-1.89525	-0.988236	5.6664e-05	-1.89729	-0.969321	5.67264e-05	-1.89726	-0.969349
94948196	rs11107596	1.71095e-10	-1.89392	-0.935333	5.85945e-05	-1.89819	-0.934919	5.86556e-05	-1.89821	-0.934959
94948299	rs17022716	1.50801e-10	-1.74903	-1.20649	7.05184e-05	-1.4427	-1.20517	7.05969e-05	-1.44271	-1.20516
94948333	rs141814809	3.04276e-09	0.0490441	-1.96647e-10	0.00187454	0.632371	-1.96647e-10	0.00187737	0.632776	-1.96647e-10
94948451	rs12824690	3.31841e-10	-1.21193	-0.954891	0.000132143	-1.05917	-0.960683	0.000132244	-1.05947	-0.960737
94948566	rs2170772	1.87893e-10	-1.72793	-1.00767	5.77079e-05	-1.8759	-0.97245	5.77685e-05	-1.87596	-0.972449
94948657	rs2170771	1.92781e-10	-1.8073	-0.902623	6.36292e-05	-1.89394	-0.856729	6.36984e-05	-1.89397	-0.856724
94948681	rs2366625	3.41915e-10	-0.972659	-1.16425	9.06721e-05	-1.25486	-1.14164	9.07399e-05	-1.25521	-1.14164
94949025	rs10777605	1.97557e-10	-1.65093	-1.03452	5.9496e-05	-1.8134	-1.00444	5.95557e-05	-1.8135	-1.00444
94949372	rs11107597	1.07919e-09	-1.70498e-10	-0.987505	0.000375836	-1.70498e-10	-0.974593	0.00037624	-1.70498e-10	-0.974625
94949430	rs10859728	1.79913e-10	-1.69742	-1.08158	5.51002e-05	-1.83973	-1.05486	5.51564e-05	-1.83982	-1.05486
94949520	rs148632433	4.34696e-10	-1.89683	-1.96647e-10	0.00014985	-1.89411	-1.96647e-10	0.00015002	-1.89409	-1.96647e-10
94949522	rs4761633	1.82918e-10	-1.69001	-1.07243	5.56399e-05	-1.83568	-1.04917	5.56972e-05	-1.83577	-1.04915
94949997	rs7955502	2.09804e-10	-1.63224	-0.993054	7.72833e-05	-1.56565	-0.990621	7.73443e-05	-1.56591	-0.990671
94950003	rs35677689	2.55387e-10	-1.51312	-0.915574	0.000100763	-1.38365	-0.907321	0.00010085	-1.38393	-0.907292
94950281	rs77847735	9.09867e-10	-1.70498e-10	-1.15818	0.000307959	-1.70498e-10	-1.17378	0.000308299	-1.70498e-10	-1.17378
94950329	rs6538508	1.79411e-10	-1.69615	-1.08565	5.51005e-05	-1.83125	-1.06333	5.51574e-05	-1.83134	-1.06332
94950397	rs6538509	1.82523e-10	-1.68872	-1.07588	5.59219e-05	-1.82693	-1.05286	5.59795e-05	-1.82701	-1.05285
94950921	rs7959716	1.79964e-10	-1.71062	-1.0681	5.56845e-05	-1.83951	-1.04454	5.57424e-05	-1.83959	-1.04452
94951040	rs11107598	1.63644e-10	-1.83858	-1.03521	5.48839e-05	-1.86211	-1.03642	5.49375e-05	-1.8622	-1.03646
94951121	rs10859729	1.94505e-10	-1.65789	-1.04313	7.13071e-05	-1.59439	-1.04236	7.13644e-05	-1.59465	-1.04241
94951373	rs4598721	1.60818e-10	-1.82032	-1.07088	5.2655e-05	-1.89247	-1.04751	5.27125e-05	-1.8925	-1.0475
94952025	rs112250173	1.62099e-10	-1.71777	-1.1655	8.4631e-05	-1.29309	-1.17235	8.47355e-05	-1.29299	-1.17233
94952321	rs147745013	8.59717e-10	-1.70498e-10	-1.21487	0.0002938	-1.70498e-10	-1.22085	0.000294124	-1.70498e-10	-1.22085
94952636	rs11107601	1.60591e-10	-1.85841	-1.03421	5.45316e-05	-1.87333	-1.03164	5.45846e-05	-1.87342	-1.03168
94952672	rs4761634	1.82622e-10	-1.80133	-0.962725	5.93821e-05	-1.88241	-0.937348	5.94461e-05	-1.88245	-0.937336
94952687	rs4761635	1.81704e-10	-1.80637	-0.962725	5.92608e-05	-1.88445	-0.937348	5.93249e-05	-1.88449	-0.937336
94952716	rs17022724	2.10919e-10	-1.68244	-0.937562	7.80538e-05	-1.61707	-0.92928	7.81258e-05	-1.61728	-0.929253
94952888	rs2128898	1.79069e-10	-1.80637	-0.977332	5.85126e-05	-1.88445	-0.950054	5.85752e-05	-1.88449	-0.950053
94953055	rs2128897	1.71461e-10	-1.8338	-0.993324	5.69937e-05	-1.89391	-0.966892	5.70555e-05	-1.89394	-0.966891
94953145	rs79409162	5.38692e-10	-1.68233	-1.96647e-10	0.000165522	-1.79464	-1.96647e-10	0.000165727	-1.79451	-1.96647e-10
94953181	rs144793824	1.2993e-09	0.430094	-1.23199	0.000841987	1.06436	-1.23234	0.000843289	1.0648	-1.23234
94953200	rs10859730	1.39912e-10	-1.89275	-1.13771	5.36396e-05	-1.80283	-1.11863	5.37032e-05	-1.80272	-1.11866
94953316	rs61929004	5.39661e-10	-1.68053	-1.96647e-10	0.000163904	-1.80447	-1.96647e-10	0.000164104	-1.80435	-1.96647e-10
94953378	rs17022730	2.71985e-10	-1.27005	-1.09568	5.65732e-05	-1.76903	-1.09919	5.66248e-05	-1.76928	-1.09913
94953413	rs10859731	1.40381e-10	-1.88666	-1.14045	5.25064e-05	-1.82157	-1.12124	5.2568e-05	-1.82147	-1.12127
94953487	rs17022738	2.11589e-10	-1.52188	-1.09495	5.10987e-05	-1.87095	-1.09904	5.11524e-05	-1.87107	-1.09898
94953550	rs17022742	6.65698e-09	-1.70498e-10	0.831947	0.00243125	-1.70498e-10	0.892415	0.00243355	-1.70498e-10	0.892256
94953649	rs10859732	2.43508e-10	-1.53206	-0.944265	8.1574e-05	-1.58375	-0.918488	8.16541e-05	-1.5839	-0.918456
94953714	rs11107602	2.5328e-10	-1.48864	-0.948341	8.21921e-05	-1.57194	-0.922743	8.22706e-05	-1.57213	-0.922711
94954104	rs4761483	6.22682e-10	-0.314957	-1.22248	0.000140615	-0.734332	-1.22339	0.000140693	-0.73489	-1.22338
94954299	rs4394891	3.86932e-10	-0.797105	-1.21612	9.06076e-05	-1.17775	-1.21945	9.06691e-05	-1.17819	-1.21945
94954558	rs116933049	8.7355e-10	-1.70498e-10	-1.19891	0.000298627	-1.70498e-10	-1.20455	0.000298961	-1.70498e-10	-1.20454
94954560	rs60793690	2.52352e-10	-1.303	-1.13765	5.00572e-05	-1.84813	-1.14245	5.01071e-05	-1.84828	-1.1424
94954620	rs113383515	8.46297e-10	-1.70498e-10	-1.2306	0.000290523	-1.70498e-10	-1.23206	0.000290845	-1.70498e-10	-1.23206
94954741	rs10859733	1.48874e-10	-1.75081	-1.21756	8.33342e-05	-1.26623	-1.21465	8.34078e-05	-1.26645	-1.21466
94954764	rs145546710	4.65346e-10	-1.82869	-1.96647e-10	0.000151703	-1.88182	-1.96647e-10	0.000151879	-1.88177	-1.96647e-10
94955261	rs7296951	3.69974e-10	-0.953506	-1.10454	8.66021e-05	-1.33353	-1.10889	8.66518e-05	-1.33408	-1.10888
94955546	rs7297315	3.48919e-10	-0.987153	-1.12948	5.72287e-05	-1.72068	-1.13601	5.72767e-05	-1.72099	-1.13597
94955585	rs12314280	1.35739e-10	-1.89761	-1.16313	5.08207e-05	-1.80505	-1.17039	5.08793e-05	-1.80504	-1.17035
94955603	rs17022749	1.41872e-10	-1.89	-1.12655	4.91144e-05	-1.89351	-1.11609	4.91723e-05	-1.89351	-1.11601
94955607	rs75258105	1.42511e-10	-1.81112	-1.20093	6.94212e-05	-1.45828	-1.20527	6.95048e-05	-1.4582	-1.20525
94955644	rs12307230	4.0928e-10	-0.847146	-1.10993	9.39575e-05	-1.2466	-1.1143	9.40037e-05	-1.24723	-1.11428
94956194	rs1316332	2.77773e-10	-1.24168	-1.10299	8.23054e-05	-1.41559	-1.07772	8.23707e-05	-1.41589	-1.07773
94956351	rs1811135	4.92521e-10	-0.659448	-1.11249	0.000109865	-1.09377	-1.11073	0.000109915	-1.09444	-1.11071
94956429	rs138315027	1.86103e-10	-1.52068	-1.2245	8.38675e-05	-1.2535	-1.22101	8.39824e-05	-1.25324	-1.22101
94956735	rs2366452	3.03942e-10	-1.03878	-1.21586	7.96733e-05	-1.30574	-1.22007	7.97137e-05	-1.30633	-1.22008
94956813	rs17022756	8.44836e-10	-1.70498e-10	-1.23233	0.000290668	-1.70498e-10	-1.23157	0.000290989	-1.70498e-10	-1.23157
94957027	rs1316366	2.34418e-10	-1.49949	-1.01487	5.72776e-05	-1.84791	-1.00793	5.7333e-05	-1.84807	-1.00791
94957375	rs2625920	2.05261e-10	-1.56662	-1.08058	5.20012e-05	-1.87073	-1.08175	5.20532e-05	-1.87085	-1.08173
94957734	rs2128896	1.64442e-10	-1.65469	-1.21423	4.60472e-05	-1.87	-1.20407	4.60946e-05	-1.87008	-1.20408
94957738	rs2128895	1.97275e-10	-1.4547	-1.23217	0.000119397	-0.889638	-1.23166	0.000119514	-0.889763	-1.23166
94958279	rs73224227	1.83213e-10	-1.63819	-1.12264	4.83916e-05	-1.89514	-1.12928	4.84433e-05	-1.89517	-1.12929
94958404	rs61929008	1.8574e-10	-1.80086	-0.946274	6.52551e-05	-1.76421	-0.961229	6.53472e-05	-1.76397	-0.961164
94959001	rs79855743	8.44886e-10	-1.70498e-10	-1.23227	0.000290628	-1.70498e-10	-1.2317	0.000290949	-1.70498e-10	-1.2317
94959151	rs116441079	8.69429e-10	-1.70498e-10	-1.20364	0.000296567	-1.70498e-10	-1.21147	0.000296894	-1.70498e-10	-1.21148
94959245	rs57756755	8.49013e-10	-1.70498e-10	-1.2274	0.000291275	-1.70498e-10	-1.22948	0.000291596	-1.70498e-10	-1.22948
94959311	rs7306104	1.93745e-10	-1.47279	-1.23215	4.61307e-05	-1.84178	-1.23049	4.6179e-05	-1.84184	-1.23049
94959424	rs9630283	1.34e-10	-1.88314	-1.19049	4.78673e-05	-1.84597	-1.18935	4.79205e-05	-1.84594	-1.18937
94959475	rs56316323	4.47326e-10	-1.86819	-1.96647e-10	0.000150216	-1.89167	-1.96647e-10	0.00015038	-1.89169	-1.96647e-10
94959861	rs2651963	1.2905e-10	-1.87895	-1.23233	4.35389e-05	-1.89778	-1.23231	4.35864e-05	-1.8978	-1.23231
94959985	rs111284817	8.61537e-10	-1.70498e-10	-1.21276	0.000294307	-1.70498e-10	-1.21912	0.000294633	-1.70498e-10	-1.21912
94960130	rs118165633	6.4338e-10	-1.50474	-1.96647e-10	0.000172764	-1.75182	-1.96647e-10	0.000172998	-1.75157	-1.96647e-10
94960292	rs74600498	8.68359e-10	-1.70498e-10	-1.20487	0.000296256	-1.70498e-10	-1.21252	0.000296583	-1.70498e-10	-1.21252
94960312	rs17022759	1.8487e-10	-1.60113	-1.15069	0.000118179	-0.974156	-1.15739	0.000118298	-0.974295	-1.15735
94960506	rs113157511	8.73016e-10	-1.70498e-10	-1.19952	0.000297616	-1.70498e-10	-1.20794	0.000297944	-1.70498e-10	-1.20794
94960517	rs146586360	6.34485e-10	-1.51866	-1.96647e-10	0.000176244	-1.73188	-1.96647e-10	0.000176471	-1.7317	-1.96647e-10
94960728	rs78710185	8.74245e-10	-1.70498e-10	-1.19811	0.000297977	-1.70498e-10	-1.20673	0.000298307	-1.70498e-10	-1.20673
94961324	rs2651964	1.35421e-10	-1.8497	-1.21339	4.52337e-05	-1.8821	-1.2098	4.52807e-05	-1.88217	-1.2098
94961956	rs113806639	8.48301e-10	-1.70498e-10	-1.22824	0.000290991	-1.70498e-10	-1.23045	0.000291313	-1.70498e-10	-1.23045
94962324	rs76843685	8.88648e-10	-1.70498e-10	-1.18177	0.00030351	-1.70498e-10	-1.18833	0.000303858	-1.70498e-10	-1.18829
94962450	rs3747554	8.68168e-10	-1.70498e-10	-1.20509	0.000296201	-1.70498e-10	-1.21271	0.000296528	-1.70498e-10	-1.21271
94962729	rs17305683	5.2306e-10	-1.71178	-1.96647e-10	0.000167744	-1.78131	-1.96647e-10	0.000167923	-1.78135	-1.96647e-10
94962791	rs1290004	1.68854e-10	-1.73233	-1.11011	5.71291e-05	-1.74043	-1.118	5.71834e-05	-1.74057	-1.11802
94963456	rs17022770	2.06354e-10	-1.59453	-1.04735	0.000153957	-0.799711	-1.06736	0.000154126	-0.799754	-1.06733
94963611	rs61440179	2.28201e-10	-1.53719	-1.00406	0.000166231	-0.762127	-1.02824	0.000166429	-0.76208	-1.0282
94963842	rs114666999	8.58023e-10	-1.70498e-10	-1.21684	0.000293333	-1.70498e-10	-1.22244	0.000293657	-1.70498e-10	-1.22244
94964003	rs115034847	8.48667e-10	-1.70498e-10	-1.22781	0.000290951	-1.70498e-10	-1.23059	0.000291273	-1.70498e-10	-1.23059
94964092	rs114187034	8.47943e-10	-1.70498e-10	-1.22866	0.000290813	-1.70498e-10	-1.23107	0.000291134	-1.70498e-10	-1.23107
94964157	rs1290005	1.71076e-10	-1.89903	-0.930334	7.37586e-05	-1.66405	-0.9389	7.38495e-05	-1.66393	-0.938896
94964365	rs11107606	3.70868e-10	-1.89849	-0.15714	0.000191923	-1.45287	-0.19378	0.000192222	-1.45251	-0.193687
94964890	rs141407604	1.40255e-09	0.498599	-1.22403	0.000807244	1.01002	-1.22014	0.000808656	1.01066	-1.22014
94965058	rs1290910	1.59777e-10	-1.89455	-1.00314	6.14722e-05	-1.7704	-1.01476	6.1544e-05	-1.77034	-1.01476
94965710	rs1299865	9.73661e-10	-0.915649	-0.174763	0.000526195	-0.440117	-0.197958	0.000527079	-0.439622	-0.19788
94965816	rs78497497	2.00371e-09	-1.70498e-10	-0.36872	0.000721617	-1.70498e-10	-0.322251	0.000722534	-1.70498e-10	-0.322087
94965989	rs4436604	3.27505e-10	-1.88289	-0.29708	0.000117455	-1.82041	-0.317287	0.000117612	-1.82027	-0.317193
94966333	rs12298130	8.44832e-10	-1.70498e-10	-1.23234	0.00029056	-1.70498e-10	-1.23194	0.000290881	-1.70498e-10	-1.23194
94966338	rs6538510	3.42418e-10	-1.79483	-0.34061	0.000119829	-1.78498	-0.332692	0.000119964	-1.78509	-0.332562
94966989	rs545857320	8.57659e-10	-1.70498e-10	-1.21727	0.000295913	-1.70498e-10	-1.21368	0.000296247	-1.70498e-10	-1.21366
94967125	rs78945869	1.28683e-10	-1.89909	-1.21503	4.63884e-05	-1.85482	-1.21187	4.64282e-05	-1.85506	-1.21188
94967164	rs75835851	8.46488e-10	-1.70498e-10	-1.23038	0.00029172	-1.70498e-10	-1.22795	0.000292043	-1.70498e-10	-1.22795
94967490	rs75241467	8.45685e-10	-1.70498e-10	-1.23133	0.000290471	-1.70498e-10	-1.23224	0.000290792	-1.70498e-10	-1.23224
94967644	rs141186127	2.96801e-09	0.0241712	-1.96647e-10	0.00141543	0.351443	-1.96647e-10	0.0014178	0.352009	-1.96647e-10
94967725	rs12319966	8.44951e-10	-1.70498e-10	-1.2322	0.000290471	-1.70498e-10	-1.23224	0.000290793	-1.70498e-10	-1.23224
94967735	rs76397114	9.21989e-10	-1.70498e-10	-1.14494	0.00032154	-1.70498e-10	-1.13062	0.0003219	-1.70498e-10	-1.13061
94968493	rs1274525	2.22997e-10	-1.60037	-0.963948	5.94775e-05	-1.84289	-0.975259	5.9557e-05	-1.84273	-0.975189
94968943	rs144662194	8.48041e-10	-1.70498e-10	-1.22855	0.000291122	-1.70498e-10	-1.23	0.000291444	-1.70498e-10	-1.23
94968953	rs1274526	1.93676e-10	-1.59	-1.11528	5.20118e-05	-1.84213	-1.11014	5.20775e-05	-1.84196	-1.11016
94969200	rs142848469	1.6242e-09	-1.70498e-10	-0.578703	0.000550534	-1.70498e-10	-0.592857	0.000551089	-1.70498e-10	-0.592955
94969201	rs12426949	1.93843e-10	-1.60751	-1.09692	5.26069e-05	-1.8495	-1.0914	5.26727e-05	-1.84934	-1.09142
94969266	rs12823286	2.05473e-09	-0.344285	0.000711639	0.00126028	0.214968	0.0203717	0.00126111	0.214526	0.0203732
94969740	rs1274527	1.68559e-10	-1.81404	-1.03015	5.24488e-05	-1.89783	-1.04608	5.25084e-05	-1.89785	-1.04603
94969866	rs1274528	1.97653e-10	-1.62598	-1.05898	5.36254e-05	-1.85368	-1.06804	5.36955e-05	-1.85353	-1.06799
94969872	rs1274529	2.0051e-10	-1.60903	-1.06158	5.38691e-05	-1.84661	-1.07058	5.39401e-05	-1.84646	-1.07052
94970125	rs1274530	1.92873e-10	-1.60801	-1.10143	5.14362e-05	-1.85345	-1.10995	5.15033e-05	-1.8533	-1.1099
94970275	rs1274531	1.90199e-10	-1.63427	-1.08914	5.19021e-05	-1.85702	-1.09737	5.19694e-05	-1.85688	-1.09732
94970382	rs1274532	1.88667e-10	-1.62598	-1.10551	5.12555e-05	-1.85368	-1.11325	5.1322e-05	-1.85353	-1.1132
94970570	rs1274533	1.87036e-10	-1.60903	-1.13114	5.03547e-05	-1.84661	-1.13804	5.04204e-05	-1.84646	-1.138
94970747	rs1296522	1.75093e-10	-1.65298	-1.15318	4.81595e-05	-1.86996	-1.15927	4.82201e-05	-1.86985	-1.15923
94970921	rs1299117	2.21437e-10	-1.59879	-0.972553	5.89971e-05	-1.85296	-0.973301	5.90711e-05	-1.8528	-0.973308
94971068	rs1290006	1.64487e-10	-1.66617	-1.20247	4.54803e-05	-1.87967	-1.2068	4.55356e-05	-1.87959	-1.20677
94971322	rs6538511	1.85467e-10	-1.66575	-1.08285	5.15719e-05	-1.87281	-1.08796	5.16365e-05	-1.87271	-1.08792
94971580	rs6538512	1.68526e-10	-1.75954	-1.08484	5.48482e-05	-1.81993	-1.07925	5.4909e-05	-1.81994	-1.07923
94971856	rs112133320	4.37266e-10	-1.89093	-1.96647e-10	0.000161687	-1.81809	-1.96647e-10	0.000161856	-1.81814	-1.96647e-10
94972290	rs2270893	2.91235e-10	-1.87425	-0.423098	9.8296e-05	-1.89503	-0.420727	9.84158e-05	-1.89504	-0.42061
94972573	rs2036386	3.11284e-10	-1.88361	-0.347161	0.000105535	-1.89837	-0.34633	0.000105665	-1.89837	-0.346206
94972813	rs7342403	2.76086e-10	-1.89061	-0.460152	9.41918e-05	-1.89867	-0.459748	9.43073e-05	-1.89866	-0.459629
94973046	rs4761484	2.83425e-10	-1.89205	-0.432481	9.68753e-05	-1.89825	-0.43207	9.69944e-05	-1.89825	-0.43195
94973707	rs7977700	3.75339e-10	-1.86129	-0.18236	0.000127004	-1.89067	-0.168856	0.000127164	-1.89068	-0.168693
94974340	rs2366628	1.72348e-10	-1.87743	-0.944531	5.88343e-05	-1.89776	-0.931265	5.89013e-05	-1.89776	-0.93123
94974388	rs2366629	3.85252e-10	-1.87274	-0.144836	0.000130083	-1.89757	-0.138004	0.000130247	-1.89757	-0.13785
94974673	rs2128892	1.68159e-10	-1.87973	-0.96683	5.7357e-05	-1.89829	-0.956166	5.74221e-05	-1.89829	-0.956134
94975245	rs79928308	5.24464e-10	-1.7091	-1.96647e-10	0.000187838	-1.66816	-1.96647e-10	0.000188063	-1.66808	-1.96647e-10
94975799	rs3747553	1.73687e-10	-1.84304	-0.971178	5.80269e-05	-1.88772	-0.955123	5.80918e-05	-1.88772	-0.955104
94976084	rs3747552	1.57342e-10	-1.8794	-1.03365	5.37228e-05	-1.8991	-1.02081	5.3783e-05	-1.8991	-1.0208
94976159	rs3747551	2.80096e-10	-1.89894	-0.437399	0.000106709	-1.80101	-0.432626	0.000106813	-1.80127	-0.432503
94976383	rs3747550	2.25477e-10	-1.89472	-0.65854	7.88697e-05	-1.89527	-0.640683	7.89656e-05	-1.89525	-0.640584
94976499	rs12313375	2.53782e-10	-1.28108	-1.15392	0.000104187	-1.09634	-1.16122	0.00010435	-1.09591	-1.16118
94976626	rs12300182	9.04232e-10	-1.70498e-10	-1.16439	0.000308761	-1.70498e-10	-1.17118	0.000309114	-1.70498e-10	-1.17114
94976996	rs12828600	4.36308e-10	-1.89313	-1.96647e-10	0.000175326	-1.7371	-1.96647e-10	0.000175509	-1.73716	-1.96647e-10
94977205	rs4761485	1.96714e-10	-1.82186	-0.867869	6.59609e-05	-1.86754	-0.847139	6.60352e-05	-1.86755	-0.847114
94977372	rs4761486	2.52464e-10	-1.89572	-0.544489	8.79774e-05	-1.89637	-0.530301	8.80852e-05	-1.89636	-0.530191
94978138	rs11615468	2.37415e-10	-1.30773	-1.19393	5.21926e-05	-1.75953	-1.18928	5.22764e-05	-1.75904	-1.18926
94978330	rs117988583	4.34199e-10	-1.89797	-1.96647e-10	0.000158909	-1.83542	-1.96647e-10	0.000159088	-1.83539	-1.96647e-10
94978409	rs7311703	2.75841e-10	-1.89887	-0.452782	9.81111e-05	-1.86466	-0.452983	9.82183e-05	-1.86481	-0.452853
94978479	rs11615515	4.54584e-10	-1.85209	-1.96647e-10	0.000155976	-1.85405	-1.96647e-10	0.000156138	-1.85411	-1.96647e-10
94978617	rs2651990	1.32827e-10	-1.89769	-1.18473	4.61272e-05	-1.88273	-1.18961	4.61758e-05	-1.88278	-1.18962
94978886	rs6538514	2.4446e-10	-1.73315	-0.73927	8.12561e-05	-1.77588	-0.730258	8.13705e-05	-1.7757	-0.730135
94979015	rs79085035	8.87471e-10	-1.70498e-10	-1.1831	0.000306142	-1.70498e-10	-1.1797	0.000306497	-1.70498e-10	-1.17964
94979026	rs6538515	1.65155e-10	-1.63965	-1.22494	4.5345e-05	-1.86272	-1.22672	4.5406e-05	-1.86248	-1.22673
94979046	rs6538516	2.26718e-10	-1.75213	-0.795639	7.54795e-05	-1.79215	-0.787732	7.55848e-05	-1.79199	-0.787611
94979134	rs79895460	1.48424e-10	-1.88639	-1.08502	5.20719e-05	-1.87195	-1.07917	5.2139e-05	-1.87185	-1.07908
94979199	rs117675899	4.76469e-10	-1.75513	-0.0499434	0.000160509	-1.84427	0.0188777	0.000160671	-1.84442	0.0189258
94979538	rs4019547	1.91568e-10	-1.82628	-0.889948	6.44475e-05	-1.85065	-0.887246	6.45265e-05	-1.85057	-0.887206
94979560	rs4019548	2.29855e-10	-1.80294	-0.731088	7.76144e-05	-1.82407	-0.727921	7.77212e-05	-1.82394	-0.727788
94979672	rs4019549	2.10295e-10	-1.80217	-0.820795	7.05863e-05	-1.83408	-0.812832	7.06818e-05	-1.83395	-0.812716
94979924	rs76302032	8.52599e-10	-1.70498e-10	-1.22319	0.000293553	-1.70498e-10	-1.22169	0.000293885	-1.70498e-10	-1.22166
94979930	rs10777606	2.30489e-10	-1.81188	-0.719388	7.64821e-05	-1.84199	-0.724699	7.65869e-05	-1.84187	-0.724558
94980320	rs17022783	1.03974e-09	-1.70498e-10	-1.02475	0.000362205	-1.70498e-10	-1.01153	0.000362607	-1.70498e-10	-1.01153
94980390	rs4019550	6.80061e-10	-1.89898	0.449688	0.000252952	-1.88784	0.517298	0.000253249	-1.88791	0.517426
94980422	rs1905438	2.00552e-10	-1.87206	-0.798341	6.77593e-05	-1.88742	-0.800364	6.78462e-05	-1.88737	-0.800243
94980601	rs1807783	1.92871e-10	-1.82109	-0.888363	6.42744e-05	-1.84939	-0.891194	6.436e-05	-1.84928	-0.891083
94981041	rs78759742	4.04754e-10	-1.85592	-0.112274	0.00014427	-1.8952	-0.0368574	0.000144429	-1.89524	-0.0368224
94981349	rs79965402	1.02389e-09	-1.70498e-10	-1.04011	0.000357373	-1.70498e-10	-1.02496	0.000357769	-1.70498e-10	-1.02496
94981351	rs78315117	2.22757e-09	-1.70498e-10	-0.262808	0.000817933	-1.70498e-10	-0.196965	0.000819084	-1.70498e-10	-0.196665
94981718	rs143069064	9.3541e-10	-1.13049	-1.96647e-10	0.000180784	-1.70644	-1.96647e-10	0.000181002	-1.70635	-1.96647e-10
94981948	rs74879321	3.97123e-10	-1.84765	-0.139578	0.000140641	-1.89246	-0.0650704	0.000140795	-1.89251	-0.0650358
94982401	rs7963870	5.23895e-10	-1.82099	0.110808	0.00019019	-1.81624	0.160524	0.000190496	-1.81601	0.160787
94982660	rs1973485	4.5933e-10	-1.89912	0.0574134	0.00016569	-1.89912	0.105491	0.000165916	-1.89912	0.105746
94982686	rs1973486	5.26075e-10	-1.82531	0.119277	0.000190986	-1.82069	0.169148	0.000191293	-1.82046	0.169411
94982777	rs12580383	2.32063e-09	-1.70498e-10	-0.221879	0.00085361	-1.70498e-10	-0.154271	0.000854817	-1.70498e-10	-0.153965
94982890	rs7302028	1.88034e-10	-1.50435	-1.2305	4.78731e-05	-1.80399	-1.2312	4.79452e-05	-1.80359	-1.23121
94982989	rs12426149	3.9889e-10	-1.87595	-0.106835	0.000144523	-1.89907	-0.0312378	0.000144687	-1.89908	-0.0312027
94983042	rs1553295	2.05233e-10	-1.82536	-0.821964	6.85678e-05	-1.85296	-0.822959	6.86603e-05	-1.85285	-0.822831
94983505	rs5026918	4.71949e-10	-1.89884	0.0842361	0.00017033	-1.89882	0.132807	0.00017056	-1.89883	0.133065
94983575	rs78138827	4.36142e-10	-1.86416	-0.0293512	0.000156576	-1.89897	0.048763	0.000156754	-1.89897	0.0487992
94983624	rs7133845	4.71949e-10	-1.89884	0.0842361	0.00017033	-1.89882	0.132807	0.00017056	-1.89883	0.133065
94983785	rs2170769	1.04696e-09	-1.70498e-10	-1.01783	0.000365732	-1.70498e-10	-1.00184	0.000366137	-1.70498e-10	-1.00184
94983850	rs6538517	2.83923e-10	-1.89129	-0.431479	0.00010343	-1.86552	-0.399331	0.000103533	-1.86564	-0.399321
94983917	rs148021142	4.64553e-10	-1.83271	0.00231126	0.000165776	-1.87454	0.0814307	0.000165948	-1.87465	0.0814674
94984012	rs7306874	4.81206e-10	-1.89808	0.1029	0.000173734	-1.89803	0.151811	0.000173967	-1.89806	0.15207
94984103	rs7137393	4.90151e-10	-1.89752	0.120756	0.000177022	-1.89746	0.16999	0.000177259	-1.89749	0.170251
94984482	rs12426569	4.86025e-10	-1.83658	0.0513637	0.000173913	-1.87687	0.131678	0.000174094	-1.87697	0.131713
94984559	rs4761637	1.7692e-10	-1.89912	-0.896656	6.09708e-05	-1.89686	-0.896491	6.10442e-05	-1.89688	-0.896375
94984582	rs17022795	5.35902e-09	-1.70498e-10	0.615062	0.00205142	-1.70498e-10	0.722544	0.00205418	-1.70498e-10	0.72278
94984716	rs75421294	4.67747e-10	-1.85454	0.0309935	0.000167111	-1.89778	0.112693	0.000167296	-1.8978	0.11272
94984817	rs57533303	9.5978e-10	-1.70498e-10	-1.10477	0.00033438	-1.70498e-10	-1.09147	0.000334749	-1.70498e-10	-1.09147
94984896	rs7975236	4.85971e-10	-1.89406	0.108733	0.000177301	-1.89396	0.168062	0.000177537	-1.89401	0.168333
94984900	rs7975133	4.85971e-10	-1.89406	0.108733	0.000177301	-1.89396	0.168062	0.000177537	-1.89401	0.168333
94984929	rs11107615	4.90101e-10	-1.89406	0.117195	0.000178841	-1.89396	0.176709	0.000179078	-1.89401	0.176981
94985320	rs11835238	4.83304e-10	-1.89019	0.0993628	0.000176298	-1.89006	0.158486	0.000176528	-1.89013	0.158756
94985439	rs12824007	4.87854e-10	-1.89019	0.108733	0.000177994	-1.89006	0.168062	0.000178227	-1.89013	0.168333
94985485	rs11837490	4.92753e-10	-1.88866	0.117195	0.000179817	-1.88852	0.176709	0.000180051	-1.88859	0.176981
94985724	rs17022799	4.89092e-10	-1.89019	0.111268	0.000178278	-1.89006	0.169659	0.000178512	-1.89013	0.169932
94985853	rs17022801	5.02233e-10	-1.89019	0.137782	0.000182627	-1.89006	0.19376	0.000182869	-1.89013	0.194042
94986013	rs12830335	4.83477e-10	-1.89019	0.0997206	0.000175764	-1.89006	0.155453	0.000175994	-1.89013	0.155725
94986133	rs61082673	4.11505e-10	-1.87095	-0.0807066	0.000148725	-1.89908	-0.00257175	0.000148891	-1.89907	-0.00256429
94986601	rs28722566	4.36005e-10	-1.84547	-0.0483524	0.000199434	-1.63971	0.0314487	0.00019978	-1.63943	0.0317919
94986607	rs4761487	1.83882e-10	-1.89614	-0.861041	6.42722e-05	-1.8818	-0.858817	6.4348e-05	-1.88186	-0.85869
94986743	rs9668866	5.49308e-10	-1.89289	0.230075	0.000200219	-1.89278	0.288443	0.000200486	-1.89284	0.288728
94986794	rs11838220	5.64003e-10	-1.89289	0.256475	0.000205214	-1.89278	0.313088	0.000205488	-1.89284	0.313372
94986897	rs11836483	5.5447e-10	-1.89019	0.23673	0.000201675	-1.89006	0.29297	0.000201941	-1.89013	0.293252
94986931	rs144446923	1.00195e-09	-1.70498e-10	-1.06177	0.000349412	-1.70498e-10	-1.04749	0.000349799	-1.70498e-10	-1.04749
94987251	rs74238550	1.3486e-10	-1.85955	-1.20769	4.70586e-05	-1.84832	-1.20403	4.71055e-05	-1.8484	-1.20406
94987271	rs12582164	1.97211e-10	-1.85421	-0.832986	7.0099e-05	-1.82198	-0.831859	7.01782e-05	-1.82208	-0.83173
94987532	rs12580817	2.70571e-10	-1.53303	-0.83791	7.48085e-05	-1.74152	-0.847295	7.4923e-05	-1.7412	-0.847189
94987634	rs12580838	2.74911e-10	-1.51712	-0.83791	7.70392e-05	-1.71214	-0.847295	7.71584e-05	-1.7118	-0.847189
94987650	rs12580832	2.74911e-10	-1.51712	-0.83791	7.70392e-05	-1.71214	-0.847295	7.71584e-05	-1.7118	-0.847189
94987739	rs11107617	2.74307e-10	-1.5236	-0.833623	7.55937e-05	-1.73531	-0.843059	7.57099e-05	-1.73499	-0.842952
94988064	rs4761488	2.83737e-10	-1.4946	-0.828832	7.74358e-05	-1.71597	-0.838324	7.75563e-05	-1.71563	-0.838217
94988116	rs4761489	2.78303e-10	-1.5236	-0.819162	7.66817e-05	-1.73531	-0.828768	7.67998e-05	-1.73499	-0.82866
94988288	rs12309664	5.01054e-10	-1.84417	0.0894086	0.000229925	-1.63687	0.170872	0.00023033	-1.63658	0.17124
94988454	rs7132438	2.59537e-10	-1.58636	-0.826211	7.75672e-05	-1.7216	-0.831	7.76902e-05	-1.72123	-0.830895
94988487	rs7301498	2.652e-10	-1.56059	-0.830404	7.43396e-05	-1.75942	-0.835686	7.4452e-05	-1.75912	-0.835581
94988566	rs61936660	2.31907e-10	-1.77922	-0.745916	7.12922e-05	-1.88324	-0.753719	7.13858e-05	-1.88315	-0.753599
94988787	rs7967301	2.46492e-10	-1.58911	-0.875035	7.56635e-05	-1.69542	-0.882033	7.57847e-05	-1.69502	-0.88193
94988855	rs7305110	1.90084e-10	-1.50154	-1.22247	4.911e-05	-1.79062	-1.21906	4.91864e-05	-1.79018	-1.21905
94988909	rs7305122	1.8668e-10	-1.51951	-1.22257	4.8641e-05	-1.79991	-1.21937	4.87158e-05	-1.79949	-1.21936
94989115	rs7970354	1.44027e-09	-1.53521	0.836321	0.000435026	-1.74049	0.912147	0.00043571	-1.74027	0.912399
94989166	rs7970272	2.59106e-10	-1.56243	-0.851809	7.91886e-05	-1.67368	-0.858229	7.93172e-05	-1.67327	-0.858126
94989215	rs74656310	4.82963e-10	-1.88362	0.0920851	0.000181182	-1.89006	0.185821	0.000181402	-1.89	0.18587
94990069	rs141939544	8.9968e-10	-1.70498e-10	-1.16944	0.000308764	-1.70498e-10	-1.17117	0.000309105	-1.70498e-10	-1.17117
94990088	rs41347046	1.43527e-10	-1.89907	-1.10588	5.24842e-05	-1.83591	-1.10733	5.2539e-05	-1.83603	-1.10727
94990149	rs113939566	4.78824e-10	-1.887	0.0868577	0.000181518	-1.88711	0.184724	0.000181741	-1.88705	0.184778
94990254	rs113538176	1.17015e-09	-0.906591	-1.96647e-10	0.00100824	0.0122162	-1.96647e-10	0.0010097	0.0125524	-1.96647e-10
94990284	rs117048512	1.23667e-09	-1.70498e-10	-0.851298	0.000427464	-1.70498e-10	-0.845877	0.000427936	-1.70498e-10	-0.845878
94990334	rs67970379	1.52645e-10	-1.88878	-1.05458	5.42474e-05	-1.8531	-1.05709	5.43061e-05	-1.85319	-1.05702
94991110	rs12372496	7.64366e-10	-0.436049	-0.89638	0.000664598	0.49611	-0.900674	0.000666069	0.497193	-0.900651
94991322	rs151016224	5.30534e-10	-1.69759	-1.96647e-10	0.000151223	-1.88499	-1.96647e-10	0.00015134	-1.88532	-1.96647e-10
94991578	rs10219601	3.49094e-10	-1.89246	-0.223677	0.000138976	-1.78934	-0.180108	0.000139147	-1.78936	-0.179962
94991980	rs77313218	2.52282e-09	-1.70498e-10	-0.138341	0.000935436	-1.70498e-10	-0.0627327	0.000936746	-1.70498e-10	-0.0624398
94992104	rs117822929	1.02558e-09	-1.70498e-10	-1.03846	0.00034988	-1.70498e-10	-1.04616	0.000350268	-1.70498e-10	-1.04615
94992105	rs75111483	2.32654e-09	-1.70498e-10	-0.219335	0.0008609	-1.70498e-10	-0.145767	0.000862097	-1.70498e-10	-0.145484
94992216	rs7954209	3.7053e-10	-1.89882	-0.157716	0.000160235	-1.71407	-0.113033	0.00016043	-1.71411	-0.112889
94992458	rs2625928	6.03106e-10	-0.371469	-1.19791	8.24841e-05	-1.29581	-1.19533	8.25708e-05	-1.29584	-1.19535
94992730	rs2449663	6.0329e-10	-0.368779	-1.2003	8.28738e-05	-1.28862	-1.19781	8.29619e-05	-1.28864	-1.19783
94994649	rs4761638	4.40891e-09	0.0941834	0.325724	0.000572448	-0.959339	0.405515	0.000572657	-0.960295	0.405731
94995013	rs79134596	4.66776e-10	-1.89076	0.0651348	0.000186237	-1.82838	0.151656	0.000186484	-1.8282	0.151698
94995089	rs80169948	4.00072e-10	-0.790329	-1.1895	8.39697e-05	-1.28638	-1.18691	8.40985e-05	-1.28596	-1.1869
94995154	rs61936683	1.528e-10	-1.82987	-1.11247	7.30381e-05	-1.49247	-1.1203	7.31052e-05	-1.49267	-1.12028
94995921	rs4373996	1.01753e-08	1.07273	0.183509	0.00125303	-0.0432488	0.272824	0.00125285	-0.0446776	0.272998
94996197	rs1274534	3.05403e-10	-1.70142	-0.548416	0.000124391	-1.54598	-0.534335	0.000124597	-1.54545	-0.53431
94996573	rs12578501	1.5499e-10	-1.86034	-1.06778	7.05567e-05	-1.57049	-1.07684	7.06236e-05	-1.57066	-1.07682
94996663	rs1274535	2.95265e-10	-1.52902	-0.754577	0.000121028	-1.35217	-0.755561	0.000121236	-1.35158	-0.75553
94996874	rs117249447	9.48834e-10	-1.70498e-10	-1.11624	0.000329798	-1.70498e-10	-1.10527	0.000330159	-1.70498e-10	-1.10528
94997017	rs1274536	2.83475e-10	-1.54279	-0.781564	0.000115879	-1.36893	-0.782277	0.000116077	-1.36835	-0.78225
94997356	rs7309909	1.75755e-09	0.577209	-1.07701	0.000255386	-0.311509	-1.04946	0.000255481	-0.31229	-1.04941
94997442	rs1274537	3.19173e-10	-1.31192	-0.893819	0.000105879	-1.34817	-0.893274	0.000106055	-1.34765	-0.893248
94997816	rs1290911	3.51436e-10	-1.45143	-0.658015	0.000118525	-1.4811	-0.64752	0.00011872	-1.48059	-0.647496
94997903	rs11836783	3.14313e-10	-1.14728	-1.07381	0.000154136	-0.79286	-1.07305	0.000154301	-0.792941	-1.073
94998286	rs1298698	2.31048e-09	0.881004	-1.10727	0.000271404	-0.20947	-1.09067	0.000271482	-0.210339	-1.09062
94998541	rs1296523	7.36614e-10	-0.397572	-0.971838	0.000405122	0.0690244	-0.968582	0.000405909	0.0698801	-0.968603
94998907	rs58514908	4.08282e-10	-1.78009	-0.179431	0.000139451	-1.86467	-0.101363	0.000139602	-1.86474	-0.101322
94998958	rs73375852	2.88923e-10	-1.23215	-1.07317	0.000144899	-0.858633	-1.06907	0.000145038	-0.858827	-1.06903
94999518	rs4761639	7.42927e-09	1.91466	-0.972955	0.000557913	0.387243	-0.966786	0.000557623	0.385538	-0.966707
95000173	rs2134131	6.45965e-10	-1.11839	-0.382336	0.000351355	-0.676785	-0.365164	0.000352107	-0.675774	-0.365142
95000357	rs7299637	2.81645e-10	-1.27242	-1.0584	0.000139844	-0.909093	-1.05413	0.000139979	-0.909283	-1.05408
95000369	rs117703714	8.01864e-10	-1.28454	-1.96647e-10	0.000357478	-1.02467	-1.96647e-10	0.000357428	-1.02592	-1.96647e-10
95000422	rs148217759	1.26181e-09	-0.831169	-1.96647e-10	0.000266962	-1.31664	-1.96647e-10	0.000267367	-1.31623	-1.96647e-10
95000543	rs4761490	4.34237e-09	1.5499	-1.1452	0.000275448	-0.142025	-1.14332	0.00027536	-0.143478	-1.1433
95000896	rs2651959	7.3778e-10	-1.81979	0.451957	0.000259121	-1.89764	0.551191	0.00025945	-1.89766	0.551375
95001013	rs145768336	8.34997e-09	-1.70498e-10	1.05854	0.00314889	-1.70498e-10	1.15106	0.00315348	-1.70498e-10	1.15141
95001032	rs2651960	7.38269e-10	-1.06139	-0.305774	0.000407793	-0.605714	-0.287273	0.000408675	-0.604675	-0.287256
95001286	rs2651961	1.21983e-09	0.0853465	-0.950354	0.000123595	-1.14905	-0.937687	0.000123695	-1.14933	-0.937697
95001332	rs12426342	5.93986e-10	-1.48134	-0.103279	0.000247781	-1.36926	-0.0219376	0.000248158	-1.36888	-0.021904
95001344	rs2625932	3.5343e-09	0.198797	-1.96647e-10	0.000337711	-1.08156	-1.96647e-10	0.000337975	-1.08188	-1.96647e-10
95001594	rs12582099	1.9666e-10	-1.81616	-0.873842	9.83222e-05	-1.47931	-0.836185	9.84204e-05	-1.4795	-0.836105
95001686	rs4761641	1.88798e-09	0.537955	-0.966169	0.00028308	-0.300538	-0.957478	0.000283036	-0.301876	-0.957402
95001778	rs2625933	5.75297e-10	-1.19488	-0.421708	0.000291695	-0.820232	-0.407806	0.00029229	-0.819324	-0.407783
95002363	rs2651962	2.45941e-09	-0.163799	-1.96647e-10	0.000259634	-1.34447	-1.96647e-10	0.000259863	-1.3447	-1.96647e-10
95002431	rs12582418	2.01919e-10	-1.82012	-0.843488	0.0001006	-1.48828	-0.804308	0.000100701	-1.48847	-0.804225
95002520	rs79406032	2.78487e-10	-1.32228	-1.01982	0.000145351	-0.909496	-1.0151	0.000145474	-0.909814	-1.01504
95002522	rs75154270	2.89699e-10	-1.30686	-0.995775	0.000151818	-0.889325	-0.991739	0.000151946	-0.889647	-0.991677
95002540	rs12426730	6.1303e-10	-1.44531	-0.107754	0.00025941	-1.31877	-0.026571	0.000259798	-1.31841	-0.0265374
95002861	rs7312281	3.46915e-10	-1.11494	-1.00746	0.000192157	-0.642835	-1.0026	0.000192311	-0.643193	-1.00254
95002967	rs2455149	6.43525e-10	-1.86128	0.356768	0.000237425	-1.88288	0.448987	0.000237715	-1.88296	0.449181
95002968	rs193010073	4.864e-10	-1.78444	-1.96647e-10	0.000150293	-1.89116	-1.96647e-10	0.000150464	-1.89113	-1.96647e-10
95003281	rs7963788	7.16974e-10	-0.185265	-1.21117	9.68354e-05	-1.12065	-1.21008	9.68608e-05	-1.12151	-1.21007
95003358	rs6538520	1.18441e-09	-0.872819	-0.0216551	0.000264044	-1.37986	0.052231	0.000264144	-1.38074	0.0523854
95003590	rs7313238	3.47728e-10	-1.18815	-0.931903	0.000176549	-0.803857	-0.926289	0.000176721	-0.804056	-0.926226
95003821	rs6538521	3.25362e-09	0.0731705	0.0428793	0.000584372	-0.657332	0.124123	0.000584435	-0.658492	0.124286
95003905	rs2625934	6.75094e-10	-1.01561	-0.441018	0.000247885	-0.956834	-0.433948	0.000248363	-0.95603	-0.433931
95003915	rs2625935	7.93059e-10	-0.141816	-1.15376	8.60271e-05	-1.29154	-1.15754	8.61025e-05	-1.2918	-1.15752
95004153	rs2651974	2.12438e-09	-0.310242	-1.96647e-10	0.000233868	-1.44899	-1.96647e-10	0.000234082	-1.44918	-1.96647e-10
95004693	rs2651973	1.55604e-10	-1.86231	-1.06185	7.50332e-05	-1.54286	-1.04296	7.50996e-05	-1.54314	-1.04289
95005187	rs12228576	1.42809e-10	-1.86811	-1.14186	6.328e-05	-1.61409	-1.14209	6.334e-05	-1.61423	-1.1421
95005643	rs75723325	3.02301e-10	-1.87171	-0.388344	0.000117793	-1.8121	-0.322718	0.000117954	-1.81188	-0.322678
95005712	rs11107620	1.32513e-10	-1.88435	-1.20044	5.54101e-05	-1.68832	-1.20066	5.54642e-05	-1.68845	-1.20067
95005964	rs138404875	5.47733e-10	-1.66569	-1.96647e-10	0.000149112	-1.89905	-1.96647e-10	0.000149274	-1.89907	-1.96647e-10
95006180	rs11107621	1.40158e-10	-1.87243	-1.15628	6.02817e-05	-1.64814	-1.15658	6.03396e-05	-1.64828	-1.15659
95006502	rs73375873	3.12164e-10	-1.77464	-0.453304	0.000106427	-1.8461	-0.390187	0.000106537	-1.84621	-0.390151
95007459	rs76521177	3.95892e-10	-1.45093	-0.5394	0.000153327	-1.39137	-0.479803	0.000153563	-1.39097	-0.479769
95007850	rs144068241	7.0245e-09	-1.70498e-10	0.885684	0.00265217	-1.70498e-10	0.979389	0.00265605	-1.70498e-10	0.979745
95008004	rs12823314	2.21798e-10	-1.88821	-0.681502	8.9394e-05	-1.78246	-0.628232	8.9521e-05	-1.78218	-0.628202
95008125	rs10466949	1.69591e-10	-1.86555	-0.972532	7.24986e-05	-1.6493	-0.970881	7.25613e-05	-1.6496	-0.970822
95008375	rs2202103	3.7217e-10	-1.349	-0.703127	0.000128322	-1.37275	-0.676454	0.000128534	-1.37216	-0.676499
95009253	rs2292008	2.22118e-10	-1.80158	-0.766681	0.000126761	-1.30846	-0.752976	0.00012686	-1.30889	-0.752879
95009655	rs2292007	1.90225e-10	-1.81016	-0.913107	9.1643e-05	-1.47708	-0.908769	9.17163e-05	-1.47744	-0.908708
95010350	rs117590715	4.39641e-10	-1.88552	-1.96647e-10	0.000176077	-1.73282	-1.96647e-10	0.000176262	-1.73288	-1.96647e-10
95010371	rs2625923	5.27343e-10	-1.70362	-1.96647e-10	0.000212493	-1.54483	-1.96647e-10	0.000212697	-1.54498	-1.96647e-10
95010410	rs77552533	9.5856e-10	-1.70498e-10	-1.10604	0.000330736	-1.70498e-10	-1.10243	0.000331094	-1.70498e-10	-1.10245
95010560	rs2651972	4.32439e-10	-1.349	-0.553037	0.000149309	-1.37275	-0.524981	0.000149552	-1.37216	-0.525045
95010591	rs60320610	3.24154e-10	-1.07417	-1.11608	0.000206768	-0.460588	-1.11156	0.000206954	-0.460826	-1.11153
95010679	rs2651971	5.12566e-10	-1.73205	-1.96647e-10	0.000204438	-1.58348	-1.96647e-10	0.000204635	-1.58362	-1.96647e-10
95010807	rs2651970	4.34023e-10	-1.89838	-1.96647e-10	0.000150449	-1.89012	-1.96647e-10	0.000150609	-1.89016	-1.96647e-10
95011002	rs2651969	5.09796e-10	-1.73746	-1.96647e-10	0.000202917	-1.59095	-1.96647e-10	0.000203114	-1.59108	-1.96647e-10
95011045	rs150553146	9.81023e-10	-1.08288	-1.96647e-10	0.000506876	-0.67548	-1.96647e-10	0.000507565	-0.675227	-1.96647e-10
95011851	rs55934166	1.43254e-10	-1.84255	-1.1643	6.70998e-05	-1.53051	-1.16705	6.71663e-05	-1.53062	-1.16706
95011883	rs61427548	2.24715e-10	-1.86958	-0.68706	0.00010279	-1.61636	-0.654698	0.000102904	-1.61649	-0.654564
95011987	rs2651979	2.03332e-10	-1.89549	-0.761151	7.43927e-05	-1.84321	-0.751176	7.4481e-05	-1.84308	-0.751231
95012472	rs10859737	1.8437e-10	-1.86427	-0.890258	7.84885e-05	-1.66204	-0.878758	7.85547e-05	-1.66233	-0.878727
95012508	rs139134517	9.32708e-10	-1.70498e-10	-1.13338	0.000324244	-1.70498e-10	-1.12225	0.000324597	-1.70498e-10	-1.12227
95012735	rs17022939	1.59101e-10	-1.89535	-1.00659	5.79977e-05	-1.85203	-0.991309	5.80619e-05	-1.85208	-0.991264
95012821	rs145976947	4.19867e-09	0.371048	-1.96647e-10	0.000982005	-0.014149	-1.96647e-10	0.000983109	-0.0141319	-1.96647e-10
95012854	rs77281774	5.7432e-10	-1.61829	-1.96647e-10	0.000194991	-1.63079	-1.96647e-10	0.000195192	-1.63087	-1.96647e-10
95013566	rs77385210	1.25279e-09	0.374093	-1.21244	0.000253134	-0.159231	-1.2106	0.000253588	-0.158552	-1.21059
95013697	rs10777607	1.32459e-10	-1.88204	-1.20316	6.1006e-05	-1.58903	-1.20374	6.10619e-05	-1.58921	-1.20376
95013730	rs12811432	1.86648e-10	-1.85526	-0.886991	8.61232e-05	-1.56913	-0.878833	8.61892e-05	-1.56951	-0.878795
95014075	rs36036911	5.38652e-10	-1.68241	-1.96647e-10	0.00017927	-1.71485	-1.96647e-10	0.000179427	-1.71508	-1.96647e-10
95014299	rs61936686	1.45364e-10	-1.80024	-1.192	7.23604e-05	-1.42911	-1.19298	7.24306e-05	-1.42923	-1.19299
95015745	rs138105567	1.7214e-09	-1.70498e-10	-0.52058	0.00058052	-1.70498e-10	-0.539821	0.000581206	-1.70498e-10	-0.539746
95016296	rs1872099	4.66843e-10	-1.82548	-1.96647e-10	0.000176425	-1.73085	-1.96647e-10	0.000176603	-1.73095	-1.96647e-10
95016969	rs10859739	1.56481e-10	-1.71778	-1.20077	7.58414e-05	-1.37399	-1.20111	7.5922e-05	-1.37402	-1.20112
95017057	rs2651968	2.07665e-10	-1.83891	-0.79664	6.86319e-05	-1.88666	-0.788328	6.87105e-05	-1.88658	-0.78837
95017410	rs2625939	1.63963e-10	-1.75911	-1.11272	6.6775e-05	-1.58981	-1.11261	6.68417e-05	-1.58991	-1.11261
95018022	rs10859740	1.92609e-10	-1.89911	-0.811707	7.6252e-05	-1.77605	-0.793652	7.63294e-05	-1.77621	-0.793585
95018177	rs11107626	1.49986e-10	-1.86416	-1.09677	6.28408e-05	-1.67818	-1.08497	6.29084e-05	-1.67825	-1.08492
95018331	rs2625938	2.11419e-10	-1.84299	-0.774642	6.97453e-05	-1.89215	-0.766749	6.98232e-05	-1.89209	-0.766798
95018461	rs12823052	1.96191e-10	-1.8899	-0.802486	6.90978e-05	-1.88465	-0.783568	6.91653e-05	-1.88476	-0.783595
95019091	rs2625937	1.89299e-10	-1.89487	-0.833277	6.92625e-05	-1.83982	-0.826024	6.93464e-05	-1.83967	-0.826068
95019187	rs73375890	2.93416e-10	-1.38741	-0.90247	0.000141062	-1.05512	-0.899428	0.000141206	-1.05529	-0.899339
95019352	rs7978996	2.00064e-10	-1.82375	-0.849085	8.05381e-05	-1.68317	-0.831843	8.06101e-05	-1.68345	-0.831779
95019977	rs113675949	3.88627e-10	-1.12331	-0.885548	0.000244114	-0.525711	-0.880398	0.000244351	-0.525943	-0.880301
95020239	rs61936687	4.71001e-10	-1.81662	-1.96647e-10	0.000149389	-1.89719	-1.96647e-10	0.000149557	-1.89717	-1.96647e-10
95020466	rs11107627	1.53774e-10	-1.89179	-1.0442	5.97669e-05	-1.7706	-1.04269	5.98306e-05	-1.77066	-1.04268
95020580	rs34582414	4.4147e-10	-1.88136	-1.96647e-10	0.00015109	-1.88587	-1.96647e-10	0.000151249	-1.88593	-1.96647e-10
95020641	rs79169843	3.30812e-10	-1.85599	-0.313939	0.000118037	-1.8752	-0.257553	0.000118158	-1.8753	-0.257531
95020759	rs1274522	5.66324e-10	-1.63231	-1.96647e-10	0.000215865	-1.52909	-1.96647e-10	0.000216068	-1.52926	-1.96647e-10
95020894	rs117266882	9.98987e-09	0.467759	0.770093	0.00313523	0.273305	0.873405	0.00314249	0.274182	0.873737
95022244	rs17022950	1.25193e-09	0.381215	-1.22025	0.000309638	0.0492026	-1.21754	0.00031015	0.0497405	-1.21753
95022423	rs58012536	4.06976e-10	-1.60888	-0.353837	0.000149051	-1.60227	-0.29719	0.000149261	-1.60201	-0.297146
95023373	rs17022955	4.01867e-10	-1.67098	-0.304372	0.000146883	-1.66929	-0.244822	0.000147088	-1.66904	-0.244785
95023405	rs11107628	1.3479e-10	-1.84109	-1.22667	6.07281e-05	-1.57034	-1.227	6.07862e-05	-1.57048	-1.227
95024365	rs2625936	1.28798e-10	-1.893	-1.22023	4.43537e-05	-1.89439	-1.21716	4.44037e-05	-1.89438	-1.21715
95024451	rs78266336	3.55944e-10	-1.43459	-0.662109	8.19331e-05	-1.82109	-0.676755	8.20284e-05	-1.82098	-0.676805
95024543	rs59639218	1.28474e-10	-1.88456	-1.23119	5.02004e-05	-1.75701	-1.23071	5.02494e-05	-1.75714	-1.23071
95024579	rs1290908	2.69227e-10	-1.53806	-0.837863	8.27924e-05	-1.64964	-0.837767	8.29321e-05	-1.64907	-0.837758
95024658	rs1290003	1.70299e-10	-1.88139	-0.952523	6.33962e-05	-1.80212	-0.952227	6.34794e-05	-1.80192	-0.952212
95024859	rs1296197	1.35972e-10	-1.83939	-1.21964	4.79227e-05	-1.81784	-1.21631	4.79855e-05	-1.81764	-1.21632
95025669	rs71458554	5.79704e-10	-1.60896	-1.96647e-10	0.000244327	-1.40524	-1.96647e-10	0.000244455	-1.40582	-1.96647e-10
95026100	rs7965137	3.05424e-10	-1.02161	-1.22816	0.000134441	-0.774788	-1.22783	0.00013461	-0.774637	-1.22783
95026151	rs75737713	3.50631e-10	-1.89597	-0.21577	0.000126026	-1.89799	-0.169268	0.000126167	-1.89797	-0.169274
95026213	rs12308339	4.07941e-10	-1.20772	-0.752634	0.000143631	-1.20191	-0.734588	0.000143752	-1.20217	-0.734594
95026225	rs79652370	3.78343e-10	-1.89165	-0.144023	0.000135478	-1.89911	-0.0958294	0.000135627	-1.89911	-0.0958387
95026529	rs79846605	3.90673e-10	-1.8941	-0.109505	0.000142204	-1.89571	-0.0507713	0.000142368	-1.89568	-0.0507641
95026591	rs76317787	3.66285e-10	-1.88671	-0.181351	0.000130434	-1.8988	-0.134078	0.000130579	-1.89879	-0.134084
95026693	rs141975479	3.43728e-10	-1.88594	-0.245683	0.0001225	-1.89891	-0.196722	0.000122638	-1.8989	-0.196711
95026753	rs1274521	1.50037e-10	-1.73061	-1.22998	5.16568e-05	-1.73085	-1.22827	5.17283e-05	-1.73058	-1.22827
95026760	rs115440401	3.48407e-10	-1.87894	-0.239167	0.000123315	-1.89896	-0.190046	0.000123452	-1.89896	-0.190035
95026766	rs1274520	1.50927e-10	-1.88542	-1.06926	5.57814e-05	-1.81187	-1.07044	5.58541e-05	-1.81169	-1.07042
95026820	rs7132857	1.35671e-10	-1.89658	-1.16466	4.87216e-05	-1.85316	-1.16446	4.87715e-05	-1.85324	-1.16447
95027155	rs17022972	3.24293e-10	-1.3723	-0.817527	0.000113757	-1.37446	-0.795226	0.000113851	-1.37473	-0.795229
95027517	rs2036383	1.64852e-10	-1.87967	-0.986757	6.14002e-05	-1.79813	-0.988198	6.14813e-05	-1.79794	-0.988179
95027662	rs7304910	3.79194e-10	-1.70213	-0.331292	0.000142122	-1.66898	-0.278081	0.000142308	-1.66878	-0.27808
95027705	rs60644862	3.12963e-10	-1.01393	-1.21146	0.000146956	-0.702426	-1.21119	0.000147146	-0.702242	-1.21119
95027734	rs12426392	3.4053e-10	-1.75529	-0.385683	0.000121843	-1.75842	-0.342589	0.000121999	-1.75826	-0.342585
95027785	rs1290907	1.36987e-10	-1.83983	-1.21176	4.74302e-05	-1.82905	-1.21544	4.7492e-05	-1.82885	-1.21544
95027965	rs60428357	2.85247e-10	-1.08772	-1.2304	0.000124448	-0.849789	-1.23007	0.000124604	-0.849643	-1.23007
95028193	rs12424720	4.25457e-10	-1.81789	-0.100422	0.000156562	-1.79942	-0.0508787	0.000156754	-1.7993	-0.0508743
95028198	rs76401182	8.90884e-10	-1.70498e-10	-1.17926	0.00030519	-1.70498e-10	-1.18281	0.000305535	-1.70498e-10	-1.18279
95028625	rs1274519	6.10362e-10	-0.455722	-1.1017	0.000562897	0.532267	-1.10292	0.000563731	0.532631	-1.1029
95029173	rs17308703	1.48856e-09	-0.66591	-1.96647e-10	0.000395983	-0.922374	-1.96647e-10	0.000396233	-0.92285	-1.96647e-10
95029227	rs6538523	4.37546e-10	-0.718552	-1.17174	0.000100326	-1.12066	-1.17465	0.000100422	-1.12081	-1.17466
95029281	rs6538524	2.55972e-09	-0.408851	0.28503	0.00062134	-0.749504	0.277637	0.00062182	-0.749742	0.277542
95030214	rs2651975	7.46139e-10	-0.554666	-0.801897	0.000347206	-0.239633	-0.814195	0.000347905	-0.238722	-0.8142
95030261	rs2651976	8.20002e-10	-0.497122	-0.765047	0.000383797	-0.175768	-0.777865	0.000384576	-0.17484	-0.77787
95030415	rs2651977	1.02556e-09	-0.407933	-0.630544	0.000420402	-0.219113	-0.643422	0.000421235	-0.218236	-0.643426
95030723	rs2651978	9.10558e-10	-0.320818	-0.836599	0.000433393	0.0131352	-0.845236	0.000434295	0.0141137	-0.845242
95031228	rs12314849	5.24235e-10	-1.18129	-0.528246	0.000205791	-1.04669	-0.530193	0.00020626	-1.04549	-0.530221
95031735	rs67411117	6.8656e-10	-1.43978	-1.96647e-10	0.000259669	-1.34434	-1.96647e-10	0.000259809	-1.34491	-1.96647e-10
95031747	rs76505477	6.91161e-10	-1.4331	-1.96647e-10	0.000233548	-1.45036	-1.96647e-10	0.000233813	-1.45033	-1.96647e-10
95032157	rs73377717	5.45984e-10	-1.66889	-1.96647e-10	0.000204872	-1.58136	-1.96647e-10	0.000205072	-1.58149	-1.96647e-10
95032413	rs147181299	8.61299e-10	-1.70498e-10	-1.21303	0.000296717	-1.70498e-10	-1.21097	0.000297043	-1.70498e-10	-1.21097
95032498	rs2128899	6.28568e-10	-1.31789	-0.210144	0.000235296	-1.22498	-0.217923	0.000235807	-1.22388	-0.217954
95032814	rs2086779	7.06538e-10	-1.4111	-1.96647e-10	0.000243944	-1.40681	-1.96647e-10	0.000243973	-1.4078	-1.96647e-10
95033024	rs2101236	1.26125e-09	-0.246853	-0.584763	0.000573252	0.0348428	-0.587264	0.000574461	0.0358718	-0.587291
95033167	rs2651988	1.01715e-09	-0.345529	-0.70119	0.000426059	-0.143353	-0.705815	0.000426919	-0.142437	-0.705821
95034773	rs2651987	9.79789e-10	-0.442592	-0.641545	0.000387044	-0.307275	-0.637932	0.000387811	-0.306382	-0.637951
95034801	rs140659047	6.27287e-10	-1.53007	-1.96647e-10	0.000212372	-1.54541	-1.96647e-10	0.000212612	-1.54538	-1.96647e-10
95034829	rs58378297	6.46503e-10	-1.4999	-1.96647e-10	0.000218741	-1.51586	-1.96647e-10	0.000218989	-1.51583	-1.96647e-10
95034835	rs2651986	6.95091e-10	-0.616725	-0.810707	0.000323811	-0.315931	-0.807654	0.000324478	-0.314964	-0.80767
95035174	rs2651985	6.51598e-10	-1.0048	-0.487245	0.000271709	-0.810887	-0.488127	0.000272336	-0.809641	-0.488173
95035339	rs117254846	8.47006e-10	-1.70498e-10	-1.22977	0.000290954	-1.70498e-10	-1.23058	0.000291279	-1.70498e-10	-1.23057
95035654	rs17022998	5.96942e-10	-1.57965	-1.96647e-10	0.000202316	-1.59391	-1.96647e-10	0.000202545	-1.59389	-1.96647e-10
95035962	rs117836437	6.52286e-10	-1.49099	-1.96647e-10	0.000220659	-1.50713	-1.96647e-10	0.000220908	-1.5071	-1.96647e-10
95036497	rs12813077	8.8873e-10	-1.18168	-1.96647e-10	0.000388219	-0.942177	-1.96647e-10	0.000388394	-0.942832	-1.96647e-10
95036623	rs12317571	1.88195e-09	-1.45196	1.02055	0.000848587	-1.22854	1.06837	0.000848984	-1.22899	1.06818
95036634	rs60271166	8.8873e-10	-1.18168	-1.96647e-10	0.000388219	-0.942177	-1.96647e-10	0.000388394	-0.942832	-1.96647e-10
95036695	rs74921041	2.81769e-09	1.07754	-1.10534	0.000736783	0.800638	-1.10209	0.000737648	0.80071	-1.10209
95037021	rs12818810	8.51905e-10	-1.224	-1.96647e-10	0.000371737	-0.985559	-1.96647e-10	0.000371897	-0.986234	-1.96647e-10
95037936	rs77952871	9.40384e-09	-1.70498e-10	1.1774	0.0032336	-1.70498e-10	1.17761	0.00323785	-1.70498e-10	1.17781
95039470	rs12320127	5.36956e-10	-1.68556	-1.96647e-10	0.00017259	-1.75283	-1.96647e-10	0.000172762	-1.75293	-1.96647e-10
95039696	rs117339474	8.57314e-10	-1.70498e-10	-1.21767	0.000293981	-1.70498e-10	-1.22023	0.000294315	-1.70498e-10	-1.2202
95039705	rs10466991	4.88061e-10	-1.78103	-1.96647e-10	0.000159863	-1.82943	-1.96647e-10	0.000160028	-1.8295	-1.96647e-10
95039814	rs117145009	7.86522e-10	-1.30385	-1.96647e-10	0.000219727	-1.51136	-1.96647e-10	0.000220043	-1.51103	-1.96647e-10
95040012	rs17023008	2.9687e-09	1.19648	-1.17207	0.000750255	0.889336	-1.17267	0.000751177	0.889423	-1.17263
95040371	rs7979149	1.43471e-09	0.444161	-1.14692	0.00065815	0.730069	-1.14438	0.000658341	0.729299	-1.14443
95040669	rs138092853	5.59224e-10	-1.64492	-1.96647e-10	0.000177759	-1.72332	-1.96647e-10	0.000177936	-1.72343	-1.96647e-10
95041089	rs1317613	8.34925e-10	-1.24413	-1.96647e-10	0.000377891	-0.969139	-1.96647e-10	0.000378112	-0.969661	-1.96647e-10
95041926	rs10466992	5.05466e-10	-1.746	-1.96647e-10	0.000164917	-1.7983	-1.96647e-10	0.000165084	-1.7984	-1.96647e-10
95042108	rs112828368	3.4463e-10	-0.916532	-1.21247	8.92432e-05	-1.19919	-1.21319	8.94126e-05	-1.19839	-1.2132
95042551	rs116851918	1.31892e-09	-0.786904	-1.96647e-10	0.000263091	-1.33125	-1.96647e-10	0.000263421	-1.3311	-1.96647e-10
95042839	rs7975526	1.48529e-09	0.51991	-1.18802	0.000734479	0.879125	-1.18371	0.000734699	0.878356	-1.18375
95043123	rs2279793	1.47704e-09	0.463364	-1.13705	0.000680874	0.750408	-1.13078	0.000681065	0.749635	-1.13083
95044161	rs1274523	5.42648e-10	-1.67501	-1.96647e-10	0.000232106	-1.45655	-1.96647e-10	0.000232465	-1.45611	-1.96647e-10
95044268	rs1274524	3.22953e-10	-1.64976	-0.544212	0.00013569	-1.44246	-0.550911	0.000135889	-1.44207	-0.550948
95045317	rs2625931	6.55048e-10	-1.70633	0.219564	0.000218407	-1.7242	0.206821	0.000218521	-1.72475	0.20678
95045659	rs2625930	2.02839e-10	-1.89751	-0.761547	6.99083e-05	-1.88685	-0.769713	6.99932e-05	-1.88672	-0.769736
95045665	rs2625929	3.52974e-10	-1.65157	-0.453509	0.000114871	-1.69532	-0.464611	0.000115066	-1.69482	-0.464519
95045681	rs73228532	7.66998e-10	-1.32899	-1.96647e-10	0.000226417	-1.48137	-1.96647e-10	0.000226626	-1.48155	-1.96647e-10
95046517	rs1573991	3.61784e-10	-1.42418	-0.656247	0.000130669	-1.35999	-0.671088	0.000130892	-1.35948	-0.671003
95046798	rs2651982	1.92245e-10	-1.8894	-0.823305	6.70423e-05	-1.86398	-0.834438	6.71313e-05	-1.86376	-0.834443
95047014	rs143945419	5.28e-10	-1.70238	-1.96647e-10	0.000170825	-1.76311	-1.96647e-10	0.000170985	-1.76327	-1.96647e-10
95048342	rs2651981	3.99191e-10	-1.40883	-0.573207	0.000144447	-1.34024	-0.590594	0.000144695	-1.33972	-0.590506
95048443	rs55799224	3.92816e-10	-0.867963	-1.13017	8.9486e-05	-1.27626	-1.13341	8.95872e-05	-1.27628	-1.13336
95048645	rs1290909	2.91055e-10	-1.76693	-0.531033	0.000111942	-1.64545	-0.540312	0.000112096	-1.64515	-0.540347
95049147	rs117275722	4.85388e-10	-1.78653	-1.96647e-10	0.000155696	-1.85584	-1.96647e-10	0.000155876	-1.85579	-1.96647e-10
95049479	rs2625921	3.92443e-10	-1.47566	-0.523426	0.000141647	-1.40959	-0.540816	0.000141873	-1.40919	-0.540728
95049481	rs78395541	4.62181e-10	-1.83552	-1.96647e-10	0.000166009	-1.7917	-1.96647e-10	0.000166191	-1.79171	-1.96647e-10
95050594	rs117766740	9.79887e-10	-1.70498e-10	-1.08404	0.000335735	-1.70498e-10	-1.08742	0.000336102	-1.70498e-10	-1.08744
95051184	rs117999987	8.84297e-10	-1.18668	-1.96647e-10	0.000293422	-1.22214	-1.96647e-10	0.000293797	-1.22196	-1.96647e-10
95053135	rs2651980	1.35471e-10	-1.84964	-1.21307	4.46144e-05	-1.89605	-1.20964	4.46665e-05	-1.89599	-1.20964
95053555	rs17023015	3.51813e-10	-1.02344	-1.08494	7.90373e-05	-1.44761	-1.08622	7.91262e-05	-1.44764	-1.08616
95053721	rs73228537	7.65293e-10	-1.33122	-1.96647e-10	0.000285554	-1.24931	-1.96647e-10	0.00028582	-1.24949	-1.96647e-10
95053980	rs12368288	5.40428e-10	-1.67911	-1.96647e-10	0.000376205	-0.973613	-1.96647e-10	0.0003767	-0.973402	-1.96647e-10
95054443	rs76550740	3.49578e-10	-1.02942	-1.08533	7.85594e-05	-1.4519	-1.08799	7.86479e-05	-1.45194	-1.08793
95054529	rs4590941	1.60827e-10	-1.69138	-1.19977	5.36564e-05	-1.72372	-1.19742	5.37292e-05	-1.72347	-1.19742
95055118	rs76596567	6.08626e-10	-1.82878	0.26851	0.000208047	-1.83061	0.264624	0.000208192	-1.83098	0.264587
95055319	rs144777714	5.49924e-10	-1.6617	-1.96647e-10	0.000229528	-1.46772	-1.96647e-10	0.000229499	-1.46895	-1.96647e-10
95055509	rs77134245	1.48846e-09	0.352324	-1.0183	0.000342993	-0.0382071	-1.02783	0.00034341	-0.0381713	-1.02775
95056028	rs4761645	2.2151e-10	-1.35466	-1.21634	8.59728e-05	-1.23338	-1.21634	8.59308e-05	-1.235	-1.21631
95056495	rs78189808	5.24756e-10	-1.70854	-1.96647e-10	0.000178436	-1.71952	-1.96647e-10	0.000178636	-1.7195	-1.96647e-10
95057450	rs4237890	3.10256e-10	-1.79155	-0.442527	0.000111611	-1.74306	-0.445667	0.000111785	-1.74257	-0.4457
95057809	rs117642015	5.64811e-10	-1.63498	-1.96647e-10	0.000191677	-1.64793	-1.96647e-10	0.000191893	-1.64791	-1.96647e-10
95057855	rs149774400	6.06229e-10	-1.56422	-1.96647e-10	0.000205393	-1.57882	-1.96647e-10	0.000205625	-1.5788	-1.96647e-10
95057977	rs61677927	1.28818e-09	0.305244	-1.11573	0.000306956	-0.0591069	-1.11794	0.000307315	-0.0590965	-1.11788
95058442	rs12367728	5.1886e-10	-0.586198	-1.13364	0.000301639	-0.0637126	-1.1308	0.000301331	-0.0659051	-1.13074
95058461	rs113050410	8.04566e-10	-1.28117	-1.96647e-10	0.000555442	-0.583981	-1.96647e-10	0.000556125	-0.583858	-1.96647e-10
95058470	rs113910656	6.03692e-10	-1.56841	-1.96647e-10	0.000294888	-1.21715	-1.96647e-10	0.000295245	-1.21705	-1.96647e-10
95058798	rs79727006	8.46183e-10	-1.70498e-10	-1.23074	0.000290678	-1.70498e-10	-1.23153	0.000290999	-1.70498e-10	-1.23153
95059206	rs11107642	1.46676e-10	-1.81103	-1.17222	6.18662e-05	-1.59961	-1.17916	6.18855e-05	-1.60042	-1.17915
95059280	rs67123774	3.43103e-10	-1.81405	-0.319391	0.000121492	-1.78059	-0.323309	0.000121672	-1.78017	-0.323347
95060061	rs139270737	4.34669e-10	-1.89689	-1.96647e-10	0.000172352	-1.75421	-1.96647e-10	0.000172556	-1.75413	-1.96647e-10
95060174	rs17023034	3.54747e-10	-1.80088	-0.299192	0.000125898	-1.76512	-0.303153	0.000126088	-1.76468	-0.303191
95060230	rs10507042	3.581e-10	-0.920581	-1.17008	0.000126743	-0.892496	-1.16909	0.000126576	-0.894982	-1.16903
95060607	rs11107643	3.35779e-10	-1.88935	-0.265669	0.000112261	-1.89883	-0.284097	0.000112381	-1.89886	-0.284099
95061266	rs74850022	6.54211e-10	-1.48805	-1.96647e-10	0.000330333	-1.10365	-1.96647e-10	0.000330734	-1.10354	-1.96647e-10
95061399	rs61419968	1.16804e-09	0.169116	-1.07751	0.000280092	-0.18329	-1.08534	0.000280426	-0.18328	-1.08526
95061633	rs11107644	3.05847e-10	-1.88935	-0.359037	0.000102423	-1.89883	-0.375808	0.000102532	-1.89886	-0.375813
95061781	rs57804636	1.13112e-09	0.184718	-1.12523	0.000272604	-0.169077	-1.12665	0.000272923	-0.169067	-1.12659
95062135	rs12422222	4.92078e-10	-1.77284	-1.96647e-10	0.000180677	-1.70703	-1.96647e-10	0.000180894	-1.70694	-1.96647e-10
95062190	rs146921612	6.58375e-10	-1.4817	-1.96647e-10	0.000165142	-1.79694	-1.96647e-10	0.000165318	-1.79698	-1.96647e-10
95062430	rs149398995	7.89379e-10	-1.30023	-1.96647e-10	0.000346122	-1.05695	-1.96647e-10	0.000345624	-1.0595	-1.96647e-10
95062442	rs7968215	3.66646e-10	-0.912391	-1.15469	0.0001301	-0.88419	-1.15125	0.000129928	-0.886686	-1.15119
95062490	rs138461844	8.46049e-10	-1.70498e-10	-1.2309	0.000291539	-1.70498e-10	-1.22857	0.000291862	-1.70498e-10	-1.22857
95063107	rs12425173	4.94634e-10	-1.76766	-1.96647e-10	0.000181833	-1.70066	-1.96647e-10	0.000182051	-1.70056	-1.96647e-10
95063337	rs184424927	4.33902e-10	-1.89866	-1.96647e-10	0.000150712	-1.88837	-1.96647e-10	0.000150874	-1.8884	-1.96647e-10
95063552	rs118182238	5.01172e-10	-1.75452	-1.96647e-10	0.000184777	-1.6846	-1.96647e-10	0.000185	-1.6845	-1.96647e-10
95064266	rs10777609	3.80824e-10	-0.904047	-1.12509	0.000145613	-0.802006	-1.12079	0.000145398	-0.804661	-1.12071
95064359	rs199531954	6.22021e-10	-1.5385	-1.96647e-10	0.000187963	-1.6675	-1.96647e-10	0.000188238	-1.66715	-1.96647e-10
95064458	rs143096302	8.65781e-10	-1.70498e-10	-1.20784	0.000297904	-1.70498e-10	-1.20697	0.000298232	-1.70498e-10	-1.20698
95065606	rs17250245	4.82745e-10	-1.79199	-1.96647e-10	0.000185853	-1.67879	-1.96647e-10	0.000186073	-1.67871	-1.96647e-10
95065630	rs10735322	1.82534e-10	-1.57985	-1.18468	6.8924e-05	-1.47952	-1.19122	6.89187e-05	-1.48072	-1.19121
95066248	rs4761646	5.36916e-10	-1.68563	-1.96647e-10	0.000189906	-1.65721	-1.96647e-10	0.000189998	-1.65784	-1.96647e-10
95066388	rs7304470	2.31278e-10	-1.89466	-0.633194	7.93254e-05	-1.87808	-0.652112	7.93892e-05	-1.87838	-0.652109
95066482	rs17250336	4.95022e-10	-1.76687	-1.96647e-10	0.000192558	-1.64335	-1.96647e-10	0.000192787	-1.64327	-1.96647e-10
95066675	rs4761491	1.77838e-10	-1.60411	-1.1865	6.21377e-05	-1.58138	-1.19301	6.21443e-05	-1.58239	-1.193
95067233	rs7139075	5.17973e-10	-0.527853	-1.1937	0.000207141	-0.380673	-1.18967	0.000206965	-0.38268	-1.18962
95067472	rs7973210	1.98837e-10	-1.72993	-0.949064	6.87826e-05	-1.71365	-0.959146	6.87879e-05	-1.71459	-0.959238
95067824	rs2134129	2.45341e-10	-1.30682	-1.16201	8.51487e-05	-1.30014	-1.15921	8.50882e-05	-1.30203	-1.15913
95068080	rs17250392	5.43067e-10	-1.67424	-1.96647e-10	0.000216627	-1.52557	-1.96647e-10	0.000216886	-1.52548	-1.96647e-10
95068659	rs68142021	1.56592e-10	-1.86884	-1.049	5.21863e-05	-1.89164	-1.05729	5.22483e-05	-1.89155	-1.0573
95068912	rs7959596	1.54924e-10	-1.8969	-1.03164	5.30318e-05	-1.88985	-1.043	5.30793e-05	-1.89005	-1.04301
95069261	rs79697831	2.31163e-10	-1.78389	-0.744464	7.91351e-05	-1.78257	-0.750017	7.92535e-05	-1.78216	-0.750043
95069421	rs76797087	2.26246e-10	-1.7991	-0.750751	7.69616e-05	-1.8057	-0.754742	7.70724e-05	-1.80534	-0.754765
95069496	rs11107649	5.26008e-10	-0.474989	-1.23117	0.000123203	-0.858854	-1.23106	0.000123325	-0.858967	-1.23106
95070260	rs73228549	1.65029e-10	-1.87399	-0.991367	5.53331e-05	-1.89616	-0.994212	5.53976e-05	-1.89609	-0.994229
95070312	rs6538525	2.37145e-10	-1.34991	-1.15289	7.76995e-05	-1.40095	-1.14994	7.76494e-05	-1.40278	-1.14987
95070591	rs17309820	4.37484e-10	-1.89044	-1.96647e-10	0.000150371	-1.89064	-1.96647e-10	0.000150532	-1.89068	-1.96647e-10
95070932	rs75934753	5.39498e-10	-1.68084	-1.96647e-10	0.000212917	-1.54284	-1.96647e-10	0.000213169	-1.54277	-1.96647e-10
95071013	rs2366631	1.73421e-10	-1.83962	-0.976137	6.43722e-05	-1.75551	-0.983554	6.4415e-05	-1.75594	-0.983564
95071134	rs2366632	1.67031e-10	-1.88863	-0.964665	5.71523e-05	-1.88932	-0.968708	5.72222e-05	-1.88919	-0.968721
95071366	rs9805024	1.59606e-10	-1.66847	-1.2303	4.67574e-05	-1.82949	-1.22928	4.68066e-05	-1.82954	-1.22929
95071390	rs4761647	1.66557e-10	-1.89263	-0.963509	5.70735e-05	-1.89317	-0.966241	5.71414e-05	-1.89306	-0.966259
95072120	rs117260072	8.6e-10	-1.70498e-10	-1.21454	0.00029603	-1.70498e-10	-1.21329	0.00029636	-1.70498e-10	-1.21328
95072634	rs58005684	1.35096e-10	-1.8984	-1.16709	4.70314e-05	-1.88659	-1.16634	4.70762e-05	-1.88675	-1.16634
95073060	rs2366633	1.83713e-09	0.732849	-1.18836	0.000281305	-0.076563	-1.18774	0.000279789	-0.0831279	-1.18769
95073136	rs74636957	5.23042e-10	-1.71181	-1.96647e-10	0.000149147	-1.89881	-1.96647e-10	0.000149313	-1.89881	-1.96647e-10
95073749	rs2134130	1.5518e-10	-1.74441	-1.18248	5.95698e-05	-1.63475	-1.18185	5.95429e-05	-1.63627	-1.18189
95074345	rs77998858	1.08125e-09	-0.985598	-1.96647e-10	0.000336754	-1.08439	-1.96647e-10	0.000337135	-1.08437	-1.96647e-10
95074383	rs145976242	1.13115e-09	-0.940487	-1.96647e-10	0.000351421	-1.04176	-1.96647e-10	0.000351819	-1.04173	-1.96647e-10
95074483	rs117891654	4.59078e-10	-1.84226	-1.96647e-10	0.000184972	-1.68354	-1.96647e-10	0.000185122	-1.68384	-1.96647e-10
95074582	rs117304368	3.01118e-10	-1.15231	-1.11166	7.57851e-05	-1.46061	-1.11523	7.58663e-05	-1.46065	-1.11523
95074772	rs11107654	1.3991e-10	-1.80845	-1.22203	5.01041e-05	-1.76587	-1.22377	5.01041e-05	-1.76697	-1.22378
95075473	rs73228554	6.03281e-10	-1.56909	-1.96647e-10	0.000187767	-1.66854	-1.96647e-10	0.000187967	-1.66858	-1.96647e-10
95075631	rs116069906	9.90755e-10	-1.07301	-1.96647e-10	0.00031011	-1.16682	-1.96647e-10	0.000310461	-1.16679	-1.96647e-10
95076031	rs78201539	4.84617e-10	-1.78812	-1.96647e-10	0.000203796	-1.58662	-1.96647e-10	0.000203949	-1.58698	-1.96647e-10
95076529	rs17023094	1.21066e-08	2.61927	-1.18923	0.00113999	1.32515	-1.19013	0.00113075	1.31596	-1.19017
95076796	rs139810339	4.39943e-10	-1.88483	-1.96647e-10	0.000153236	-1.87177	-1.96647e-10	0.000153406	-1.87176	-1.96647e-10
95076802	rs7960211	1.33215e-09	0.194458	-0.971381	0.000182411	-0.727901	-0.969581	0.000182171	-0.730212	-0.969694
95076887	rs111951598	1.76773e-09	-0.494023	-1.96647e-10	0.00339748	1.22704	-1.96647e-10	0.0033934	1.22474	-1.96647e-10
95077031	rs12301052	3.12253e-08	3.53439	-1.15688	0.00917278	3.37725	-1.157	0.00907711	3.3655	-1.15684
95077497	rs77519674	3.61085e-10	-1.2553	-0.82706	0.000141446	-1.14624	-0.805587	0.000141578	-1.14632	-0.805679
95077515	rs73228560	2.52624e-08	3.32927	-1.16368	0.00785779	3.22182	-1.15631	0.00776326	3.20882	-1.15652
95077908	rs117824989	3.478e-10	-1.18198	-0.937871	0.000152728	-0.948051	-0.927035	0.000152852	-0.948256	-0.927123
95078226	rs150750195	3.04718e-09	-1.70498e-10	0.0504958	0.0010844	-1.70498e-10	0.0850352	0.00108559	-1.70498e-10	0.0850264
95078314	rs117119188	9.13632e-10	-1.15405	-1.96647e-10	0.000591923	-0.520369	-1.96647e-10	0.000592504	-0.520493	-1.96647e-10
95079086	rs58040018	2.24809e-08	3.14238	-1.09343	0.00711901	3.05023	-1.08345	0.00703367	3.03736	-1.08375
95079816	rs61936700	1.52237e-10	-1.81988	-1.12615	8.02811e-05	-1.40347	-1.11474	8.03702e-05	-1.40349	-1.11472
95079912	rs61936701	1.89169e-09	0.588069	-1.01432	0.00180796	1.5889	-0.992692	0.00179766	1.5822	-0.992809
95080101	rs150351291	5.33118e-10	-1.69273	-1.96647e-10	0.000209192	-1.56049	-1.96647e-10	0.000209399	-1.56061	-1.96647e-10
95081562	rs7138248	1.59272e-09	0.415301	-1.01358	0.0016154	1.4765	-0.992904	0.00160497	1.46906	-0.993046
95082690	rs12825768	1.55367e-09	-0.680802	0.057701	0.000499181	-0.728206	0.0374286	0.000499444	-0.728909	0.0375525
95082827	rs2134132	1.55027e-10	-1.7153	-1.21257	7.87235e-05	-1.33228	-1.20552	7.86336e-05	-1.33448	-1.20557
95083114	rs7966146	1.49093e-10	-1.7438	-1.2231	6.85808e-05	-1.45784	-1.21789	6.85196e-05	-1.45981	-1.21793
95083276	rs7966378	4.69566e-10	-0.597783	-1.22188	0.000314988	0.0654378	-1.21665	0.00031387	0.0608143	-1.21669
95083342	rs7966485	2.25959e-10	-1.31911	-1.23201	0.000147609	-0.678531	-1.23064	0.000147275	-0.681891	-1.23066
95083374	rs7966506	2.32694e-10	-1.29074	-1.23101	0.000154066	-0.637525	-1.22884	0.000153708	-0.640941	-1.22886
95083858	rs7956663	1.29296e-10	-1.89911	-1.21026	5.3449e-05	-1.71915	-1.20587	5.35022e-05	-1.71927	-1.20586
95083928	rs2366630	5.97609e-09	1.69871	-0.974661	0.0015496	1.39425	-0.952246	0.00153487	1.38403	-0.952679
95084370	rs11834379	6.18463e-10	-1.54424	-1.96647e-10	0.000266165	-1.31963	-1.96647e-10	0.00026642	-1.31978	-1.96647e-10
95084467	rs7136516	1.37754e-10	-1.82705	-1.21895	6.55576e-05	-1.51006	-1.21076	6.55071e-05	-1.51188	-1.21081
95084577	rs76544642	1.37718e-10	-1.81525	-1.23102	4.7959e-05	-1.80324	-1.23016	4.80038e-05	-1.8034	-1.23017
95084858	rs117462934	4.50175e-10	-1.86184	-1.96647e-10	0.000149243	-1.89817	-1.96647e-10	0.000149408	-1.89817	-1.96647e-10
95084866	rs12822021	1.42049e-09	-1.24802	0.535297	0.000394218	-1.4384	0.511553	0.000394589	-1.4387	0.511699
95085229	rs12228863	1.74772e-10	-1.875	-0.932994	6.00359e-05	-1.89552	-0.913288	6.01019e-05	-1.89559	-0.91322
95085824	rs118185132	4.59186e-10	-1.84202	-1.96647e-10	0.000165267	-1.79618	-1.96647e-10	0.000165468	-1.79607	-1.96647e-10
95086188	rs58970186	1.33443e-10	-1.89911	-1.1787	5.3625e-05	-1.75375	-1.16798	5.36785e-05	-1.75386	-1.16798
95086225	rs78487471	6.72972e-10	-1.45977	-1.96647e-10	0.000296131	-1.21294	-1.96647e-10	0.000296411	-1.2131	-1.96647e-10
95086565	rs4761648	1.3564e-10	-1.8304	-1.23107	6.10642e-05	-1.55949	-1.23233	6.10254e-05	-1.56123	-1.23233
95086638	rs117706468	6.10502e-10	-1.55719	-1.96647e-10	0.000261786	-1.33622	-1.96647e-10	0.000262038	-1.33636	-1.96647e-10
95086863	rs117001694	8.87967e-10	-1.70498e-10	-1.18254	0.000300382	-1.70498e-10	-1.19869	0.000300719	-1.70498e-10	-1.19868
95087488	rs12813131	2.62521e-10	-1.28983	-1.11131	5.53844e-05	-1.75316	-1.13628	5.54403e-05	-1.75326	-1.13629
95088496	rs73228567	9.38079e-09	2.02944	-0.854501	0.00266526	1.80607	-0.821759	0.00263829	1.79532	-0.822285
95088742	rs114502505	6.36334e-09	1.9734	-1.18657	0.00225433	1.9995	-1.18264	0.00223427	1.98954	-1.18273
95088748	rs7300498	4.55415e-10	-1.85027	-1.96647e-10	0.000177003	-1.72758	-1.96647e-10	0.000177239	-1.72735	-1.96647e-10
95088996	rs74746559	1.09533e-08	2.15122	-0.821308	0.00345362	2.03062	-0.787187	0.00341748	2.01954	-0.787735
95089220	rs73377777	5.05423e-10	-1.74608	-1.96647e-10	0.000202278	-1.5941	-1.96647e-10	0.000202479	-1.59422	-1.96647e-10
95090208	rs12319069	1.99627e-10	-1.44962	-1.22541	9.08566e-05	-1.16405	-1.23042	9.07176e-05	-1.1667	-1.2304
95090304	rs60948139	1.31052e-10	-1.86369	-1.23219	4.47734e-05	-1.87209	-1.23004	4.48211e-05	-1.87213	-1.23004
95090410	rs4761649	2.01148e-10	-1.4434	-1.22403	9.128e-05	-1.16015	-1.22966	9.1133e-05	-1.16288	-1.22965
95090438	rs57228640	1.33334e-10	-1.84642	-1.2322	4.45121e-05	-1.87793	-1.23005	4.45597e-05	-1.87797	-1.23005
95090506	rs4761650	2.02002e-10	-1.43663	-1.22657	9.48158e-05	-1.12104	-1.23077	9.4656e-05	-1.12384	-1.23076
95090522	rs57638858	1.33345e-10	-1.84642	-1.23211	4.45259e-05	-1.87793	-1.22974	4.45735e-05	-1.87797	-1.22974
95090569	rs57233805	1.31989e-10	-1.85687	-1.23188	4.48942e-05	-1.87036	-1.22907	4.4942e-05	-1.87041	-1.22907
95090580	rs77145136	1.34072e-10	-1.84091	-1.23219	4.43672e-05	-1.8812	-1.23004	4.44148e-05	-1.88124	-1.23004
95090751	rs77746971	1.36366e-10	-1.82412	-1.23202	4.38876e-05	-1.89267	-1.22944	4.39355e-05	-1.89269	-1.22944
95090791	rs79563814	1.31659e-10	-1.85907	-1.2322	4.44716e-05	-1.87703	-1.23186	4.45196e-05	-1.87706	-1.23186
95090801	rs56001411	1.31697e-10	-1.85907	-1.2319	4.44577e-05	-1.87703	-1.23217	4.45057e-05	-1.87706	-1.23217
95090802	rs56169624	1.30888e-10	-1.86569	-1.23144	4.46933e-05	-1.8716	-1.23232	4.47415e-05	-1.87163	-1.23232
95091050	rs6538526	1.93633e-10	-1.48022	-1.22529	8.96223e-05	-1.1779	-1.23024	8.94807e-05	-1.1806	-1.23023
95091320	rs7312912	1.348e-10	-1.83538	-1.2323	4.41486e-05	-1.88473	-1.23145	4.41962e-05	-1.88476	-1.23145
95091461	rs77760910	1.35623e-10	-1.82933	-1.23226	4.40233e-05	-1.88741	-1.23162	4.40709e-05	-1.88743	-1.23162
95091654	rs61936703	1.32556e-10	-1.85214	-1.23233	4.46079e-05	-1.87489	-1.23095	4.46555e-05	-1.87493	-1.23095
95091745	rs61936704	1.32932e-10	-1.84931	-1.23233	4.45203e-05	-1.87685	-1.23095	4.4568e-05	-1.87689	-1.23095
95092297	rs61936705	1.32573e-10	-1.85214	-1.2322	4.45676e-05	-1.87489	-1.23185	4.46152e-05	-1.87493	-1.23185
95092477	rs74998937	1.27468e-10	-1.89142	-1.23219	4.72511e-05	-1.81809	-1.23018	4.73001e-05	-1.81815	-1.23018
95092562	rs4761492	1.90698e-10	-1.49269	-1.22809	9.03261e-05	-1.16878	-1.23154	9.01904e-05	-1.1714	-1.23153
95092606	rs117684544	6.65352e-10	-1.47116	-1.96647e-10	0.000450084	-0.794313	-1.96647e-10	0.000450677	-0.7941	-1.96647e-10
95092759	rs36020761	6.97917e-10	-1.42337	-1.96647e-10	0.000184224	-1.68759	-1.96647e-10	0.000184418	-1.68765	-1.96647e-10
95092808	rs59976945	1.30129e-10	-1.87065	-1.2323	4.53943e-05	-1.85764	-1.23072	4.54423e-05	-1.85769	-1.23072
95092922	rs150550544	9.16442e-09	1.15161	-1.96647e-10	0.00120081	0.187006	-1.96647e-10	0.0012016	0.186557	-1.96647e-10
95092963	rs56163375	1.28787e-10	-1.88098	-1.23233	4.60521e-05	-1.84261	-1.23137	4.61004e-05	-1.84267	-1.23137
95093008	rs60266654	1.30655e-10	-1.86659	-1.23232	4.51713e-05	-1.86224	-1.23104	4.52192e-05	-1.86229	-1.23104
95093022	rs58115071	1.29875e-10	-1.87257	-1.23233	4.5474e-05	-1.85524	-1.23137	4.5522e-05	-1.85529	-1.23137
95093050	rs56137754	1.30129e-10	-1.87065	-1.2323	4.53943e-05	-1.85764	-1.23072	4.54423e-05	-1.85769	-1.23072
95093063	rs28580156	2.21905e-10	-1.68803	-0.881193	7.94112e-05	-1.63602	-0.893089	7.9478e-05	-1.63628	-0.893093
95093184	rs56023681	1.34434e-10	-1.8383	-1.2321	4.41866e-05	-1.8833	-1.23203	4.42341e-05	-1.88333	-1.23203
95093194	rs56219640	1.35325e-10	-1.83271	-1.23108	4.42284e-05	-1.8872	-1.22718	4.42761e-05	-1.88723	-1.22718
95093245	rs61936712	1.3442e-10	-1.8383	-1.2322	4.41947e-05	-1.8833	-1.23185	4.42423e-05	-1.88333	-1.23185
95093341	rs61936713	1.31902e-10	-1.85708	-1.23233	4.47585e-05	-1.87111	-1.23136	4.48062e-05	-1.87115	-1.23136
95093388	rs61936714	1.31902e-10	-1.85708	-1.23233	4.47585e-05	-1.87111	-1.23136	4.48062e-05	-1.87115	-1.23136
95093432	rs57409224	1.31902e-10	-1.85708	-1.23233	4.47585e-05	-1.87111	-1.23136	4.48062e-05	-1.87115	-1.23136
95093580	rs56240845	6.57484e-10	-0.350889	-1.13217	0.000502733	0.421098	-1.10479	0.000500083	0.414839	-1.10492
95093662	rs56956092	6.90927e-10	-0.34983	-1.08361	0.000526181	0.41065	-1.04875	0.000523402	0.404412	-1.04891
95093739	rs56074051	6.76231e-10	-0.366594	-1.08835	0.000512737	0.39017	-1.05415	0.000510045	0.38396	-1.05431
95093751	rs56113059	6.61809e-10	-0.350889	-1.12561	0.000506459	0.421098	-1.0974	0.000503788	0.414839	-1.09753
95093789	rs55676976	6.61809e-10	-0.350889	-1.12561	0.000506459	0.421098	-1.0974	0.000503788	0.414839	-1.09753
95093801	rs78048394	1.34795e-10	-1.83538	-1.23234	4.41613e-05	-1.88473	-1.23116	4.42088e-05	-1.88476	-1.23116
95094006	rs12426912	1.9579e-10	-1.68255	-1.01189	7.30963e-05	-1.60831	-1.00365	7.3189e-05	-1.60809	-1.00372
95094011	rs56265971	6.74322e-10	-0.332159	-1.12561	0.000518199	0.444014	-1.0974	0.00051545	0.437724	-1.09753
95094093	rs56333551	6.51173e-10	-0.367648	-1.12505	0.000495747	0.400572	-1.09825	0.000493147	0.39434	-1.09838
95094098	rs55982643	6.50811e-10	-0.367648	-1.12561	0.00049617	0.400572	-1.0974	0.000493566	0.39434	-1.09753
95094213	rs56219038	6.64935e-10	-0.350889	-1.1209	0.000509147	0.421098	-1.09211	0.00050646	0.414839	-1.09224
95094359	rs56108207	6.55377e-10	-0.367648	-1.11862	0.000500079	0.400572	-1.08955	0.000497453	0.39434	-1.08969
95094476	rs55796850	6.66453e-10	-0.350889	-1.11862	0.000510449	0.421098	-1.08955	0.000507755	0.414839	-1.08969
95094532	rs59098137	6.40749e-10	-0.38616	-1.12268	0.000486467	0.377874	-1.09445	0.000483928	0.371673	-1.09459
95095086	rs61936737	1.34062e-10	-1.84116	-1.23201	4.42509e-05	-1.88179	-1.23208	4.42985e-05	-1.88182	-1.23208
95095101	rs11838140	5.22691e-10	-1.71248	-1.96647e-10	0.000211957	-1.54736	-1.96647e-10	0.000212167	-1.54748	-1.96647e-10
95095140	rs73228580	6.97416e-10	-0.351	-1.07309	0.00048648	0.320257	-1.03681	0.000483949	0.314109	-1.03698
95095663	rs61936738	6.73387e-10	-0.367758	-1.0914	0.000467087	0.300182	-1.05741	0.000464677	0.294062	-1.05757
95095818	rs7955191	7.73287e-10	-0.239855	-1.08097	0.000550531	0.452954	-1.04582	0.000547573	0.446624	-1.04598
95095838	rs7968270	6.97712e-10	-0.332271	-1.0914	0.000487361	0.34267	-1.05741	0.000484817	0.336491	-1.05757
95095958	rs7968407	6.94617e-10	-0.332271	-1.09584	0.000484148	0.34267	-1.06402	0.000481625	0.336491	-1.06418
95096050	rs7968639	6.72098e-10	-0.367758	-1.09331	0.000465315	0.300182	-1.06121	0.000462916	0.294062	-1.06137
95096185	rs61936739	7.3249e-10	-0.260066	-1.11496	0.000521001	0.440833	-1.08883	0.000518221	0.434513	-1.08896
95096202	rs61936740	6.69263e-10	-0.377972	-1.08733	0.000455794	0.27491	-1.05662	0.00045349	0.268892	-1.05677
95096237	rs60914337	5.09044e-10	-1.73894	-1.96647e-10	0.00020432	-1.58406	-1.96647e-10	0.000204523	-1.58417	-1.96647e-10
95096246	rs7955692	6.73818e-10	-0.367758	-1.09076	0.000466635	0.300182	-1.05838	0.000464229	0.294062	-1.05854
95096360	rs61936741	7.78217e-10	-0.185011	-1.12946	0.000561668	0.530347	-1.10318	0.000558608	0.523907	-1.10331
95096503	rs73228589	7.02064e-10	-0.351	-1.06645	0.000489048	0.320257	-1.03154	0.000486507	0.314109	-1.03171
95096568	rs12813371	5.28955e-10	-1.70057	-1.96647e-10	0.000162486	-1.81315	-1.96647e-10	0.000162654	-1.81323	-1.96647e-10
95096680	rs59384462	2.6402e-10	-1.56737	-0.828076	9.54848e-05	-1.51965	-0.825129	9.5541e-05	-1.52009	-0.825211
95096773	rs59385754	2.75356e-10	-1.56703	-0.78638	9.91012e-05	-1.52432	-0.783285	9.9156e-05	-1.52479	-0.78337
95097788	rs4131535	4.40048e-10	-0.842574	-1.04202	0.000226705	-0.474964	-1.00513	0.000225849	-0.479662	-1.00532
95098006	rs61170661	4.42809e-10	-0.842574	-1.03576	0.000228259	-0.474964	-0.998301	0.000227396	-0.479662	-0.998496
95098012	rs12425070	4.671e-10	-1.82493	-1.96647e-10	0.000149464	-1.89669	-1.96647e-10	0.000149636	-1.89664	-1.96647e-10
95098108	rs76897130	1.77888e-09	-0.487738	-1.96647e-10	0.000726891	-0.31497	-1.96647e-10	0.000725011	-0.318665	-1.96647e-10
95098307	rs57449404	4.27666e-10	-0.868171	-1.04496	0.000217885	-0.511428	-1.00835	0.000217081	-0.516041	-1.00854
95098984	rs11107658	8.51644e-10	-0.875041	-0.349266	0.000259544	-0.976627	-0.368192	0.000259692	-0.977159	-0.368198
95099466	rs56100796	2.24303e-08	2.32534	-0.278647	0.00638527	2.10147	-0.243469	0.00631614	2.09033	-0.24432
95099654	rs12821212	3.597e-10	-1.21112	-0.875084	0.000102511	-1.38129	-0.892488	0.000102589	-1.38165	-0.892472
95100050	rs12581529	1.286e-10	-1.89693	-1.21783	5.15255e-05	-1.75338	-1.20829	5.15728e-05	-1.75356	-1.20829
95100270	rs12314764	5.81662e-10	-1.60559	-1.96647e-10	0.000187544	-1.66973	-1.96647e-10	0.000187782	-1.66957	-1.96647e-10
95100313	rs73228598	1.27024e-09	-0.610119	-0.214398	0.00052953	-0.444766	-0.18699	0.000527199	-0.449446	-0.187827
95100407	rs4761651	2.1458e-10	-1.73531	-0.86748	6.15754e-05	-1.8826	-0.900886	6.16505e-05	-1.88248	-0.900891
95100449	rs117871274	1.94919e-10	-1.76897	-0.929915	7.15895e-05	-1.7102	-0.922599	7.16745e-05	-1.71001	-0.922703
95100464	rs73228601	1.58157e-09	-0.659499	0.0542002	0.000609826	-0.584453	0.093881	0.000607194	-0.588913	0.0929102
95100635	rs4237891	1.30479e-10	-1.87304	-1.22722	5.34798e-05	-1.70282	-1.22162	5.34708e-05	-1.70407	-1.22165
95100930	rs7967373	1.56893e-10	-1.84179	-1.07412	5.27967e-05	-1.86262	-1.07467	5.28407e-05	-1.86287	-1.0747
95101091	rs148618746	7.21583e-10	-1.39003	-1.96647e-10	0.000322863	-1.12652	-1.96647e-10	0.000323155	-1.12672	-1.96647e-10
95101174	rs61936743	9.42069e-10	-1.1234	-1.96647e-10	0.000213371	-1.54072	-1.96647e-10	0.000213622	-1.54064	-1.96647e-10
95101312	rs5800170	2.59505e-10	-1.38843	-1.02426	9.49303e-05	-1.32934	-1.02126	9.4837e-05	-1.33126	-1.02143
95101357	rs3952720	1.29497e-10	-1.876	-1.23182	5.27419e-05	-1.7087	-1.22963	5.27343e-05	-1.70994	-1.22965
95101402	rs4620786	1.6379e-10	-1.64819	-1.22471	6.04983e-05	-1.57686	-1.22427	6.04649e-05	-1.57848	-1.2243
95102630	rs58505173	1.28959e-10	-1.89912	-1.21286	4.94192e-05	-1.80239	-1.20102	4.94666e-05	-1.80253	-1.20102
95103683	rs4761652	1.50319e-10	-1.86414	-1.09457	4.90212e-05	-1.89302	-1.11848	4.90707e-05	-1.89311	-1.11848
95103825	rs79490905	1.28012e-10	-1.89832	-1.22104	4.98543e-05	-1.78306	-1.21158	4.99014e-05	-1.78322	-1.21159
95104108	rs61936745	1.30977e-10	-1.87082	-1.22563	4.53188e-05	-1.87201	-1.21802	4.53652e-05	-1.87209	-1.21802
95104334	rs33939285	4.64385e-10	-1.83076	-1.96647e-10	0.000150041	-1.89283	-1.96647e-10	0.000150204	-1.89286	-1.96647e-10
95104496	rs4761493	1.91949e-10	-1.78444	-0.929803	6.20315e-05	-1.84353	-0.932577	6.20787e-05	-1.84384	-0.932611
95104524	rs4761494	1.4449e-10	-1.89791	-1.10036	5.08948e-05	-1.84993	-1.12405	5.09384e-05	-1.85018	-1.12405
95105334	rs7134514	1.52702e-10	-1.72222	-1.22076	4.54568e-05	-1.87676	-1.21022	4.55089e-05	-1.87672	-1.21022
95105401	rs7134543	1.30668e-10	-1.87631	-1.2225	4.61406e-05	-1.85929	-1.21276	4.61879e-05	-1.85937	-1.21276
95105743	rs142501562	8.20552e-10	-1.1998	-0.0616942	0.000327715	-1.06773	-0.0438735	0.000326648	-1.0713	-0.0446713
95105766	rs145965436	9.64671e-10	-1.17123	0.0715456	0.00038664	-1.0366	0.0903495	0.000385338	-1.04024	0.0895078
95105784	rs7135391	1.2752e-10	-1.89387	-1.22934	4.92199e-05	-1.77558	-1.23187	4.92259e-05	-1.77657	-1.23186
95106004	rs142390218	7.37265e-10	-1.36853	-1.96647e-10	0.000360412	-1.0165	-1.96647e-10	0.000360729	-1.01673	-1.96647e-10
95106237	rs151328003	5.06096e-10	-1.74475	-1.96647e-10	0.000163472	-1.80711	-1.96647e-10	0.000163665	-1.80703	-1.96647e-10
95106686	rs35035860	2.20088e-10	-1.85986	-0.71759	7.4776e-05	-1.88093	-0.708318	7.4867e-05	-1.88079	-0.708348
95107439	rs11613747	1.50057e-10	-1.8396	-1.12087	4.76573e-05	-1.89863	-1.14108	4.77082e-05	-1.89866	-1.14109
95107846	rs78423059	3.36163e-09	-1.70498e-10	0.148705	0.00115368	-1.70498e-10	0.146964	0.00115485	-1.70498e-10	0.146876
95107862	rs11107661	6.23465e-10	-1.53618	-1.96647e-10	0.000267764	-1.31364	-1.96647e-10	0.000267994	-1.31389	-1.96647e-10
95108015	rs11107662	1.36702e-09	-0.751089	-1.96647e-10	0.00119777	0.184468	-1.96647e-10	0.00119981	0.18507	-1.96647e-10
95108348	rs74876168	1.31474e-09	-0.538834	-0.25125	0.00049849	-0.465671	-0.226491	0.000496342	-0.470361	-0.227226
95108611	rs17023123	1.4406e-10	-1.89904	-1.1022	5.09944e-05	-1.87813	-1.0939	5.10465e-05	-1.87815	-1.09397
95108844	rs141386922	8.4484e-10	-1.70498e-10	-1.23233	0.00029056	-1.70498e-10	-1.23193	0.000290881	-1.70498e-10	-1.23194
95109292	rs117657535	1.62135e-10	-1.89706	-0.98599	5.84821e-05	-1.8513	-0.983727	5.85435e-05	-1.85132	-0.983765
95109782	rs61936746	5.72345e-10	-1.62173	-1.96647e-10	0.000239715	-1.42429	-1.96647e-10	0.000239801	-1.42504	-1.96647e-10
95109831	rs12296551	5.25562e-10	-1.70701	-1.96647e-10	0.000164308	-1.802	-1.96647e-10	0.000164506	-1.8019	-1.96647e-10
95110005	rs75087093	1.09909e-09	-0.56568	-0.403556	0.000422555	-0.493233	-0.364194	0.000420795	-0.497878	-0.364827
95110045	rs145697862	1.80856e-09	-0.471189	-1.96647e-10	0.000264028	-1.32769	-1.96647e-10	0.000263916	-1.32922	-1.96647e-10
95110343	rs6538527	1.47359e-10	-1.88355	-1.09505	4.98434e-05	-1.87789	-1.11697	4.98893e-05	-1.87806	-1.11699
95110902	rs9971661	7.28571e-10	-1.38039	-1.96647e-10	0.000326166	-1.11634	-1.96647e-10	0.000326436	-1.11662	-1.96647e-10
95110909	rs6538528	2.57235e-10	-1.22487	-1.19661	9.80551e-05	-1.12003	-1.19819	9.80783e-05	-1.12093	-1.19816
95111187	rs17023133	1.03471e-09	-0.673876	-0.355726	0.000393313	-0.60439	-0.32475	0.000391747	-0.608848	-0.325386
95111602	rs4761653	6.61385e-09	-1.70498e-10	0.825446	0.00223825	-1.70498e-10	0.809704	0.00224055	-1.70498e-10	0.809623
95111603	rs4761654	6.57956e-09	-1.70498e-10	0.820248	0.00222669	-1.70498e-10	0.804526	0.00222897	-1.70498e-10	0.804445
95111664	rs11107663	5.6178e-10	-1.64036	-1.96647e-10	0.000169648	-1.77002	-1.96647e-10	0.000169821	-1.77011	-1.96647e-10
95112368	rs76036902	1.12204e-09	-0.627356	-0.321213	0.000419975	-0.556582	-0.30697	0.000418256	-0.561121	-0.307637
95112372	rs7313013	1.45041e-10	-1.86694	-1.12752	4.76793e-05	-1.89055	-1.14869	4.77261e-05	-1.89066	-1.14871
95112891	rs61936748	1.30206e-10	-1.89574	-1.20661	5.54407e-05	-1.69614	-1.19229	5.54924e-05	-1.69632	-1.19229
95113009	rs17023137	1.42266e-10	-1.89351	-1.12027	5.02451e-05	-1.87428	-1.11255	5.02966e-05	-1.8743	-1.11261
95113121	rs11107665	1.01521e-09	-1.04863	-1.96647e-10	0.000267702	-1.31387	-1.96647e-10	0.000267968	-1.31398	-1.96647e-10
95113338	rs12315905	7.84928e-10	-1.30588	-1.96647e-10	0.000357223	-1.02539	-1.96647e-10	0.000357513	-1.02568	-1.96647e-10
95113413	rs11831314	1.3745e-10	-1.86719	-1.18103	4.68556e-05	-1.87948	-1.1772	4.69113e-05	-1.87938	-1.17722
95113427	rs117306240	4.4813e-10	-1.86639	-1.96647e-10	0.000179302	-1.71467	-1.96647e-10	0.000179445	-1.71498	-1.96647e-10
95114036	rs2164064	1.45287e-10	-1.80861	-1.18415	4.96899e-05	-1.80153	-1.19641	4.97186e-05	-1.80209	-1.19639
95114133	rs7970146	1.75498e-10	-1.62044	-1.1834	8.48576e-05	-1.26761	-1.19516	8.49302e-05	-1.26785	-1.19517
95114208	rs117403009	8.72584e-10	-1.70498e-10	-1.20002	0.000299464	-1.70498e-10	-1.20175	0.000299795	-1.70498e-10	-1.20175
95114222	rs75257243	9.22528e-10	-1.70498e-10	-1.14436	0.000317431	-1.70498e-10	-1.14348	0.000317786	-1.70498e-10	-1.14347
95114609	rs56009205	3.18807e-10	-1.53297	-0.673923	7.65693e-05	-1.89248	-0.673067	7.66598e-05	-1.89237	-0.673104
95114615	rs7136640	3.6381e-10	-0.848036	-1.22681	6.02072e-05	-1.57852	-1.22743	6.0235e-05	-1.57917	-1.22743
95114644	rs144296199	6.72801e-10	-1.46003	-1.96647e-10	0.000203963	-1.58581	-1.96647e-10	0.000204242	-1.58554	-1.96647e-10
95114648	rs140056888	4.33815e-10	-1.89886	-1.96647e-10	0.000158064	-1.84075	-1.96647e-10	0.000158232	-1.84079	-1.96647e-10
95114653	rs143689346	4.45667e-10	-1.8719	-1.96647e-10	0.000151345	-1.88418	-1.96647e-10	0.000151518	-1.88415	-1.96647e-10
95114704	rs7136691	4.34662e-10	-1.06838	-0.828529	0.000125626	-1.22788	-0.842562	0.000125682	-1.22854	-0.842558
95114750	rs7306269	1.61209e-10	-1.76984	-1.11894	4.95298e-05	-1.88269	-1.11848	4.95838e-05	-1.8827	-1.11849
95114780	rs61936749	4.93047e-10	-1.77087	-1.96647e-10	0.000173648	-1.74671	-1.96647e-10	0.000173798	-1.74696	-1.96647e-10
95114785	rs7306286	1.28755e-10	-1.88195	-1.23161	5.61861e-05	-1.64419	-1.23089	5.62596e-05	-1.64399	-1.23089
95114941	rs10507043	7.12469e-10	-0.63294	-0.769799	0.000192027	-0.874648	-0.771463	0.000192089	-0.875405	-0.771489
95115558	rs116978584	5.95845e-10	-1.58149	-1.96647e-10	0.000164531	-1.80065	-1.96647e-10	0.000164713	-1.80065	-1.96647e-10
95115623	rs11107669	5.67588e-10	-1.63008	-1.96647e-10	0.000222452	-1.49903	-1.96647e-10	0.000222565	-1.49963	-1.96647e-10
95115672	rs149398334	8.53977e-10	-1.70498e-10	-1.22157	0.000292728	-1.70498e-10	-1.2245	0.000293051	-1.70498e-10	-1.2245
95116162	rs141846372	8.83798e-10	-1.70498e-10	-1.18725	0.000301948	-1.70498e-10	-1.19349	0.000302281	-1.70498e-10	-1.19349
95116501	rs12230588	8.57119e-10	-1.70498e-10	-1.2179	0.000293658	-1.70498e-10	-1.22133	0.000293982	-1.70498e-10	-1.22133
95116851	rs11107671	9.74159e-10	-1.70498e-10	-1.0899	0.000331149	-1.70498e-10	-1.10118	0.000331513	-1.70498e-10	-1.10118
95116880	rs892494	4.73093e-09	1.62845	-1.13805	0.000322142	-0.0124615	-1.11629	0.000321984	-0.0140374	-1.11631
95116964	rs11107672	8.51544e-10	-1.70498e-10	-1.22442	0.000292045	-1.70498e-10	-1.22684	0.000292369	-1.70498e-10	-1.22684
95116986	rs755280	4.43406e-10	-1.87699	-1.96647e-10	0.000157278	-1.84573	-1.96647e-10	0.00015747	-1.84562	-1.96647e-10
95117033	rs78070410	5.68116e-10	-1.62915	-1.96647e-10	0.000150277	-1.89127	-1.96647e-10	0.000150441	-1.89128	-1.96647e-10
95117227	rs11107673	8.46266e-10	-1.70498e-10	-1.23064	0.00029137	-1.70498e-10	-1.22915	0.000291693	-1.70498e-10	-1.22915
95117234	rs11107674	8.46776e-10	-1.70498e-10	-1.23004	0.000291606	-1.70498e-10	-1.22834	0.000291929	-1.70498e-10	-1.22834
95117296	rs184008662	8.48159e-10	-1.70498e-10	-1.22841	0.000291098	-1.70498e-10	-1.23009	0.000291419	-1.70498e-10	-1.23009
95117608	rs11833941	6.69986e-10	-1.46422	-1.96647e-10	0.000250691	-1.37953	-1.96647e-10	0.000250817	-1.38013	-1.96647e-10
95117724	rs147573187	8.48642e-10	-1.70498e-10	-1.22784	0.000291224	-1.70498e-10	-1.22965	0.000291546	-1.70498e-10	-1.22965
95117725	rs141946676	8.45937e-10	-1.70498e-10	-1.23103	0.00029057	-1.70498e-10	-1.2319	0.000290891	-1.70498e-10	-1.2319
95117761	rs145897250	8.44904e-10	-1.70498e-10	-1.23225	0.000290619	-1.70498e-10	-1.23173	0.00029094	-1.70498e-10	-1.23173
95117875	rs140559934	8.50015e-10	-1.70498e-10	-1.22622	0.000292991	-1.70498e-10	-1.2236	0.000293316	-1.70498e-10	-1.2236
95117895	rs150445907	8.44852e-10	-1.70498e-10	-1.23231	0.000290564	-1.70498e-10	-1.23192	0.000290886	-1.70498e-10	-1.23192
95117953	rs138330858	8.56694e-10	-1.70498e-10	-1.21839	0.000295653	-1.70498e-10	-1.21456	0.000295981	-1.70498e-10	-1.21456
95118069	rs7973624	2.67878e-08	-1.70498e-10	2.22423	0.00896918	-1.70498e-10	2.1978	0.00897775	-1.70498e-10	2.19765
95118228	rs117840935	8.46784e-10	-1.70498e-10	-1.23003	0.00029161	-1.70498e-10	-1.22833	0.000291932	-1.70498e-10	-1.22833
95118554	rs117166234	8.50905e-10	-1.70498e-10	-1.22517	0.000293356	-1.70498e-10	-1.22236	0.000293681	-1.70498e-10	-1.22236
95119057	rs11107675	8.55453e-10	-1.70498e-10	-1.21984	0.000295168	-1.70498e-10	-1.2162	0.000295495	-1.70498e-10	-1.2162
95119082	rs61936750	4.63397e-10	-1.83289	-1.96647e-10	0.000151125	-1.88564	-1.96647e-10	0.000151282	-1.8857	-1.96647e-10
95119467	rs80124027	4.27673e-09	0.38947	-1.96647e-10	0.00100906	0.0130289	-1.96647e-10	0.00100996	0.012816	-1.96647e-10
95119535	rs12367601	5.20621e-09	1.54417	-0.958036	0.000369816	-0.0242685	-0.966472	0.000370238	-0.0241599	-0.966545
95119651	rs11107676	8.50257e-10	-1.70498e-10	-1.22594	0.000293134	-1.70498e-10	-1.22312	0.000293458	-1.70498e-10	-1.22312
95119730	rs78235933	4.694e-10	-1.82002	-1.96647e-10	0.000162349	-1.814	-1.96647e-10	0.000162531	-1.81398	-1.96647e-10
95119816	rs7302717	4.55822e-09	1.21542	-0.762211	0.000465707	0.033679	-0.793869	0.000465825	0.0328095	-0.793851
95120081	rs148838967	8.44986e-10	-1.70498e-10	-1.23215	0.000290444	-1.70498e-10	-1.23233	0.000290766	-1.70498e-10	-1.23233
95120660	rs10745686	2.48849e-09	0.714547	-0.86659	0.000255104	-0.491245	-0.870829	0.000255248	-0.491804	-0.87081
95120981	rs77063345	8.51099e-10	-1.70498e-10	-1.22495	0.00029394	-1.70498e-10	-1.22037	0.000294268	-1.70498e-10	-1.22036
95121370	rs145613406	4.88322e-10	-1.7805	-1.96647e-10	0.000168309	-1.77794	-1.96647e-10	0.000168509	-1.77787	-1.96647e-10
95121459	rs74880233	4.57754e-10	-1.84514	-1.96647e-10	0.000174559	-1.74149	-1.96647e-10	0.000174661	-1.74201	-1.96647e-10
95121565	rs77128443	2.48333e-10	-1.69885	-0.757853	7.48983e-05	-1.83845	-0.749168	7.49822e-05	-1.83846	-0.749146
95122361	rs76051407	4.80585e-10	-1.79647	-1.96647e-10	0.000152166	-1.87877	-1.96647e-10	0.000152328	-1.87881	-1.96647e-10
95122938	rs1104719	1.47484e-10	-1.83348	-1.14427	5.14936e-05	-1.82148	-1.1408	5.15422e-05	-1.82165	-1.1408
95122939	rs139016933	1.39456e-09	-0.731142	-1.96647e-10	0.000249966	-1.38242	-1.96647e-10	0.000250256	-1.38237	-1.96647e-10
95123157	rs1316566	6.32857e-10	-0.481808	-1.03942	0.000109215	-1.16002	-1.0504	0.000109274	-1.16053	-1.05046
95123852	rs79222994	2.46427e-10	-1.43184	-1.03257	6.38464e-05	-1.7167	-1.03057	6.39177e-05	-1.71671	-1.03054
95124203	rs145889739	1.09855e-09	-0.969728	-1.96647e-10	0.000394224	-0.926826	-1.96647e-10	0.000394351	-0.927609	-1.96647e-10
95124235	rs10777610	1.47068e-08	2.26287	-0.638279	0.00142323	0.985555	-0.628617	0.00142352	0.984611	-0.628575
95124686	rs12582110	1.58861e-10	-1.80161	-1.10184	5.43027e-05	-1.81289	-1.09628	5.43534e-05	-1.81307	-1.09627
95124758	rs7135805	1.19489e-08	2.23392	-0.817002	0.00119945	0.991623	-0.805754	0.00119966	0.990653	-0.805712
95124807	rs7304978	1.63705e-08	2.65742	-0.925662	0.00148517	1.31552	-0.915986	0.00148539	1.31453	-0.91595
95125055	rs73230438	2.55622e-10	-1.80255	-0.625229	8.15691e-05	-1.88143	-0.620869	8.16535e-05	-1.88146	-0.620903
95125369	rs75380646	1.29834e-10	-1.89845	-1.20677	7.40049e-05	-1.399	-1.20062	7.40182e-05	-1.39993	-1.20061
95125929	rs138828630	4.39481e-10	-1.88588	-1.96647e-10	0.000151332	-1.88427	-1.96647e-10	0.000151487	-1.88435	-1.96647e-10
95126209	rs4761495	2.97205e-10	-1.52753	-0.749522	0.00010207	-1.51356	-0.764524	0.000102206	-1.51341	-0.76445
95126481	rs12372417	1.95672e-09	0.0744303	-0.466881	0.000480212	-0.263012	-0.466506	0.000480223	-0.264141	-0.466459
95126530	rs7350629	6.65838e-09	1.26417	-0.432011	0.000689406	0.0816867	-0.449602	0.000689778	0.0811273	-0.449609
95126624	rs73230442	5.18215e-10	-1.72108	-1.96647e-10	0.000173735	-1.74622	-1.96647e-10	0.00017391	-1.74631	-1.96647e-10
95126771	rs143264849	4.34017e-10	-1.89839	-1.96647e-10	0.000149279	-1.89793	-1.96647e-10	0.000149447	-1.89791	-1.96647e-10
95126798	rs10777611	2.21966e-10	-1.3395	-1.22945	4.45602e-05	-1.87861	-1.22829	4.46106e-05	-1.87859	-1.22829
95126854	rs60100736	3.59763e-09	0.247157	-0.0306021	0.000549324	-0.566902	-0.0281552	0.000549426	-0.567783	-0.0281945
95126881	rs113169867	3.8239e-10	-1.76996	-0.255073	0.000116611	-1.88899	-0.255914	0.000116725	-1.88901	-0.256028
95126973	rs112721608	6.20975e-09	0.95922	-0.196819	0.000840737	0.0250808	-0.194547	0.000840801	0.0240869	-0.194584
95127049	rs11107680	1.27603e-10	-1.89341	-1.22914	4.86734e-05	-1.7878	-1.23082	4.87262e-05	-1.78782	-1.23081
95127251	rs77131208	8.65207e-10	-1.20851	-1.96647e-10	0.000207205	-1.57004	-1.96647e-10	0.000207375	-1.57032	-1.96647e-10
95127262	rs115350566	1.91524e-10	-1.54377	-1.17269	4.9702e-05	-1.81903	-1.17867	4.97675e-05	-1.81884	-1.17865
95127291	rs145392601	8.62936e-10	-1.70498e-10	-1.21113	0.000294116	-1.70498e-10	-1.21977	0.000294439	-1.70498e-10	-1.21978
95127506	rs4761655	1.4791e-10	-1.88274	-1.09213	4.99058e-05	-1.89903	-1.09458	4.99627e-05	-1.89901	-1.09456
95127606	rs6538530	4.36904e-10	-1.05277	-0.838989	0.000117095	-1.30239	-0.838368	0.000117159	-1.30313	-0.838185
95127609	rs4761496	1.81767e-10	-1.87384	-0.894911	0.000179932	-0.825942	-0.885227	0.000180177	-0.825693	-0.885221
95128270	rs147060618	1.32849e-10	-1.85703	-1.22524	4.64779e-05	-1.83831	-1.22646	4.65211e-05	-1.83849	-1.22646
95129162	rs143907224	8.73623e-10	-1.70498e-10	-1.19883	0.000302092	-1.70498e-10	-1.19301	0.000302426	-1.70498e-10	-1.19302
95129805	rs12228298	3.72069e-10	-0.836297	-1.2161	0.000114702	-0.946242	-1.21516	0.000114717	-0.947247	-1.21513
95129906	rs12305035	1.57688e-10	-1.67891	-1.23195	4.65609e-05	-1.83073	-1.23226	4.66092e-05	-1.83079	-1.23226
95130366	rs112934338	7.84592e-10	-1.30631	-1.96647e-10	0.000436243	-0.825548	-1.96647e-10	0.000436822	-0.825325	-1.96647e-10
95130428	rs75044616	3.52597e-10	-1.07822	-1.02793	0.000327218	-0.0741573	-1.03896	0.000328016	-0.0728668	-1.03892
95130760	rs79670651	1.4626e-09	0.474236	-1.15774	0.000215956	-0.357153	-1.17152	0.000216027	-0.357953	-1.17149
95131444	rs10859742	3.47786e-10	-0.898906	-1.22098	4.4191e-05	-1.89684	-1.21838	4.42373e-05	-1.89691	-1.21837
95131598	rs73230449	5.01224e-10	-0.770965	-0.983457	9.2757e-05	-1.3618	-1.01197	9.28061e-05	-1.36238	-1.01196
95131756	rs147683960	8.59918e-10	-1.70498e-10	-1.21464	0.000292795	-1.70498e-10	-1.22427	0.000293123	-1.70498e-10	-1.22426
95131776	rs11107682	3.44365e-10	-0.9141	-1.21567	4.4452e-05	-1.89751	-1.21182	4.44991e-05	-1.89757	-1.21181
95132391	rs2033552	5.21496e-10	-0.697095	-1.01768	0.000100556	-1.24894	-1.04409	0.000100594	-1.24967	-1.04409
95132736	rs148033079	9.01758e-10	-1.70498e-10	-1.16713	0.00030924	-1.70498e-10	-1.16963	0.000309583	-1.70498e-10	-1.16963
95132982	rs10777612	1.29422e-10	-1.88444	-1.22396	4.48264e-05	-1.88024	-1.22071	4.4883e-05	-1.88007	-1.22072
95133102	rs185987513	9.34922e-10	-1.70498e-10	-1.13101	0.000324703	-1.70498e-10	-1.12083	0.000325061	-1.70498e-10	-1.12084
95133162	rs61936751	7.11534e-10	-0.748223	-0.655828	0.000136414	-1.28571	-0.702345	0.000136474	-1.28641	-0.702305
95133751	rs115591246	9.93448e-10	-1.70498e-10	-1.07029	0.00034223	-1.70498e-10	-1.06826	0.000342609	-1.70498e-10	-1.06826
95133888	rs10777613	1.28663e-10	-1.88208	-1.23219	5.95541e-05	-1.58457	-1.23229	5.9662e-05	-1.58387	-1.23229
95134005	rs17251396	6.88904e-10	-0.730177	-0.706196	0.000131467	-1.26937	-0.755618	0.000131526	-1.27009	-0.755557
95134267	rs17023195	9.60846e-10	-1.70498e-10	-1.10366	0.000324185	-1.70498e-10	-1.12243	0.000324529	-1.70498e-10	-1.12248
95134318	rs2036382	1.40626e-10	-1.89795	-1.12742	4.87567e-05	-1.8988	-1.11811	4.88084e-05	-1.89882	-1.11813
95134323	rs2036381	1.40527e-10	-1.89865	-1.12742	4.87424e-05	-1.89909	-1.11811	4.87948e-05	-1.8991	-1.11813
95134497	rs12320082	1.4084e-10	-1.89904	-1.12481	4.89061e-05	-1.89907	-1.11478	4.89594e-05	-1.89906	-1.1148
95134905	rs7963487	1.43637e-10	-1.8991	-1.10509	4.99269e-05	-1.89899	-1.0942	4.99815e-05	-1.89898	-1.09422
95134925	rs79966904	9.45903e-10	-1.70498e-10	-1.11934	0.000325743	-1.70498e-10	-1.11764	0.000326103	-1.70498e-10	-1.11764
95135023	rs7963894	1.45845e-10	-1.89912	-1.08981	5.07331e-05	-1.89888	-1.07829	5.07888e-05	-1.89886	-1.07832
95135442	rs190290420	8.56291e-10	-1.70498e-10	-1.21886	0.000293378	-1.70498e-10	-1.22228	0.000293702	-1.70498e-10	-1.22228
95135562	rs7298772	2.23291e-10	-1.66289	-0.900112	6.179e-05	-1.89902	-0.880984	6.18624e-05	-1.89902	-0.880922
95135911	rs7967492	1.43047e-10	-1.82302	-1.18529	4.98727e-05	-1.81379	-1.18049	4.99448e-05	-1.81343	-1.1805
95136257	rs7954607	1.40791e-10	-1.81361	-1.21059	4.90389e-05	-1.80384	-1.20729	4.9111e-05	-1.80347	-1.2073
95136466	rs7968079	1.38231e-10	-1.82782	-1.21473	4.93279e-05	-1.7935	-1.21175	4.93994e-05	-1.79315	-1.21176
95136507	rs7303065	1.35334e-10	-1.83617	-1.22756	4.80983e-05	-1.80373	-1.22677	4.81674e-05	-1.80339	-1.22678
95136711	rs7303465	1.36764e-10	-1.83617	-1.21705	4.8704e-05	-1.80373	-1.21426	4.87737e-05	-1.80339	-1.21427
95136893	rs7306517	1.37004e-10	-1.86995	-1.18151	6.06643e-05	-1.61245	-1.18594	6.07527e-05	-1.6121	-1.18594
95137219	rs10859745	1.28331e-10	-1.89882	-1.21805	7.50734e-05	-1.36057	-1.22471	7.52202e-05	-1.35972	-1.22471
95137315	rs4237892	1.36764e-10	-1.83617	-1.21705	4.8704e-05	-1.80373	-1.21426	4.87737e-05	-1.80339	-1.21427
95138070	rs1434246	3.17612e-10	-1.09892	-1.11173	6.68984e-05	-1.58912	-1.11145	6.69414e-05	-1.58964	-1.11139
95139105	rs116228509	1.09488e-09	-0.973073	-1.96647e-10	0.000166559	-1.7884	-1.96647e-10	0.00016677	-1.78824	-1.96647e-10
95139110	rs10777614	3.64097e-10	-0.879921	-1.19413	7.43297e-05	-1.40213	-1.1931	7.43883e-05	-1.40247	-1.19308
95139532	rs4761656	1.49367e-10	-1.77167	-1.1934	5.10504e-05	-1.78183	-1.1891	5.11245e-05	-1.78147	-1.18911
95139652	rs4761497	1.34294e-10	-1.86185	-1.20959	4.75299e-05	-1.83611	-1.20628	4.75949e-05	-1.83583	-1.20629
95140081	rs7297137	1.44156e-10	-1.7972	-1.20337	4.92952e-05	-1.80627	-1.19965	4.93649e-05	-1.80595	-1.19966
95140316	rs148711675	6.1945e-10	-1.54264	-1.96647e-10	0.000243362	-1.40919	-1.96647e-10	0.000243566	-1.40946	-1.96647e-10
95140508	rs4761657	4.11332e-10	-0.746481	-1.20559	4.4651e-05	-1.89858	-1.20629	4.4697e-05	-1.89863	-1.20632
95140940	rs1434247	1.35562e-10	-1.84419	-1.21786	4.81775e-05	-1.81366	-1.21519	4.82457e-05	-1.81335	-1.2152
95141121	rs1836224	1.31527e-10	-1.86375	-1.22851	4.6314e-05	-1.83859	-1.22971	4.63778e-05	-1.83832	-1.22971
95141134	rs1434248	1.31193e-10	-1.86677	-1.22804	4.61488e-05	-1.84256	-1.22932	4.6212e-05	-1.8423	-1.22931
95141211	rs77761210	8.58156e-10	-1.70498e-10	-1.21669	0.000292775	-1.70498e-10	-1.22434	0.000293098	-1.70498e-10	-1.22434
95141461	rs10745688	1.31516e-10	-1.89337	-1.19897	7.1993e-05	-1.41767	-1.20951	7.21284e-05	-1.41688	-1.20952
95141471	rs10735323	1.41724e-10	-1.79009	-1.22751	4.8202e-05	-1.79947	-1.22887	4.82717e-05	-1.79914	-1.22887
95141996	rs10745689	4.51157e-10	-0.673645	-1.18601	8.61875e-05	-1.25199	-1.19523	8.62491e-05	-1.25239	-1.19522
95142171	rs148208480	1.57582e-09	-0.608947	-1.96647e-10	0.000209779	-1.55769	-1.96647e-10	0.000210004	-1.55772	-1.96647e-10
95142235	rs4356295	1.75888e-10	-1.57097	-1.23066	6.31409e-05	-1.52728	-1.2311	6.31817e-05	-1.52773	-1.2311
95142321	rs11107684	8.45459e-10	-1.70498e-10	-1.2316	0.000290487	-1.70498e-10	-1.23219	0.000290808	-1.70498e-10	-1.23219
95142408	rs4592485	1.40713e-10	-1.8087	-1.21605	4.78402e-05	-1.81723	-1.21865	4.7908e-05	-1.81693	-1.21864
95142742	rs7306514	6.25449e-10	-0.338276	-1.19473	0.000109526	-1.01673	-1.19085	0.000109593	-1.01722	-1.19086
95142807	rs7306542	1.3559e-10	-1.85032	-1.21152	4.7843e-05	-1.82135	-1.21447	4.79109e-05	-1.82105	-1.21446
95142939	rs7309932	1.35214e-10	-1.84849	-1.21613	4.77502e-05	-1.81904	-1.21872	4.78182e-05	-1.81873	-1.21871
95143144	rs7310200	4.39949e-10	-1.88482	-1.96647e-10	0.000151186	-1.88523	-1.96647e-10	0.000151346	-1.88528	-1.96647e-10
95143572	rs7310502	1.35233e-10	-1.85032	-1.21416	4.77268e-05	-1.82135	-1.2169	4.77946e-05	-1.82105	-1.21689
95143662	rs11107685	1.03681e-09	-1.70498e-10	-1.02757	0.000348312	-1.70498e-10	-1.05065	0.000348719	-1.70498e-10	-1.05059
95143666	rs11107686	1.45525e-10	-1.89505	-1.09607	0.000101102	-1.20356	-1.08406	0.000101312	-1.20263	-1.08401
95143809	rs7978303	1.43758e-10	-1.88958	-1.11376	0.000106767	-1.13066	-1.10244	0.000106997	-1.12966	-1.1024
95143850	rs79507597	2.01588e-10	-1.57959	-1.08566	6.8423e-05	-1.57398	-1.10406	6.847e-05	-1.5744	-1.10405
95143972	rs79005295	9.79813e-10	-1.08411	-1.96647e-10	0.00017709	-1.72709	-1.96647e-10	0.00017728	-1.72712	-1.96647e-10
95144003	rs11107687	7.70095e-10	-0.105986	-1.21897	4.72728e-05	-1.82962	-1.21819	4.73055e-05	-1.83005	-1.21817
95144010	rs56232119	4.99968e-10	-0.866337	-0.890593	6.86705e-05	-1.77015	-0.904281	6.87413e-05	-1.77032	-0.904185
95144028	rs7299767	4.77628e-10	-0.578614	-1.22403	8.67293e-05	-1.21974	-1.22122	8.67525e-05	-1.22057	-1.22122
95144197	rs11107688	1.06325e-09	-1.70498e-10	-1.00239	0.000356687	-1.70498e-10	-1.02689	0.000357104	-1.70498e-10	-1.02682
95144538	rs10859746	7.51205e-10	-0.128282	-1.22151	4.75294e-05	-1.82159	-1.2208	4.7561e-05	-1.82205	-1.22079
95144800	rs75680104	8.50592e-10	-1.70498e-10	-1.22554	0.000291089	-1.70498e-10	-1.23012	0.000291411	-1.70498e-10	-1.23012
95145233	rs10859747	1.49199e-10	-1.88788	-1.07831	0.00011043	-1.13509	-1.06427	0.000110666	-1.13411	-1.06423
95145308	rs73230485	4.71389e-10	-1.81579	-1.96647e-10	0.00017165	-1.75829	-1.96647e-10	0.00017181	-1.75846	-1.96647e-10
95145515	rs4761498	1.58535e-10	-1.8389	-1.0666	5.60546e-05	-1.81054	-1.06688	5.6136e-05	-1.81022	-1.06686
95145819	rs4091266	1.82015e-10	-1.87518	-0.892207	6.36906e-05	-1.86955	-0.880155	6.37776e-05	-1.86938	-0.880072
95145976	rs3910284	1.48596e-10	-1.89806	-1.07218	5.33852e-05	-1.88279	-1.04342	5.34536e-05	-1.88266	-1.04338
95146367	rs1019980	4.41621e-10	-1.88512	0.0041003	0.000152158	-1.87008	-0.00874652	0.000152352	-1.86999	-0.00866486
95147137	rs7296947	5.90099e-10	-0.799622	-0.791563	7.74797e-05	-1.88801	-0.665716	7.7566e-05	-1.88816	-0.66556
95147249	rs7296742	2.75008e-10	-1.89349	-0.461185	9.0736e-05	-1.89182	-0.503968	9.08396e-05	-1.89184	-0.503917
95147422	rs180934766	1.98281e-09	-0.379203	-1.96647e-10	0.000623862	-0.467817	-1.96647e-10	0.00062449	-0.467917	-1.96647e-10
95147436	rs4761658	3.46066e-10	-1.88484	-0.240002	0.000128059	-1.79933	-0.251922	0.000128231	-1.79917	-0.251851
95147482	rs3810784	1.75382e-10	-1.5865	-1.21801	5.97786e-05	-1.58088	-1.23222	5.97855e-05	-1.58187	-1.23222
95147608	rs3810783	9.49845e-10	-0.454117	-0.66106	0.000478463	-0.0278252	-0.705342	0.000478996	-0.0278915	-0.705267
95147726	rs3810782	6.53272e-10	-1.31404	-0.175443	0.000192941	-1.62852	-0.0128379	0.00019331	-1.628	-0.0125509
95148378	rs11837201	1.3552e-10	-1.87973	-1.18262	4.9294e-05	-1.81407	-1.19187	4.93336e-05	-1.81438	-1.19186
95148396	rs75408148	2.51271e-10	-1.89692	-0.548029	0.000212068	-0.896337	-0.650503	0.000212384	-0.896066	-0.650391
95148594	rs79646195	1.80683e-10	-1.77514	-0.999592	5.41417e-05	-1.89813	-1.01401	5.42043e-05	-1.89814	-1.01395
95148756	rs12822392	1.4333e-08	2.18255	-0.583697	0.00015927	-1.46324	-0.369905	0.000159493	-1.46315	-0.369703
95148798	rs11107689	1.40925e-08	2.24556	-0.663639	0.000148231	-1.44249	-0.462486	0.000148438	-1.44239	-0.462296
95148805	rs11107690	2.14596e-08	2.74049	-0.738036	0.000194686	-1.08416	-0.548199	0.000194947	-1.08411	-0.548016
95148832	rs10745690	9.81686e-10	-1.77045	0.688246	0.0002954	-1.89629	0.68088	0.000295767	-1.89631	0.681031
95148927	rs141109754	1.21585e-09	-0.868273	-1.96647e-10	0.000718623	-0.326409	-1.96647e-10	0.00071916	-0.326767	-1.96647e-10
95149156	rs147581422	5.24909e-10	-1.70825	-1.96647e-10	0.000370176	-0.989766	-1.96647e-10	0.000370637	-0.989627	-1.96647e-10
95149846	rs79303545	1.29202e-10	-1.88028	-1.22981	4.51543e-05	-1.86547	-1.22819	4.52068e-05	-1.86542	-1.22818
95150213	rs10859748	3.04573e-09	0.902727	-0.852707	0.000124216	-1.4107	-0.671024	0.000124336	-1.41101	-0.670858
95150894	rs55669558	3.62739e-10	-1.11377	-0.964025	9.79297e-05	-1.32098	-0.998511	9.80004e-05	-1.32139	-0.998495
95151106	rs11107691	7.7553e-09	2.09774	-1.11308	0.000628116	0.735086	-1.19611	0.000629105	0.735568	-1.19612
95151423	rs150575373	4.30591e-09	-1.70498e-10	0.396269	0.00161905	-1.70498e-10	0.48585	0.00162125	-1.70498e-10	0.486101
95151581	rs6538532	3.59016e-09	1.43993	-1.22545	6.40559e-05	-1.55439	-1.1896	6.41375e-05	-1.55425	-1.18957
95151637	rs6538533	3.72343e-09	1.46413	-1.2132	6.58903e-05	-1.5521	-1.16366	6.59735e-05	-1.55198	-1.16362
95151813	rs73230497	6.11702e-10	-1.55523	-1.96647e-10	0.000941772	-0.0559825	-1.96647e-10	0.000943742	-0.0549989	-1.96647e-10
95151815	rs11107692	8.66901e-10	-1.20655	-1.96647e-10	0.000153174	-1.87217	-1.96647e-10	0.000153367	-1.87202	-1.96647e-10
95151944	rs11609420	4.48015e-08	2.43571	0.302816	0.000600665	-1.15881	0.653098	0.000601211	-1.15936	0.653457
95152181	rs7961375	3.1901e-10	-1.23903	-0.967221	8.85497e-05	-1.41755	-1.00263	8.86172e-05	-1.41791	-1.00261
95152317	rs11107693	1.76399e-09	0.232104	-0.728243	0.000102477	-1.76836	-0.505741	0.000102595	-1.7685	-0.505558
95152442	rs1897788	3.61332e-10	-1.70687	-0.374805	0.000106757	-1.89324	-0.339953	0.000106896	-1.89316	-0.339835
95152877	rs7964677	4.36321e-10	-1.82983	-0.0632655	0.000146629	-1.89733	-0.018508	0.000146808	-1.89732	-0.0184115
95152888	rs11107694	1.60045e-10	-1.76864	-1.12738	7.09332e-05	-1.47701	-1.165	7.09996e-05	-1.4772	-1.16498
95153027	rs77032716	4.61286e-10	-1.83746	-1.96647e-10	0.000345739	-1.05806	-1.96647e-10	0.00034617	-1.05792	-1.96647e-10
95153328	rs142106657	8.46248e-10	-1.70498e-10	-1.23066	0.000290452	-1.70498e-10	-1.23231	0.000290773	-1.70498e-10	-1.23231
95153338	rs12302077	2.80396e-10	-1.63622	-0.699053	0.000106235	-1.84503	-0.393063	0.000106338	-1.84529	-0.392931
95153358	rs12309087	5.84618e-10	-1.60052	-1.96647e-10	0.000149669	-1.89532	-1.96647e-10	0.000149842	-1.89527	-1.96647e-10
95153387	rs4761660	2.29745e-10	-1.71671	-0.817794	6.86879e-05	-1.88756	-0.786611	6.87697e-05	-1.88759	-0.786499
95153401	rs12315423	3.77548e-09	1.32621	-1.0614	6.2242e-05	-1.84951	-0.923205	6.23127e-05	-1.84957	-0.923119
95153435	rs4761661	2.25579e-10	-1.80682	-0.745988	7.40172e-05	-1.88767	-0.711781	7.41091e-05	-1.88764	-0.711672
95153686	rs4761662	2.10265e-07	5.45418	-1.16954	5.40718e-05	-1.89912	-1.01431	5.41351e-05	-1.89912	-1.01425
95154028	rs10745691	3.69147e-09	1.04643	-0.804121	8.67722e-05	-1.89529	-0.545173	8.68754e-05	-1.89531	-0.545071
95154502	rs6538534	2.78829e-09	0.711896	-0.750189	0.000108569	-1.77854	-0.437822	0.000108743	-1.77826	-0.437604
95154905	rs7959581	3.32251e-09	0.819968	-0.682969	0.000119447	-1.76868	-0.352193	0.000119641	-1.7684	-0.35196
95155131	rs7973126	3.22206e-09	0.794671	-0.688369	0.0001193	-1.76307	-0.359033	0.000119495	-1.76278	-0.3588
95155264	rs73232007	8.12381e-09	1.07866	-0.0475841	0.000125576	-1.83692	-0.233918	0.000125744	-1.83689	-0.23372
95155385	rs74954461	1.61942e-09	-1.70498e-10	-0.581651	0.000601853	-1.70498e-10	-0.503732	0.00060259	-1.70498e-10	-0.503614
95155681	rs1836223	7.92875e-09	1.03166	-0.0248812	0.000127648	-1.8414	-0.213068	0.000127818	-1.84138	-0.212868
95155688	rs7294730	5.8977e-10	-0.631047	-0.960696	5.55827e-05	-1.8903	-0.995577	5.56501e-05	-1.8902	-0.995568
95155696	rs12228797	1.1191e-09	-1.70498e-10	-0.951195	0.000375392	-1.70498e-10	-0.975775	0.000375786	-1.70498e-10	-0.975832
95157008	rs77906846	1.08728e-08	1.32255	-1.96647e-10	0.000264781	-1.32484	-1.96647e-10	0.000265143	-1.32458	-1.96647e-10
95157033	rs12369518	2.74895e-09	0.667455	-0.719955	0.000118369	-1.73259	-0.397341	0.000118565	-1.73227	-0.397113
95157454	rs7953189	2.12888e-09	0.535937	-0.844058	0.0001003	-1.737	-0.558585	0.000100464	-1.73667	-0.558378
95157455	rs117788490	7.17263e-10	-0.796274	-0.599759	9.25135e-05	-1.72334	-0.653056	9.26168e-05	-1.7234	-0.652985
95157494	rs117197737	4.56107e-10	-1.84875	-1.96647e-10	0.000254516	-1.36438	-1.96647e-10	0.000254734	-1.36463	-1.96647e-10
95157720	rs77180820	9.91151e-10	-1.70498e-10	-1.07261	0.000322567	-1.70498e-10	-1.12743	0.000322942	-1.70498e-10	-1.12738
95157950	rs144974238	7.53679e-10	-0.842742	-0.503766	9.95947e-05	-1.74159	-0.56105	9.97068e-05	-1.74164	-0.560973
95158264	rs7964298	1.47321e-10	-1.74767	-1.23119	6.6361e-05	-1.47929	-1.22935	6.64541e-05	-1.479	-1.22934
95158416	rs149904856	1.56519e-09	-0.615711	-1.96647e-10	0.000190414	-1.65454	-1.96647e-10	0.000190663	-1.65435	-1.96647e-10
95158779	rs73232010	6.71531e-09	0.865243	-0.0245723	0.000125121	-1.85482	-0.219649	0.000125287	-1.85479	-0.219448
95159541	rs1962869	1.48965e-10	-1.80787	-1.1599	5.24536e-05	-1.79475	-1.14906	5.25173e-05	-1.79469	-1.14902
95159937	rs55967752	2.65056e-09	-0.0889488	-1.96647e-10	0.000162888	-1.81068	-1.96647e-10	0.000163115	-1.8104	-1.96647e-10
95159972	rs56008583	2.65056e-09	-0.0889488	-1.96647e-10	0.000162888	-1.81068	-1.96647e-10	0.000163115	-1.8104	-1.96647e-10
95160155	rs2008023	2.17252e-07	5.51349	-1.19615	5.80436e-05	-1.80758	-1.03497	5.81217e-05	-1.80739	-1.03492
95160594	rs146504556	1.21949e-09	-1.70498e-10	-0.86529	0.000438192	-1.70498e-10	-0.821089	0.000438685	-1.70498e-10	-0.82107
95160605	rs7972350	6.98969e-05	11.3159	-1.22483	5.85959e-05	-1.71006	-1.12302	5.8654e-05	-1.71017	-1.12302
95160712	rs4761663	2.5889e-09	0.447825	-0.560311	0.000147572	-1.70759	-0.201834	0.000147819	-1.70726	-0.201603
95160746	rs4761500	2.76803e-07	5.7387	-1.17912	5.96377e-05	-1.82262	-0.992843	5.97176e-05	-1.82243	-0.992793
95160889	rs143590253	2.45844e-09	-0.164192	-1.96647e-10	0.000160301	-1.82669	-1.96647e-10	0.00016052	-1.82643	-1.96647e-10
95160960	rs75566720	4.41894e-10	-1.88041	-1.96647e-10	0.000246494	-1.39641	-1.96647e-10	0.000246597	-1.3971	-1.96647e-10
95161114	rs11107701	4.39858e-10	-1.88502	-1.96647e-10	0.000161536	-1.81901	-1.96647e-10	0.000161699	-1.81912	-1.96647e-10
95161260	rs10745692	1.382e-10	-1.87429	-1.16849	8.53094e-05	-1.3009	-1.15656	8.54068e-05	-1.30091	-1.15651
95161375	rs11107702	7.79082e-07	6.78332	-1.18893	5.52303e-05	-1.87705	-1.01518	5.53e-05	-1.87694	-1.01513
95161544	rs10859749	4.4336e-09	1.0046	-0.579109	0.000127879	-1.83359	-0.219065	0.000128081	-1.8334	-0.21879
95161658	rs112294526	4.48452e-09	1.10259	-0.665679	6.97706e-05	-1.84167	-0.816862	6.98571e-05	-1.84165	-0.816745
95161743	rs73232021	2.335e-09	-0.215708	-1.96647e-10	0.000159559	-1.83133	-1.96647e-10	0.000159776	-1.83108	-1.96647e-10
95162059	rs12369392	3.37326e-09	0.152161	-1.96647e-10	0.000255759	-1.35951	-1.96647e-10	0.00025614	-1.35913	-1.96647e-10
95162244	rs142169079	1.49497e-09	-0.661613	-1.96647e-10	0.000159819	-1.82971	-1.96647e-10	0.000159953	-1.82997	-1.96647e-10
95162360	rs2366796	1.32904e-10	-1.86054	-1.22131	5.47029e-05	-1.67385	-1.22798	5.47681e-05	-1.67376	-1.22799
95162757	rs12229501	1.16788e-09	-1.70498e-10	-0.908529	0.000389183	-1.70498e-10	-0.939696	0.000389598	-1.70498e-10	-0.939737
95162986	rs11107704	5.67073e-09	1.125	-0.453403	7.75758e-05	-1.87632	-0.676174	7.76691e-05	-1.87632	-0.676079
95163011	rs17023222	1.48243e-09	-0.670034	-1.96647e-10	0.000149168	-1.89867	-1.96647e-10	0.000149337	-1.89865	-1.96647e-10
95163034	rs10777615	1.3217e-10	-1.86368	-1.22371	5.50508e-05	-1.66605	-1.22944	5.51166e-05	-1.66596	-1.22944
95163133	rs7134586	1.18965e-09	0.00455647	-0.89462	7.22396e-05	-1.64242	-0.981341	7.23296e-05	-1.64238	-0.981234
95163142	rs117605927	1.34345e-09	-0.768479	-1.96647e-10	0.000171638	-1.75836	-1.96647e-10	0.000171831	-1.75834	-1.96647e-10
95163566	rs7135241	4.34358e-10	-1.89761	-1.96647e-10	0.000209979	-1.55674	-1.96647e-10	0.000210176	-1.55691	-1.96647e-10
95163691	rs137924425	1.63752e-09	-0.570539	-1.96647e-10	0.000246602	-1.39597	-1.96647e-10	0.000246813	-1.39622	-1.96647e-10
95163879	rs7138595	4.34358e-10	-1.89761	-1.96647e-10	0.000209979	-1.55674	-1.96647e-10	0.000210176	-1.55691	-1.96647e-10
95164505	rs1991930	1.5809e-10	-1.70015	-1.20816	6.57653e-05	-1.49403	-1.22363	6.58383e-05	-1.49401	-1.22364
95164616	rs71458556	2.12083e-10	-1.43256	-1.18194	9.20183e-05	-1.16984	-1.21192	9.21286e-05	-1.16974	-1.21193
95164622	rs12299572	4.33735e-10	-1.89904	-1.96647e-10	0.000217664	-1.52079	-1.96647e-10	0.000217866	-1.52097	-1.96647e-10
95165107	rs12321706	4.42148e-10	-1.87983	-1.96647e-10	0.000187832	-1.6682	-1.96647e-10	0.000188009	-1.66836	-1.96647e-10
95165161	rs75564107	4.83765e-10	-1.78988	-1.96647e-10	0.000383973	-0.953173	-1.96647e-10	0.000384701	-0.952385	-1.96647e-10
95165333	rs74430697	1.28879e-09	-1.70498e-10	-0.810015	0.000502001	-1.70498e-10	-0.685143	0.000502513	-1.70498e-10	-0.685231
95165475	rs6538535	2.28921e-10	-1.35172	-1.18638	4.50307e-05	-1.8874	-1.209	4.5081e-05	-1.88736	-1.20903
95165703	rs6538536	4.33718e-10	-1.89908	-1.96647e-10	0.00021835	-1.51765	-1.96647e-10	0.000218552	-1.51783	-1.96647e-10
95167414	rs7307463	4.34308e-10	-1.89772	-1.96647e-10	0.00022954	-1.46767	-1.96647e-10	0.000229743	-1.46789	-1.96647e-10
95167527	rs7138088	4.33913e-10	-1.89863	-1.96647e-10	0.000225022	-1.48755	-1.96647e-10	0.000225221	-1.48777	-1.96647e-10
95167561	rs77931306	5.72669e-08	2.984	-1.96647e-10	0.000286799	-1.24496	-1.96647e-10	0.000287291	-1.24435	-1.96647e-10
95167773	rs7959196	7.28916e-10	-0.695673	-0.684243	6.32862e-05	-1.88459	-0.871487	6.33627e-05	-1.88457	-0.871405
95167860	rs1434240	2.21055e-10	-1.36651	-1.20656	4.45157e-05	-1.88512	-1.22279	4.45658e-05	-1.88508	-1.22281
95168026	rs6538537	2.80672e-10	-1.36669	-0.967599	5.27542e-05	-1.89305	-1.04506	5.2818e-05	-1.89305	-1.04495
95168164	rs1434241	2.27071e-10	-1.35172	-1.19449	4.47761e-05	-1.8874	-1.21467	4.48263e-05	-1.88736	-1.2147
95168197	rs6538538	2.79589e-10	-1.35612	-0.982029	5.20637e-05	-1.89412	-1.05716	5.21265e-05	-1.89412	-1.05706
95168490	rs1549996	3.06185e-10	-1.30172	-0.945566	5.34836e-05	-1.89792	-1.02645	5.35486e-05	-1.89792	-1.02635
95169361	rs7138195	2.46445e-09	-0.161752	-1.96647e-10	0.000207716	-1.56758	-1.96647e-10	0.000208005	-1.56729	-1.96647e-10
95169408	rs17023235	7.8982e-09	1.6335	-0.630584	6.7886e-05	-1.85821	-0.827712	6.79681e-05	-1.85819	-0.827625
95169709	rs11107705	2.38392e-09	-0.194974	-1.96647e-10	0.000204741	-1.582	-1.96647e-10	0.000205026	-1.58172	-1.96647e-10
95169807	rs11107706	1.25671e-09	-0.835223	-1.96647e-10	0.000163745	-1.80543	-1.96647e-10	0.000163958	-1.80524	-1.96647e-10
95169855	rs11107707	2.1963e-09	-0.276947	-1.96647e-10	0.000197741	-1.61679	-1.96647e-10	0.000198013	-1.61652	-1.96647e-10
95169954	rs61244926	7.96993e-09	1.6335	-0.621543	6.83915e-05	-1.85821	-0.820292	6.84743e-05	-1.85819	-0.820204
95170200	rs35598766	2.17972e-09	-0.284525	-1.96647e-10	0.000197118	-1.61994	-1.96647e-10	0.000197389	-1.61968	-1.96647e-10
95170526	rs75087269	9.29698e-10	-1.70498e-10	-1.13662	0.000307908	-1.70498e-10	-1.17395	0.00030824	-1.70498e-10	-1.17397
95170536	rs1995355	2.30245e-10	-1.37018	-1.16215	4.55423e-05	-1.89477	-1.19033	4.55923e-05	-1.89475	-1.19036
95170764	rs11107708	2.31222e-09	-0.22551	-1.96647e-10	0.000200763	-1.60162	-1.96647e-10	0.000201039	-1.60135	-1.96647e-10
95170867	rs4451785	2.59507e-08	2.9993	-0.806818	8.91897e-05	-1.86803	-0.544951	8.92946e-05	-1.86805	-0.544862
95170880	rs76059154	9.59272e-10	-1.70498e-10	-1.1053	0.000315684	-1.70498e-10	-1.149	0.000316023	-1.70498e-10	-1.14904
95170965	rs2117322	2.54153e-10	-1.28811	-1.14543	4.59507e-05	-1.89899	-1.17719	4.60001e-05	-1.89898	-1.17723
95171478	rs73232031	7.89584e-09	1.63717	-0.634551	6.7461e-05	-1.85661	-0.835587	6.75426e-05	-1.85659	-0.835502
95172206	rs34448331	2.21491e-09	-0.268507	-1.96647e-10	0.00019844	-1.61326	-1.96647e-10	0.000198713	-1.61299	-1.96647e-10
95172307	rs12815541	2.32709e-09	-0.2191	-1.96647e-10	0.000202631	-1.59236	-1.96647e-10	0.000202912	-1.59208	-1.96647e-10
95172872	rs139237948	1.22075e-09	-1.70498e-10	-0.864253	0.000445493	-1.70498e-10	-0.804564	0.000445978	-1.70498e-10	-0.804582
95173242	rs3747555	2.36868e-10	-1.34014	-1.16383	4.53803e-05	-1.89704	-1.19163	4.54298e-05	-1.89703	-1.19166
95173252	rs11107710	2.27009e-09	-0.243899	-1.96647e-10	0.000200506	-1.6029	-1.96647e-10	0.000200783	-1.60263	-1.96647e-10
95173317	rs7961443	4.81238e-10	-1.79511	-1.96647e-10	0.000255401	-1.36091	-1.96647e-10	0.000255646	-1.36106	-1.96647e-10
95173730	rs191776292	1.17321e-09	-0.903973	-1.96647e-10	0.000187202	-1.67156	-1.96647e-10	0.00018742	-1.6715	-1.96647e-10
95173753	rs10735324	2.25705e-10	-1.36531	-1.18694	4.46854e-05	-1.8952	-1.2089	4.47348e-05	-1.89518	-1.20892
95174889	rs10859750	3.38307e-07	5.68638	-0.926148	7.94567e-05	-1.83508	-0.693456	7.95544e-05	-1.83505	-0.693362
95175453	rs892495	3.65789e-06	7.67744	-0.536513	0.000396459	-0.743076	-0.178096	0.000397027	-0.742964	-0.177882
95175812	rs9668170	0.000626409	13.4071	-1.12304	4.77413e-05	-1.8065	-1.23145	4.77932e-05	-1.80652	-1.23145
95175928	rs117137872	1.38686e-09	-0.736674	-1.96647e-10	0.0001736	-1.74699	-1.96647e-10	0.000173795	-1.74698	-1.96647e-10
95176987	rs138701781	4.81936e-10	-1.79366	-1.96647e-10	0.000303457	-1.18851	-1.96647e-10	0.000303887	-1.1882	-1.96647e-10
95177215	rs10859751	5.45061e-07	6.32908	-1.0919	6.79967e-05	-1.78055	-0.903733	6.80816e-05	-1.78051	-0.903635
95177401	rs10777617	0.0280256	17.2132	-1.1283	4.99577e-05	-1.76063	-1.23194	5.00163e-05	-1.76056	-1.23194
95178080	rs4761664	4.80225e-07	6.19106	-1.08052	6.80804e-05	-1.79661	-0.886449	6.81654e-05	-1.79657	-0.886348
95178391	rs4761665	9.65029e-09	1.6522	-0.448929	7.74843e-05	-1.85653	-0.697138	7.75835e-05	-1.85652	-0.696976
95178534	rs10745693	0.000864654	13.7215	-1.11514	4.87364e-05	-1.78647	-1.23085	4.87893e-05	-1.78649	-1.23085
95178748	rs75066974	1.6414e-10	-1.64953	-1.22123	4.50046e-05	-1.89126	-1.20572	4.50549e-05	-1.89127	-1.2057
95178786	rs74389828	1.90684e-10	-1.50396	-1.2169	4.71249e-05	-1.85175	-1.1992	4.71772e-05	-1.85176	-1.19918
95178941	rs79004436	2.34685e-09	-0.210646	-1.96647e-10	0.000160038	-1.82834	-1.96647e-10	0.000160239	-1.82818	-1.96647e-10
95179179	rs10859752	0.0346826	17.3545	-1.05644	5.1221e-05	-1.74837	-1.21923	5.12814e-05	-1.7483	-1.21923
95179471	rs147255199	4.08246e-10	-1.27929	-0.680318	7.26003e-05	-1.89697	-0.721805	7.26857e-05	-1.89697	-0.721732
95179503	rs9669686	0.0342809	17.3545	-1.06808	5.10472e-05	-1.74837	-1.22263	5.11073e-05	-1.7483	-1.22263
95179709	rs9668373	0.00400651	15.1595	-1.01983	5.1395e-05	-1.76074	-1.20346	5.14559e-05	-1.76067	-1.20346
95179862	rs9667991	0.00353563	15.027	-1.01234	5.09397e-05	-1.77244	-1.20066	5.09999e-05	-1.77237	-1.20066
95179952	rs9668488	0.000805429	13.6563	-1.12086	4.84386e-05	-1.79195	-1.2315	4.84911e-05	-1.79197	-1.2315
95180279	rs12810032	2.40731e-09	-0.18521	-1.96647e-10	0.000160886	-1.82305	-1.96647e-10	0.000161089	-1.8229	-1.96647e-10
95180538	rs138274699	1.40798e-09	-1.70498e-10	-0.721563	0.000523109	-1.70498e-10	-0.643957	0.000523746	-1.70498e-10	-0.643844
95180970	rs11107711	2.38978e-09	-0.192518	-1.96647e-10	0.000160639	-1.82459	-1.96647e-10	0.000160842	-1.82443	-1.96647e-10
95181140	rs11107712	2.47421e-09	-0.157797	-1.96647e-10	0.000161831	-1.81719	-1.96647e-10	0.000162037	-1.81703	-1.96647e-10
95181180	rs11107713	2.47421e-09	-0.157797	-1.96647e-10	0.000161831	-1.81719	-1.96647e-10	0.000162037	-1.81703	-1.96647e-10
95181282	rs11107714	2.49708e-09	-0.148599	-1.96647e-10	0.000162156	-1.81519	-1.96647e-10	0.000162362	-1.81502	-1.96647e-10
95181360	rs11107715	2.49708e-09	-0.148599	-1.96647e-10	0.000162156	-1.81519	-1.96647e-10	0.000162362	-1.81502	-1.96647e-10
95181385	rs12816437	2.49708e-09	-0.148599	-1.96647e-10	0.000162156	-1.81519	-1.96647e-10	0.000162362	-1.81502	-1.96647e-10
95181478	rs10745694	0.0049277	15.417	-1.07032	7.84161e-05	-1.31897	-1.22275	7.84936e-05	-1.31909	-1.22275
95181559	rs11107716	2.54127e-09	-0.131054	-1.96647e-10	0.000162786	-1.81131	-1.96647e-10	0.000162993	-1.81114	-1.96647e-10
95181631	rs11107717	2.51789e-09	-0.1403	-1.96647e-10	0.000162452	-1.81336	-1.96647e-10	0.000162659	-1.8132	-1.96647e-10
95182063	rs7960871	9.03277e-10	-1.16545	-1.96647e-10	0.000166106	-1.79112	-1.96647e-10	0.000166255	-1.79133	-1.96647e-10
95182154	rs7976003	8.605e-10	-1.21396	-1.96647e-10	0.000169421	-1.77136	-1.96647e-10	0.00016957	-1.77159	-1.96647e-10
95182189	rs10777619	3.64256e-10	-0.844603	-1.22902	5.27486e-05	-1.70587	-1.23234	5.27991e-05	-1.70602	-1.23234
95182253	rs7961090	8.90508e-10	-1.17968	-1.96647e-10	0.000167032	-1.78556	-1.96647e-10	0.000167181	-1.78578	-1.96647e-10
95182361	rs11107718	2.32786e-09	-0.218771	-1.96647e-10	0.000159773	-1.82999	-1.96647e-10	0.000159974	-1.82984	-1.96647e-10
95182469	rs34290735	2.32786e-09	-0.218771	-1.96647e-10	0.000159773	-1.82999	-1.96647e-10	0.000159974	-1.82984	-1.96647e-10
95182618	rs11107719	2.32786e-09	-0.218771	-1.96647e-10	0.000159773	-1.82999	-1.96647e-10	0.000159974	-1.82984	-1.96647e-10
95182793	rs11107720	1.77601e-10	-1.56531	-1.22662	4.66065e-05	-1.84657	-1.21543	4.66634e-05	-1.84648	-1.21541
95183789	rs11107721	2.6107e-09	-0.1041	-1.96647e-10	0.000163779	-1.80523	-1.96647e-10	0.000163989	-1.80505	-1.96647e-10
95183863	rs61167614	4.41686e-10	-1.88088	-1.96647e-10	0.000264667	-1.32527	-1.96647e-10	0.000264895	-1.32552	-1.96647e-10
95183960	rs77333253	7.44012e-10	-1.35942	-1.96647e-10	0.000158165	-1.84011	-1.96647e-10	0.000158289	-1.84043	-1.96647e-10
95184136	rs71458557	2.43152e-09	-0.175203	-1.96647e-10	0.000161227	-1.82093	-1.96647e-10	0.000161431	-1.82077	-1.96647e-10
95184157	rs4761666	0.0429795	17.5636	-1.05111	5.22681e-05	-1.72934	-1.21802	5.233e-05	-1.72927	-1.21801
95184179	rs71458558	2.47421e-09	-0.157797	-1.96647e-10	0.000161831	-1.81719	-1.96647e-10	0.000162037	-1.81703	-1.96647e-10
95184235	rs4761667	0.00124247	14.03	-1.06112	5.06088e-05	-1.75889	-1.22073	5.06637e-05	-1.75892	-1.22072
95184376	rs4761668	0.00110367	13.9049	-1.05448	5.01184e-05	-1.77041	-1.21895	5.01728e-05	-1.77043	-1.21895
95184490	rs11107722	2.47421e-09	-0.157797	-1.96647e-10	0.000161831	-1.81719	-1.96647e-10	0.000162037	-1.81703	-1.96647e-10
95184838	rs12819911	2.49708e-09	-0.148599	-1.96647e-10	0.000162156	-1.81519	-1.96647e-10	0.000162362	-1.81502	-1.96647e-10
95184885	rs78476080	1.0754e-09	-1.70498e-10	-0.991028	0.000343712	-1.70498e-10	-1.06394	0.000344083	-1.70498e-10	-1.06397
95185414	rs12821091	2.68369e-09	-0.0765268	-1.96647e-10	0.000164829	-1.79884	-1.96647e-10	0.000165041	-1.79866	-1.96647e-10
95185462	rs12370405	2.56256e-09	-0.122712	-1.96647e-10	0.00016309	-1.80944	-1.96647e-10	0.000163298	-1.80927	-1.96647e-10
95185611	rs12371927	2.56256e-09	-0.122712	-1.96647e-10	0.00016309	-1.80944	-1.96647e-10	0.000163298	-1.80927	-1.96647e-10
95185769	rs12368674	1.18682e-09	-0.89244	-1.96647e-10	0.000149236	-1.89822	-1.96647e-10	0.000149398	-1.89824	-1.96647e-10
95185828	rs144932316	5.78114e-10	-1.6117	-1.96647e-10	0.000638622	-0.444433	-1.96647e-10	0.000639146	-0.444719	-1.96647e-10
95185861	rs61938895	1.94298e-10	-1.47543	-1.22665	6.40953e-05	-1.52789	-1.21548	6.41605e-05	-1.528	-1.21546
95185878	rs111204810	5.54517e-10	-0.595818	-1.05756	7.30432e-05	-1.48218	-1.13052	7.31174e-05	-1.48224	-1.13055
95185973	rs61040708	1.17189e-09	-0.905098	-1.96647e-10	0.000149183	-1.89857	-1.96647e-10	0.00014935	-1.89856	-1.96647e-10
95186048	rs78884483	2.62805e-09	-0.0974776	-1.96647e-10	0.000167919	-1.78027	-1.96647e-10	0.000168138	-1.78007	-1.96647e-10
95186086	rs60515860	1.49775e-10	-1.81066	-1.15168	4.57602e-05	-1.88391	-1.19642	4.58073e-05	-1.88397	-1.19643
95186210	rs73362662	1.52993e-10	-1.80545	-1.13564	4.6169e-05	-1.88596	-1.18547	4.62167e-05	-1.88603	-1.18549
95186225	rs11107723	2.63275e-09	-0.0956918	-1.96647e-10	0.000164096	-1.80329	-1.96647e-10	0.000164307	-1.80312	-1.96647e-10
95186333	rs139477536	2.63621e-09	-0.0943769	-1.96647e-10	0.000631929	-0.454968	-1.96647e-10	0.000632068	-0.455855	-1.96647e-10
95186538	rs10745695	1.92287e-10	-1.48616	-1.22632	4.61522e-05	-1.85688	-1.21492	4.62073e-05	-1.85681	-1.2149
95186953	rs919948	2.42474e-10	-1.38725	-1.09333	4.8192e-05	-1.87194	-1.15662	4.82435e-05	-1.87195	-1.15665
95187005	rs12309402	4.51863e-10	-1.8581	-1.96647e-10	0.000294491	-1.2185	-1.96647e-10	0.000294738	-1.21876	-1.96647e-10
95187180	rs7316798	0.00925205	16.178	-1.20132	4.6681e-05	-1.83669	-1.22371	4.67322e-05	-1.8367	-1.22372
95187622	rs4761669	0.0020546	14.6898	-1.21796	6.75728e-05	-1.48502	-1.20552	6.76377e-05	-1.48517	-1.20552
95187709	rs34992739	2.65752e-09	-0.0863254	-1.96647e-10	0.000164452	-1.80113	-1.96647e-10	0.000164664	-1.80095	-1.96647e-10
95187809	rs71458559	2.80461e-09	-0.0324544	-1.96647e-10	0.000166575	-1.7883	-1.96647e-10	0.000166791	-1.78811	-1.96647e-10
95188362	rs7314827	0.00544437	15.645	-1.19864	4.45583e-05	-1.88191	-1.22504	4.46077e-05	-1.8819	-1.22504
95188498	rs12828097	2.80461e-09	-0.0324544	-1.96647e-10	0.000166575	-1.7883	-1.96647e-10	0.000166791	-1.78811	-1.96647e-10
95188638	rs117117997	5.41404e-09	0.625277	-1.96647e-10	0.00018238	-1.69765	-1.96647e-10	0.000182487	-1.69817	-1.96647e-10
95188736	rs117511519	4.84473e-10	-1.78841	-1.96647e-10	0.000337557	-1.08201	-1.96647e-10	0.000337995	-1.08182	-1.96647e-10
95188817	rs7302511	0.00588928	15.7163	-1.19133	4.45325e-05	-1.87961	-1.22792	4.45819e-05	-1.8796	-1.22792
95188867	rs11107724	2.73109e-09	-0.0590199	-1.96647e-10	0.000165513	-1.7947	-1.96647e-10	0.000165726	-1.79451	-1.96647e-10
95189218	rs10444520	3.10692e-09	0.069912	-1.96647e-10	0.000170959	-1.76232	-1.96647e-10	0.000171184	-1.76211	-1.96647e-10
95189472	rs10444521	2.80461e-09	-0.0324544	-1.96647e-10	0.000166575	-1.7883	-1.96647e-10	0.000166791	-1.78811	-1.96647e-10
95189549	rs74625990	1.42662e-09	-0.708411	-1.96647e-10	0.000171412	-1.75967	-1.96647e-10	0.000171557	-1.75994	-1.96647e-10
95189597	rs7968177	0.000113513	11.7896	-1.21368	4.42148e-05	-1.89911	-1.21558	4.42636e-05	-1.89911	-1.21558
95189882	rs190435832	2.046e-09	-0.347833	-1.96647e-10	0.000379216	-0.965641	-1.96647e-10	0.000379461	-0.966101	-1.96647e-10
95190345	rs4264209	2.32704e-10	-1.34444	-1.17727	4.59911e-05	-1.86141	-1.21389	4.60409e-05	-1.86142	-1.2139
95190446	rs4296095	2.71907e-05	10.3267	-1.17974	5.31299e-05	-1.89715	-1.03386	5.31876e-05	-1.89715	-1.03387
95190471	rs4296094	2.67341e-05	10.3267	-1.19668	5.1492e-05	-1.89715	-1.06517	5.15482e-05	-1.89715	-1.06518
95190724	rs79301335	2.50033e-10	-1.3406	-1.10928	4.8158e-05	-1.8604	-1.16885	4.82096e-05	-1.86041	-1.16888
95190811	rs59611034	2.526e-10	-1.32862	-1.11105	4.82513e-05	-1.8572	-1.17012	4.83029e-05	-1.85721	-1.17015
95190855	rs57573866	2.52561e-10	-1.3325	-1.10732	4.83299e-05	-1.85825	-1.16745	4.83816e-05	-1.85826	-1.16747
95190865	rs4269983	2.84821e-05	10.3848	-1.19147	5.21981e-05	-1.89634	-1.05236	5.22555e-05	-1.89635	-1.05236
95190882	rs4486690	2.84821e-05	10.3848	-1.19147	5.21981e-05	-1.89634	-1.05236	5.22555e-05	-1.89635	-1.05236
95191030	rs7311367	0.000365629	12.9743	-1.22864	4.72424e-05	-1.86845	-1.18	4.72944e-05	-1.86847	-1.17999
95191114	rs7311279	0.000365809	12.9743	-1.22815	4.71586e-05	-1.86845	-1.18178	4.72105e-05	-1.86847	-1.18176
95191189	rs7311211	0.000305102	12.7966	-1.23197	4.78172e-05	-1.87601	-1.16035	4.78698e-05	-1.87603	-1.16034
95191203	rs7975852	2.43535e-10	-1.3406	-1.13561	4.72768e-05	-1.8604	-1.18732	4.73276e-05	-1.86041	-1.18734
95191320	rs10444522	5.45156e-09	0.632181	-1.96647e-10	0.000188943	-1.6623	-1.96647e-10	0.000189213	-1.66198	-1.96647e-10
95191334	rs1434243	3.91445e-05	10.7196	-1.20826	5.09079e-05	-1.88373	-1.09	5.09636e-05	-1.88374	-1.09
95191349	rs34903466	0.0209084	16.9892	-1.19722	4.77798e-05	-1.81152	-1.22562	4.78341e-05	-1.81149	-1.22562
95191366	rs1434244	4.14777e-05	10.7786	-1.20946	5.08668e-05	-1.8816	-1.09294	5.09224e-05	-1.88161	-1.09294
95191617	rs892496	2.48786e-05	10.2687	-1.21063	4.99028e-05	-1.89782	-1.09585	4.99577e-05	-1.89782	-1.09585
95191771	rs892497	3.62803e-10	-0.883034	-1.19458	4.59085e-05	-1.88954	-1.18755	4.59609e-05	-1.88952	-1.18754
95192131	rs10745696	2.63588e-05	10.3267	-1.21082	4.9912e-05	-1.89715	-1.09633	4.99668e-05	-1.89715	-1.09634
95192228	rs80285189	2.328e-10	-1.35246	-1.16884	4.61264e-05	-1.86348	-1.20888	4.61763e-05	-1.86349	-1.2089
95192447	rs10859753	0.000364327	12.9743	-1.23221	4.83838e-05	-1.86845	-1.15613	4.84368e-05	-1.86847	-1.15612
95192482	rs7315925	2.33391e-10	-1.34865	-1.17011	4.61359e-05	-1.8625	-1.20966	4.61857e-05	-1.86251	-1.20967
95192635	rs7316179	2.48375e-10	-1.28391	-1.17263	4.69046e-05	-1.84447	-1.21116	4.69552e-05	-1.84448	-1.21118
95192729	rs10859754	0.000319539	12.8427	-1.23176	4.88099e-05	-1.85337	-1.16245	4.88628e-05	-1.8534	-1.16244
95192741	rs79414404	4.57055e-10	-1.84667	-1.96647e-10	0.000185528	-1.68054	-1.96647e-10	0.000185704	-1.6807	-1.96647e-10
95192852	rs10859755	2.36675e-05	10.2166	-1.20847	5.00677e-05	-1.8983	-1.09207	5.01224e-05	-1.8983	-1.09208
95192859	rs73214403	2.40408e-09	0.0614171	-0.24797	9.29927e-05	-1.86815	-0.503074	9.31155e-05	-1.86817	-0.502845
95193031	rs73214404	7.98901e-10	-1.28824	-1.96647e-10	0.000186641	-1.67456	-1.96647e-10	0.000186841	-1.67459	-1.96647e-10
95193185	rs7305691	4.95409e-10	-1.76609	-1.96647e-10	0.000272213	-1.29716	-1.96647e-10	0.000272471	-1.29732	-1.96647e-10
95193389	rs7134873	0.000254171	12.6138	-1.23179	4.73956e-05	-1.88271	-1.16251	4.74478e-05	-1.88272	-1.1625
95193439	rs141342392	1.13808e-09	-0.934375	-1.96647e-10	0.000159187	-1.83367	-1.96647e-10	0.000159363	-1.83367	-1.96647e-10
95193867	rs10745697	0.000251147	12.602	-1.23196	4.73809e-05	-1.88512	-1.16041	4.74331e-05	-1.88513	-1.1604
95194120	rs10777621	0.00026732	12.6648	-1.23228	4.83618e-05	-1.88035	-1.14469	4.8415e-05	-1.88037	-1.14468
95194132	rs12422807	5.24032e-10	-1.70992	-1.96647e-10	0.00044364	-0.808734	-1.96647e-10	0.000444114	-0.808771	-1.96647e-10
95194423	rs7310296	0.00554762	15.6638	-1.19868	5.29723e-05	-1.87892	-1.05506	5.30322e-05	-1.87891	-1.05504
95194432	rs7139136	2.03734e-10	-1.42399	-1.23067	4.4956e-05	-1.87389	-1.22417	4.50087e-05	-1.87384	-1.22416
95194443	rs7294369	0.0036097	15.257	-1.22154	4.94138e-05	-1.89212	-1.1114	4.94694e-05	-1.89211	-1.11138
95194515	rs7139372	2.07886e-10	-1.40538	-1.22911	4.49141e-05	-1.87796	-1.22104	4.49666e-05	-1.87791	-1.22102
95194555	rs138110916	1.26974e-09	-0.82491	-1.96647e-10	0.000157485	-1.84441	-1.96647e-10	0.000157625	-1.84463	-1.96647e-10
95194556	rs61938910	1.12206e-09	-0.948557	-1.96647e-10	0.000161057	-1.82199	-1.96647e-10	0.000161227	-1.82204	-1.96647e-10
95194590	rs4761501	2.05998e-10	-1.4145	-1.22911	4.50013e-05	-1.87602	-1.22104	4.50541e-05	-1.87597	-1.22102
95195005	rs4761502	2.89778e-10	-1.13558	-1.16678	4.98571e-05	-1.78655	-1.20803	4.99106e-05	-1.78657	-1.20805
95195183	rs10777622	0.000237579	12.5456	-1.23103	4.69555e-05	-1.88682	-1.16773	4.7007e-05	-1.88683	-1.16772
95195263	rs11835454	0.0130611	16.469	-1.14756	4.49368e-05	-1.86659	-1.2319	4.49869e-05	-1.86658	-1.2319
95195293	rs6538539	0.288473	19.426	-1.0096	5.00302e-05	-1.7787	-1.21242	5.00856e-05	-1.77869	-1.21242
95195687	rs61938911	9.85929e-10	-1.07789	-1.96647e-10	0.000193961	-1.63609	-1.96647e-10	0.000194214	-1.63589	-1.96647e-10
95195695	rs11835590	0.0121457	16.3963	-1.14756	4.48027e-05	-1.86958	-1.2319	4.48526e-05	-1.86957	-1.2319
95195893	rs74416636	2.87247e-10	-1.13067	-1.18046	4.95525e-05	-1.78466	-1.21605	4.96058e-05	-1.78468	-1.21606
95196806	rs17252137	6.13619e-06	7.97367	-0.315428	0.00121237	0.110411	0.0861752	0.00121328	0.109791	0.0864436
95197148	rs11107726	2.87562e-06	8.13075	-1.23044	5.39719e-05	-1.74327	-1.17202	5.40166e-05	-1.74355	-1.17201
95197961	rs11107727	2.67421e-10	-1.42025	-0.962404	5.38776e-05	-1.87673	-1.0403	5.39397e-05	-1.87668	-1.04031
95198028	rs113398075	2.40454e-10	-1.26359	-1.22536	4.64995e-05	-1.83209	-1.23222	4.65502e-05	-1.8321	-1.23222
95198171	rs113954563	2.42672e-10	-1.28421	-1.19555	4.65784e-05	-1.83867	-1.22394	4.66289e-05	-1.83869	-1.22395
95198359	rs12812097	0.139811	18.7615	-1.06946	4.71532e-05	-1.82363	-1.22671	4.72055e-05	-1.82363	-1.22671
95198377	rs11107728	8.32548e-09	1.0556	-1.96647e-10	0.00021545	-1.53102	-1.96647e-10	0.000215772	-1.53063	-1.96647e-10
95198537	rs112754485	2.64776e-10	-1.19416	-1.19843	4.79491e-05	-1.80832	-1.22528	4.80009e-05	-1.80834	-1.22529
95198736	rs17023308	2.69249e-10	-1.17648	-1.19936	4.82373e-05	-1.80191	-1.2257	4.82894e-05	-1.80193	-1.22571
95198787	rs12099898	0.00610894	15.7136	-1.15207	4.38576e-05	-1.89064	-1.23216	4.39063e-05	-1.89063	-1.23216
95199015	rs10777624	0.000241452	12.5611	-1.23044	5.40882e-05	-1.74091	-1.17222	5.41424e-05	-1.74102	-1.17221
95199063	rs4761503	2.39951e-10	-1.29261	-1.19843	4.63944e-05	-1.84128	-1.22528	4.64447e-05	-1.8413	-1.22529
95199126	rs7308671	0.00987871	16.1963	-1.15417	4.44625e-05	-1.87685	-1.23225	4.4512e-05	-1.87685	-1.23225
95199267	rs4761504	0.119486	18.6101	-1.07516	4.68443e-05	-1.82891	-1.22801	4.68962e-05	-1.8289	-1.22801
95199843	rs4761670	1.30459e-05	9.61355	-1.20104	5.1498e-05	-1.88895	-1.07326	5.15548e-05	-1.88894	-1.07327
95200668	rs117510587	2.17558e-09	-1.70498e-10	-0.286426	0.000818675	-1.70498e-10	-0.196058	0.000819714	-1.70498e-10	-0.195896
95200721	rs4761505	0.000671869	13.4921	-1.138	4.34993e-05	-1.89908	-1.23192	4.35475e-05	-1.89908	-1.23192
95200814	rs4761671	1.9135e-05	9.99375	-1.19819	5.14064e-05	-1.89707	-1.06691	5.14628e-05	-1.89706	-1.06693
95200820	rs4761506	1.81258e-05	9.93659	-1.19522	5.17824e-05	-1.89625	-1.06045	5.18392e-05	-1.89624	-1.06046
95200854	rs4761672	1.4563e-05	9.72071	-1.19819	5.1674e-05	-1.89188	-1.06691	5.17309e-05	-1.89187	-1.06693
95201306	rs10859756	3.12339e-06	7.47475	-0.491799	7.97535e-05	-1.81524	-0.70957	7.98546e-05	-1.81528	-0.709368
95201462	rs11107729	0.000310303	11.8727	-0.291084	8.6479e-05	-1.89823	-0.545618	8.65918e-05	-1.89824	-0.545408
95201831	rs881805	1.38825e-09	0.33692	-1.0726	8.32576e-05	-1.65668	-0.825124	8.33327e-05	-1.65703	-0.824977
95202145	rs881807	1.37132e-09	0.324331	-1.07228	8.28315e-05	-1.66082	-0.826122	8.29065e-05	-1.66116	-0.825974
95202478	rs2117324	2.61919e-10	-1.45118	-0.952259	5.48655e-05	-1.86713	-1.03173	5.49292e-05	-1.86707	-1.03173
95202843	rs139059475	1.26172e-08	-1.70498e-10	1.47134	0.00499354	-1.70498e-10	1.61216	0.00499947	-1.70498e-10	1.61223
95203139	rs7961115	0.000228471	12.5049	-1.22945	4.95452e-05	-1.88702	-1.11384	4.95999e-05	-1.88703	-1.11383
95203162	rs12579933	0.146186	18.8385	-1.10182	4.71565e-05	-1.81892	-1.23136	4.7209e-05	-1.81891	-1.23136
95203982	rs11107730	7.70123e-09	0.97766	-1.96647e-10	0.000209674	-1.55819	-1.96647e-10	0.000209985	-1.55782	-1.96647e-10
95204050	rs11107731	7.95907e-09	1.01059	-1.96647e-10	0.000212078	-1.54679	-1.96647e-10	0.000212393	-1.54641	-1.96647e-10
95204072	rs10745698	0.000238755	12.55	-1.23054	4.90674e-05	-1.88862	-1.12194	4.91214e-05	-1.88863	-1.12193
95204142	rs1434245	1.23599e-09	-0.851845	-1.96647e-10	0.000149368	-1.89733	-1.96647e-10	0.000149527	-1.89737	-1.96647e-10
95204452	rs10777625	0.000212001	12.4312	-1.23054	4.89221e-05	-1.89158	-1.12194	4.8976e-05	-1.89159	-1.12193
95204657	rs10777626	0.024977	17.2016	-1.23181	5.06475e-05	-1.81882	-1.16004	5.07063e-05	-1.81877	-1.16003
95204684	rs60492107	1.10436e-09	0.205458	-1.16991	7.95569e-05	-1.52152	-1.00575	7.96159e-05	-1.52199	-1.00565
95204970	rs118127544	1.60627e-09	-0.589808	-1.96647e-10	0.000178844	-1.71723	-1.96647e-10	0.000178988	-1.71753	-1.96647e-10
95205463	rs10745699	0.0216959	17.0609	-1.23198	5.03101e-05	-1.82769	-1.15785	5.03684e-05	-1.82765	-1.15784
95205534	rs61935371	1.00232e-09	-1.06141	-1.96647e-10	0.00020166	-1.59716	-1.96647e-10	0.000201851	-1.59732	-1.96647e-10
95205876	rs7136948	2.90934e-05	10.2737	-1.05918	4.91131e-05	-1.89908	-1.11054	4.91715e-05	-1.89908	-1.11046
95205916	rs75751720	1.15689e-09	0.169873	-1.08785	7.69425e-05	-1.70951	-0.851174	7.70147e-05	-1.70982	-0.851031
95206029	rs73214490	4.2418e-09	0.381267	-1.96647e-10	0.00041419	-0.877421	-1.96647e-10	0.000414572	-0.877606	-1.96647e-10
95206249	rs35068827	7.78302e-09	0.988224	-1.96647e-10	0.000210439	-1.55455	-1.96647e-10	0.000210751	-1.55417	-1.96647e-10
95206468	rs77993547	1.41686e-09	-1.70498e-10	-0.715276	0.000412534	-1.70498e-10	-0.881428	0.000413051	-1.70498e-10	-0.881281
95206476	rs61935372	4.43941e-08	2.72939	-1.96647e-10	0.000283226	-1.2575	-1.96647e-10	0.000283566	-1.25741	-1.96647e-10
95206627	rs10745700	5.14594e-07	6.30109	-1.12143	4.83778e-05	-1.86444	-1.16027	4.84321e-05	-1.86449	-1.1602
95206803	rs4761673	2.51569e-10	-1.47827	-0.965488	5.46794e-05	-1.85936	-1.0429	5.47433e-05	-1.85929	-1.04291
95206850	rs79846977	1.24472e-09	0.245812	-1.09062	7.8416e-05	-1.68605	-0.855672	7.8488e-05	-1.68638	-0.855529
95206881	rs34561468	1.207e-07	3.91174	-0.18215	0.000134407	-1.55787	-0.445003	0.00013456	-1.55807	-0.444771
95207186	rs1594839	1.32798e-07	4.02492	-0.19981	0.000128875	-1.58462	-0.460284	0.000129023	-1.58481	-0.460054
95207959	rs1347317	2.72734e-05	10.2205	-1.07056	4.86366e-05	-1.89912	-1.12025	4.8694e-05	-1.89912	-1.12018
95208010	rs1347316	2.5652e-05	10.1615	-1.07288	4.84965e-05	-1.89903	-1.12323	4.85536e-05	-1.89903	-1.12315
95208018	rs11107732	4.57185e-10	-1.84639	-1.96647e-10	0.000190942	-1.65178	-1.96647e-10	0.000191113	-1.65199	-1.96647e-10
95208101	rs1347315	2.71846e-05	10.2205	-1.07383	4.8514e-05	-1.89912	-1.12277	4.85712e-05	-1.89912	-1.1227
95208393	rs116974762	9.5609e-10	-1.70498e-10	-1.10862	0.000318415	-1.70498e-10	-1.14039	0.000318775	-1.70498e-10	-1.14036
95208410	rs11107733	7.70123e-09	0.97766	-1.96647e-10	0.000209674	-1.55819	-1.96647e-10	0.000209985	-1.55782	-1.96647e-10
95208621	rs6538540	2.5562e-05	10.1615	-1.07639	4.84152e-05	-1.89903	-1.12491	4.8472e-05	-1.89903	-1.12483
95209083	rs12369043	7.28184e-09	0.921664	-1.96647e-10	0.000205708	-1.57729	-1.96647e-10	0.00020601	-1.57692	-1.96647e-10
95209198	rs75421256	6.83171e-10	-0.627412	-0.817318	9.54436e-05	-1.81789	-0.527325	9.55425e-05	-1.81812	-0.527157
95209287	rs192224674	9.3588e-10	-1.70498e-10	-1.12999	0.000314827	-1.70498e-10	-1.15172	0.000315175	-1.70498e-10	-1.15172
95209320	rs77603272	4.74974e-08	2.79696	-1.96647e-10	0.000290486	-1.23219	-1.96647e-10	0.000290835	-1.2321	-1.96647e-10
95209321	rs7313022	0.000262333	11.8017	-0.388084	7.96122e-05	-1.89763	-0.628944	7.97146e-05	-1.89765	-0.62875
95209562	rs4761507	4.69727e-07	6.21097	-1.12253	4.8632e-05	-1.85831	-1.16116	4.86863e-05	-1.85836	-1.16109
95209666	rs4761674	0.000284634	12.7261	-1.23086	4.91986e-05	-1.88335	-1.12453	4.92527e-05	-1.88336	-1.12452
95209672	rs7313650	1.21861e-07	3.98829	-0.249134	0.000124559	-1.57611	-0.502853	0.000124701	-1.5763	-0.50263
95209709	rs35845774	6.89719e-09	0.867395	-1.96647e-10	0.000202007	-1.59544	-1.96647e-10	0.000202302	-1.59509	-1.96647e-10
95209896	rs7967519	2.23921e-10	-1.60244	-0.957744	5.79941e-05	-1.80704	-1.03637	5.80639e-05	-1.80694	-1.03637
95209984	rs7980851	1.09394e-09	0.0952571	-1.06919	7.70788e-05	-1.73162	-0.827295	7.71531e-05	-1.73192	-0.827145
95210662	rs7132721	1.79869e-09	0.101585	-0.578249	0.000189904	-1.41051	-0.246717	0.000190088	-1.41085	-0.246515
95210747	rs112786038	3.98176e-08	2.62059	-1.96647e-10	0.000272093	-1.2976	-1.96647e-10	0.000272418	-1.29751	-1.96647e-10
95210754	rs12810449	7.61155e-09	0.965947	-1.96647e-10	0.000208832	-1.56222	-1.96647e-10	0.000209141	-1.56184	-1.96647e-10
95211261	rs4601850	1.94088e-09	0.459693	-0.860271	0.000105064	-1.3098	-0.939372	0.000105202	-1.30959	-0.939376
95211308	rs12366722	6.59357e-09	0.822376	-1.96647e-10	0.000207825	-1.56705	-1.96647e-10	0.000208126	-1.56671	-1.96647e-10
95211620	rs10777627	0.000279993	12.7036	-1.22479	5.0915e-05	-1.87962	-1.09397	5.09712e-05	-1.87963	-1.09396
95212359	rs142035355	9.35082e-09	-1.70498e-10	1.17174	0.00362862	-1.70498e-10	1.29286	0.00363297	-1.70498e-10	1.29295
95212587	rs11107734	1.10004e-09	-0.968375	-1.96647e-10	0.000171971	-1.75642	-1.96647e-10	0.000172147	-1.7565	-1.96647e-10
95213446	rs12830304	1.11333e-09	-0.956367	-1.96647e-10	0.000170018	-1.76784	-1.96647e-10	0.000170193	-1.76792	-1.96647e-10
95213729	rs10777628	2.10971e-10	-1.62842	-0.991332	5.55139e-05	-1.82505	-1.06206	5.55813e-05	-1.82494	-1.06206
95213737	rs118093904	8.14284e-10	-1.26917	-1.96647e-10	0.000155599	-1.85647	-1.96647e-10	0.000155731	-1.85672	-1.96647e-10
95214049	rs10777629	2.94621e-10	-1.52518	-0.760605	7.79796e-05	-1.69408	-0.853216	7.80621e-05	-1.6941	-0.853243
95214473	rs7304222	2.87793e-10	-1.53782	-0.771413	7.50745e-05	-1.72237	-0.862899	7.51553e-05	-1.72237	-0.862926
95214498	rs7304347	2.94475e-10	-1.52919	-0.757092	7.63376e-05	-1.71851	-0.850066	7.64201e-05	-1.71851	-0.850094
95214504	rs142488416	1.06194e-08	1.29896	-1.96647e-10	0.000195143	-1.63002	-1.96647e-10	0.000195428	-1.62966	-1.96647e-10
95214683	rs7304610	2.90076e-10	-1.52992	-0.771413	7.54915e-05	-1.71683	-0.862899	7.55727e-05	-1.71683	-0.862926
95214769	rs73214501	1.52725e-09	-0.271401	-0.368849	8.7082e-05	-1.83315	-0.603749	8.71949e-05	-1.83318	-0.603526
95214954	rs10777630	2.91944e-10	-1.53782	-0.757092	7.60441e-05	-1.72237	-0.850066	7.61259e-05	-1.72237	-0.850094
95215021	rs7307966	2.90076e-10	-1.52992	-0.771413	7.54915e-05	-1.71683	-0.862899	7.55727e-05	-1.71683	-0.862926
95215055	rs11107735	6.81573e-09	0.855514	-1.96647e-10	0.000210258	-1.55541	-1.96647e-10	0.000210564	-1.55506	-1.96647e-10
95215057	rs12368595	0.000339495	12.9028	-1.23133	5.81898e-05	-1.70728	-1.13276	5.82492e-05	-1.70737	-1.13275
95215344	rs4761508	1.14844e-09	0.16114	-1.08645	7.66281e-05	-1.71145	-0.853327	7.67007e-05	-1.71176	-0.853182
95215585	rs61935401	3.57571e-08	2.51303	-1.96647e-10	0.000261731	-1.33643	-1.96647e-10	0.000262043	-1.33634	-1.96647e-10
95215817	rs4761677	2.90076e-10	-1.52992	-0.771413	7.54915e-05	-1.71683	-0.862899	7.55727e-05	-1.71683	-0.862926
95215915	rs4761678	2.91085e-10	-1.52992	-0.76794	7.57267e-05	-1.71683	-0.859789	7.58081e-05	-1.71683	-0.859816
95216436	rs34295440	7.12047e-09	0.899254	-1.96647e-10	0.000213556	-1.53985	-1.96647e-10	0.000213868	-1.53949	-1.96647e-10
95216691	rs142073126	5.1997e-10	-1.7177	-1.96647e-10	0.000149439	-1.89686	-1.96647e-10	0.000149606	-1.89685	-1.96647e-10
95216692	rs113446660	4.43934e-10	-1.8758	-1.96647e-10	0.000197412	-1.61845	-1.96647e-10	0.000197591	-1.61865	-1.96647e-10
95216725	rs2366801	2.92102e-10	-1.52992	-0.764454	7.59635e-05	-1.71683	-0.856666	7.60453e-05	-1.71683	-0.856693
95216768	rs2366802	2.91085e-10	-1.52992	-0.76794	7.57267e-05	-1.71683	-0.859789	7.58081e-05	-1.71683	-0.859816
95216823	rs10859758	1.0768e-09	-0.989727	-1.96647e-10	0.000167946	-1.7801	-1.96647e-10	0.00016812	-1.78018	-1.96647e-10
95216936	rs12580507	4.82739e-08	3.18916	-0.375989	8.15605e-05	-1.89256	-0.609839	8.16724e-05	-1.89252	-0.609617
95217008	rs2366803	2.92151e-10	-1.52279	-0.771413	7.60967e-05	-1.70884	-0.862899	7.6178e-05	-1.70885	-0.862926
95217056	rs12580537	2.92402e-10	-1.52193	-0.771413	7.59174e-05	-1.7112	-0.862899	7.5999e-05	-1.7112	-0.862926
95217082	rs4469958	2.90076e-10	-1.52992	-0.771413	7.54915e-05	-1.71683	-0.862899	7.55727e-05	-1.71683	-0.862926
95217226	rs6538541	2.96161e-10	-1.5057	-0.774874	7.65586e-05	-1.69969	-0.865997	7.6641e-05	-1.6997	-0.866024
95217228	rs7131864	2.96161e-10	-1.5057	-0.774874	7.65586e-05	-1.69969	-0.865997	7.6641e-05	-1.6997	-0.866024
95217257	rs7131876	2.96161e-10	-1.5057	-0.774874	7.65586e-05	-1.69969	-0.865997	7.6641e-05	-1.6997	-0.866024
95217359	rs6538544	2.88221e-10	-1.52908	-0.778666	7.48795e-05	-1.71848	-0.869389	7.49605e-05	-1.71847	-0.869416
95217493	rs6538545	2.84214e-10	-1.52908	-0.792664	7.39486e-05	-1.71848	-0.881899	7.40286e-05	-1.71847	-0.881925
95217640	rs145152919	5.41669e-10	-1.67682	-1.96647e-10	0.000149117	-1.89901	-1.96647e-10	0.000149282	-1.89902	-1.96647e-10
95217697	rs10777631	0.000458032	13.2027	-1.23176	5.99999e-05	-1.6718	-1.1376	6.00608e-05	-1.6719	-1.1376
95217824	rs7972102	2.84734e-10	-1.53782	-0.7821	7.43601e-05	-1.72237	-0.87246	7.44402e-05	-1.72237	-0.872487
95217855	rs7971816	2.19724e-10	-1.59055	-0.988558	5.50847e-05	-1.83262	-1.06226	5.51514e-05	-1.83251	-1.06226
95218075	rs6538547	2.80791e-10	-1.53782	-0.796046	7.34396e-05	-1.72237	-0.884917	7.35187e-05	-1.72237	-0.884943
95218129	rs6538548	2.84328e-10	-1.52193	-0.799415	7.40412e-05	-1.7112	-0.887923	7.4121e-05	-1.7112	-0.887949
95219771	rs117798848	0.000360668	12.9609	-1.2289	5.96225e-05	-1.70062	-1.1151	5.96834e-05	-1.70071	-1.11509
95220048	rs187314223	4.45747e-10	-1.87172	-1.96647e-10	0.000153293	-1.87139	-1.96647e-10	0.000153467	-1.87137	-1.96647e-10
95221266	rs4761684	2.83375e-10	-1.52193	-0.802772	7.38199e-05	-1.7112	-0.890916	7.38995e-05	-1.7112	-0.890942
95221316	rs9738358	1.84738e-09	0.178425	-0.628376	0.000174317	-1.43439	-0.308477	0.000174494	-1.43468	-0.308282
95221390	rs4761685	1.0874e-09	0.11175	-1.09168	7.47678e-05	-1.72615	-0.863206	7.48394e-05	-1.72644	-0.863062
95221519	rs9706044	1.08376e-09	0.108399	-1.09168	7.46448e-05	-1.7278	-0.863206	7.4716e-05	-1.72809	-0.863062
95221761	rs2117321	1.08376e-09	0.108399	-1.09168	7.46448e-05	-1.7278	-0.863206	7.4716e-05	-1.72809	-0.863062
95222260	rs11107739	4.40387e-10	-1.88382	-1.96647e-10	0.00021601	-1.52842	-1.96647e-10	0.000216199	-1.52865	-1.96647e-10
95222345	rs7294480	2.09506e-10	-1.62343	-1.00329	5.53251e-05	-1.81599	-1.07453	5.53928e-05	-1.81587	-1.07453
95222577	rs147167631	2.84115e-10	-1.5057	-0.816399	7.37735e-05	-1.69969	-0.903053	7.3853e-05	-1.6997	-0.903079
95222634	rs4761509	2.81806e-10	-1.51386	-0.816399	7.33471e-05	-1.70549	-0.903053	7.34261e-05	-1.70549	-0.903079
95222731	rs4761687	2.84773e-10	-1.50338	-0.816399	7.51322e-05	-1.68144	-0.903053	7.52136e-05	-1.68144	-0.903079
95222816	rs4761510	2.86467e-10	-1.49745	-0.816399	7.42089e-05	-1.69381	-0.903053	7.42888e-05	-1.69381	-0.903079
95223018	rs7963886	2.85535e-10	-1.49745	-0.819657	7.39941e-05	-1.69381	-0.905951	7.40738e-05	-1.69381	-0.905977
95223111	rs57998041	1.20094e-09	-0.880618	-1.96647e-10	0.000149577	-1.89594	-1.96647e-10	0.000149735	-1.89599	-1.96647e-10
95223273	rs9634213	0.000546166	13.3791	-1.23219	6.091e-05	-1.64971	-1.14464	6.09714e-05	-1.64981	-1.14464
95223274	rs9634214	2.85961e-10	-1.48912	-0.826501	7.39857e-05	-1.68784	-0.912034	7.40655e-05	-1.68784	-0.912059
95223313	rs9634215	2.91789e-10	-1.47219	-0.823249	7.51104e-05	-1.67564	-0.909145	7.51914e-05	-1.67565	-0.90917
95223354	rs4761688	2.91789e-10	-1.47219	-0.823249	7.51104e-05	-1.67564	-0.909145	7.51914e-05	-1.67565	-0.90917
95223454	rs4761511	2.10551e-10	-1.61609	-1.00566	5.49982e-05	-1.81995	-1.07649	5.50653e-05	-1.81984	-1.0765
95223725	rs56984602	1.48792e-09	-0.666342	-1.96647e-10	0.000149399	-1.89713	-1.96647e-10	0.00014957	-1.89708	-1.96647e-10
95224033	rs10777634	2.10551e-10	-1.61609	-1.00566	5.49982e-05	-1.81995	-1.07649	5.50653e-05	-1.81984	-1.0765
95224080	rs11107741	4.1128e-09	0.350385	-1.96647e-10	0.000273054	-1.29408	-1.96647e-10	0.000273521	-1.29347	-1.96647e-10
95224265	rs12811296	1.10094e-09	-0.967552	-1.96647e-10	0.000169314	-1.77199	-1.96647e-10	0.000169488	-1.77207	-1.96647e-10
95224484	rs61521253	1.02223e-09	0.0499424	-1.09168	7.34497e-05	-1.74394	-0.863206	7.35212e-05	-1.74421	-0.863062
95224840	rs12817099	6.18033e-10	-1.54493	-1.96647e-10	0.000351985	-1.04016	-1.96647e-10	0.000352429	-1.04	-1.96647e-10
95224887	rs6538552	2.0798e-10	-1.62343	-1.0106	5.49908e-05	-1.81599	-1.08059	5.50581e-05	-1.81587	-1.08059
95225142	rs6538553	2.07013e-10	-1.62343	-1.01526	5.47796e-05	-1.81599	-1.08443	5.48466e-05	-1.81587	-1.08444
95226228	rs7962769	1.21585e-08	2.61426	-1.17995	0.000124586	-1.04952	-1.02923	0.000124658	-1.05014	-1.02914
95226240	rs12099816	3.57571e-08	2.51303	-1.96647e-10	0.000261731	-1.33643	-1.96647e-10	0.000262043	-1.33634	-1.96647e-10
95226291	rs77639545	4.4031e-10	-1.884	-1.96647e-10	0.000193285	-1.63958	-1.96647e-10	0.000193497	-1.63959	-1.96647e-10
95226314	rs11107743	1.622e-09	-0.580061	-1.96647e-10	0.00014963	-1.89558	-1.96647e-10	0.000149801	-1.89554	-1.96647e-10
95226491	rs58517159	3.21507e-08	2.40671	-1.96647e-10	0.000252085	-1.37398	-1.96647e-10	0.000252385	-1.3739	-1.96647e-10
95226582	rs118101646	1.19362e-09	-0.88673	-1.96647e-10	0.000162033	-1.81594	-1.96647e-10	0.00016218	-1.81614	-1.96647e-10
95226811	rs11107744	0.000230337	12.4919	-1.20833	5.65714e-05	-1.64676	-1.22148	5.66304e-05	-1.64682	-1.22148
95226909	rs6538554	6.49004e-10	-1.62343	0.127395	0.00015844	-1.81599	-0.0223747	0.000158665	-1.81587	-0.0221827
95226936	rs10745704	5.26337e-09	1.50795	-0.910902	0.00022525	-0.787741	-0.698793	0.000225418	-0.788229	-0.698667
95228007	rs2289031	1.95891e-10	-1.63716	-1.05675	5.34022e-05	-1.80818	-1.11771	5.34682e-05	-1.80806	-1.11771
95228286	rs2289030	1.17017e-09	0.286965	-1.19353	6.33957e-05	-1.52205	-1.2323	6.34394e-05	-1.52247	-1.2323
95228631	rs2289029	2.0033e-10	-1.67475	-0.996758	5.74088e-05	-1.78372	-1.06982	5.74798e-05	-1.78358	-1.06984
95229131	rs7301407	1.5477e-09	-0.626949	-1.96647e-10	0.000149327	-1.89761	-1.96647e-10	0.000149496	-1.89758	-1.96647e-10
95229259	rs7966861	4.0989e-07	6.0801	-1.12793	6.92166e-05	-1.66082	-1.00568	6.92952e-05	-1.6609	-1.00558
95230024	rs77558286	1.57043e-10	-1.79099	-1.12397	5.18969e-05	-1.87449	-1.08	5.19564e-05	-1.87447	-1.07998
95230054	rs4584645	1.98009e-10	-1.64088	-1.04229	5.41527e-05	-1.80597	-1.10596	5.42197e-05	-1.80585	-1.10596
95230185	rs10777635	3.40049e-07	5.89568	-1.13031	6.68926e-05	-1.6918	-1.00886	6.69689e-05	-1.69187	-1.00875
95230720	rs111431925	1.62627e-10	-1.79391	-1.08611	5.43278e-05	-1.87307	-1.03564	5.43903e-05	-1.87305	-1.03562
95231062	rs9634181	0.000288802	12.5927	-1.08294	5.57556e-05	-1.6691	-1.21366	5.58131e-05	-1.66918	-1.21367
95231197	rs11107746	1.5185e-09	-0.645999	-1.96647e-10	0.000149239	-1.8982	-1.96647e-10	0.000149407	-1.89817	-1.96647e-10
95231498	rs111803447	3.40502e-08	2.46412	-1.96647e-10	0.000265994	-1.32027	-1.96647e-10	0.000266302	-1.32022	-1.96647e-10
95231635	rs137961047	8.74242e-10	-1.70498e-10	-1.19812	0.000308388	-1.70498e-10	-1.17239	0.000308733	-1.70498e-10	-1.17237
95231990	rs919947	1.78349e-08	3.04921	-1.23177	0.000128779	-0.84818	-1.19747	0.000128835	-0.848892	-1.19742
95231996	rs919946	1.83674e-08	3.07845	-1.23159	0.000130358	-0.834683	-1.19878	0.000130414	-0.8354	-1.19874
95232102	rs12830170	2.92729e-09	0.0103574	-1.96647e-10	0.000263823	-1.32847	-1.96647e-10	0.000264055	-1.3287	-1.96647e-10
95232488	rs61935419	3.55483e-08	2.50717	-1.96647e-10	0.000270216	-1.30452	-1.96647e-10	0.000270529	-1.30447	-1.96647e-10
95232572	rs11833379	1.31485e-09	-0.789998	-1.96647e-10	0.000149138	-1.89888	-1.96647e-10	0.000149301	-1.89889	-1.96647e-10
95232650	rs74946134	2.12829e-09	0.923741	-1.23214	6.56631e-05	-1.52318	-1.19603	6.57086e-05	-1.52363	-1.19599
95232784	rs11107747	1.5278e-09	-0.639892	-1.96647e-10	0.000149265	-1.89802	-1.96647e-10	0.000149434	-1.898	-1.96647e-10
95233525	rs36048098	4.39064e-10	-1.88683	-1.96647e-10	0.000944278	-0.0533254	-1.96647e-10	0.000945418	-0.0532248	-1.96647e-10
95233875	rs34479474	1.50825e-09	-0.652767	-1.96647e-10	0.000149213	-1.89837	-1.96647e-10	0.000149381	-1.89835	-1.96647e-10
95233924	rs4761689	5.88206e-09	1.84656	-1.13837	0.000192855	-0.62036	-1.02145	0.000192971	-0.620957	-1.02135
95234015	rs12818151	4.33703e-10	-1.89911	-1.96647e-10	0.00021561	-1.53027	-1.96647e-10	0.000215889	-1.53009	-1.96647e-10
95234278	rs6538555	6.1111e-09	1.93314	-1.18675	0.000188241	-0.569567	-1.09646	0.00018835	-0.570176	-1.09638
95234600	rs7958994	2.03537e-09	0.871051	-1.22409	6.29184e-05	-1.54225	-1.21966	6.29616e-05	-1.54269	-1.21963
95235759	rs7963489	5.80438e-09	1.87531	-1.18042	0.000183512	-0.60354	-1.08793	0.000183618	-0.604142	-1.08785
95236409	rs7301485	1.92757e-09	0.820362	-1.22782	6.20615e-05	-1.56029	-1.21533	6.21049e-05	-1.56072	-1.2153
95236512	rs76449685	5.50842e-10	-0.448301	-1.21173	5.86778e-05	-1.67348	-1.15821	5.87425e-05	-1.67349	-1.15819
95236553	rs61935421	3.48535e-08	2.48743	-1.96647e-10	0.000277441	-1.27814	-1.96647e-10	0.000277762	-1.27809	-1.96647e-10
95236601	rs10777636	6.34748e-09	1.95931	-1.17497	0.00019431	-0.554133	-1.08016	0.00019442	-0.554746	-1.08008
95236752	rs7967093	1.94857e-09	-0.396625	-1.96647e-10	0.000252316	-1.37306	-1.96647e-10	0.000252526	-1.37334	-1.96647e-10
95236788	rs7953958	4.40361e-10	-0.852338	-1.03154	0.000104533	-1.16644	-1.0878	0.000104642	-1.16651	-1.08781
95236996	rs35551196	6.84276e-10	-1.44311	-1.96647e-10	0.000339406	-1.07655	-1.96647e-10	0.000339827	-1.07642	-1.96647e-10
95237052	rs2117320	2.0572e-10	-1.65087	-0.994085	5.67638e-05	-1.79981	-1.06504	5.68341e-05	-1.79968	-1.06504
95237334	rs118153362	5.90067e-10	-1.519	-0.0722419	0.000133271	-1.87862	-0.132748	0.000133432	-1.87862	-0.132642
95237458	rs7305918	2.97159e-07	5.80723	-1.17668	6.18569e-05	-1.69642	-1.0825	6.1926e-05	-1.69649	-1.08242
95237500	rs7136771	2.80516e-08	3.49751	-1.22718	0.00015043	-0.675974	-1.21428	0.000150476	-0.676801	-1.21425
95237725	rs4562890	2.00246e-10	-1.66068	-1.01125	5.63132e-05	-1.79345	-1.07937	5.63832e-05	-1.79331	-1.07937
95237838	rs4644691	2.98269e-07	5.80723	-1.17295	6.22339e-05	-1.69642	-1.07643	6.23036e-05	-1.69649	-1.07635
95238056	rs6538556	6.51857e-09	1.9885	-1.17756	0.000197115	-0.536878	-1.08308	0.000197228	-0.537495	-1.083
95238120	rs6538557	2.99419e-07	5.80723	-1.1691	6.26208e-05	-1.69642	-1.07023	6.2691e-05	-1.69649	-1.07015
95238122	rs35869727	1.4421e-09	-0.69762	-1.96647e-10	0.000149109	-1.89907	-1.96647e-10	0.000149274	-1.89907	-1.96647e-10
95238217	rs6538558	1.99066e-10	-1.66422	-1.01362	5.63366e-05	-1.79107	-1.08134	5.64067e-05	-1.79093	-1.08134
95238259	rs34697807	1.88795e-09	-0.428228	-1.96647e-10	0.000257148	-1.3541	-1.96647e-10	0.00025736	-1.35437	-1.96647e-10
95238340	rs6538559	6.91315e-09	2.04427	-1.17456	0.000205053	-0.503785	-1.07669	0.000205169	-0.50441	-1.07661
95238848	rs138583999	8.99551e-10	-1.70498e-10	-1.16958	0.000302479	-1.70498e-10	-1.19173	0.00030282	-1.70498e-10	-1.19171
95238898	rs11107749	6.96446e-09	2.04671	-1.16961	0.00021566	-0.459022	-1.07102	0.000215782	-0.459641	-1.07094
95239005	rs7307348	7.12452e-09	2.07624	-1.17642	0.000217639	-0.441164	-1.07974	0.000217762	-0.441787	-1.07966
95239059	rs7136581	6.53003e-09	1.99093	-1.17824	0.000206095	-0.492644	-1.08277	0.000206214	-0.493256	-1.08268
95239177	rs75529224	2.25016e-09	0.974655	-1.22737	6.56677e-05	-1.50445	-1.21469	6.57116e-05	-1.50492	-1.21466
95239248	rs12816740	7.30948e-10	-1.37713	-1.96647e-10	0.000326182	-1.11629	-1.96647e-10	0.000326584	-1.11616	-1.96647e-10
95239491	rs138705889	8.50507e-10	-1.70498e-10	-1.22564	0.000290827	-1.70498e-10	-1.23102	0.00029115	-1.70498e-10	-1.23101
95239540	rs6538560	4.41749e-10	-0.837724	-1.04301	0.000108264	-1.11933	-1.09984	0.000108377	-1.11939	-1.09985
95239546	rs6538561	1.90305e-10	-1.69255	-1.03029	5.67292e-05	-1.77032	-1.09513	5.68005e-05	-1.77017	-1.09513
95239591	rs7137067	2.22813e-07	5.53033	-1.18772	7.81584e-05	-1.44349	-1.10152	7.82336e-05	-1.4437	-1.10145
95239666	rs149381280	1.01375e-09	-1.05006	-1.96647e-10	0.000278092	-1.27579	-1.96647e-10	0.000278296	-1.27617	-1.96647e-10
95239675	rs7958027	4.41749e-10	-0.837724	-1.04301	0.000108264	-1.11933	-1.09984	0.000108377	-1.11939	-1.09985
95239702	rs35897721	1.50825e-09	-0.652767	-1.96647e-10	0.000149213	-1.89837	-1.96647e-10	0.000149381	-1.89835	-1.96647e-10
95239921	rs12582610	2.37721e-09	1.03453	-1.23232	6.93895e-05	-1.46965	-1.19436	6.94337e-05	-1.47016	-1.19432
95240375	rs7961801	2.62241e-09	1.13242	-1.23205	7.27119e-05	-1.4317	-1.18554	7.2757e-05	-1.43223	-1.1855
95241257	rs11107750	4.93463e-10	-1.77003	-1.96647e-10	0.000154666	-1.86248	-1.96647e-10	0.000154825	-1.86256	-1.96647e-10
95241403	rs4761690	1.44074e-07	5.09132	-1.18472	7.49067e-05	-1.49094	-1.09656	7.49801e-05	-1.49114	-1.09649
95241457	rs112585562	2.51225e-09	1.06908	-1.21162	8.48093e-05	-1.23262	-1.23072	8.48493e-05	-1.23326	-1.23072
95241545	rs1972796	6.74105e-10	-0.249932	-1.20816	8.41445e-05	-1.32489	-1.14632	8.42044e-05	-1.32533	-1.14627
95241574	rs34146498	1.02276e-09	-1.04122	-1.96647e-10	0.000170795	-1.76328	-1.96647e-10	0.000170964	-1.7634	-1.96647e-10
95241657	rs73216050	9.56679e-10	-1.10801	-1.96647e-10	0.000217685	-1.5207	-1.96647e-10	0.000217929	-1.52068	-1.96647e-10
95241893	rs148304572	1.14776e-09	-1.70498e-10	-0.925909	0.000372616	-1.70498e-10	-0.983198	0.000373055	-1.70498e-10	-0.983127
95242199	rs10859769	8.89968e-10	-1.18029	-1.96647e-10	0.000157578	-1.84383	-1.96647e-10	0.000157739	-1.84391	-1.96647e-10
95242384	rs1025546	3.30593e-08	3.0607	-0.626118	0.000346732	-0.521628	-0.533565	0.00034711	-0.521769	-0.53344
95242494	rs67460164	8.81723e-10	-1.1896	-1.96647e-10	0.000157175	-1.84638	-1.96647e-10	0.000157336	-1.84647	-1.96647e-10
95242805	rs71458561	1.47286e-09	-0.676514	-1.96647e-10	0.00015031	-1.89104	-1.96647e-10	0.000150488	-1.89097	-1.96647e-10
95243668	rs7974176	6.0907e-10	-1.42138	-0.13816	0.000135358	-1.61827	-0.377549	0.000135496	-1.61834	-0.377563
95244543	rs150271830	4.81569e-09	0.50816	-1.96647e-10	0.000864902	-0.14113	-1.96647e-10	0.000866021	-0.140943	-1.96647e-10
95244852	rs7131818	2.72121e-09	1.08323	-1.14587	8.64661e-05	-1.2259	-1.21809	8.65038e-05	-1.22655	-1.21812
95245364	rs116779059	1.42663e-09	-0.708405	-1.96647e-10	0.00014995	-1.89344	-1.96647e-10	0.000150125	-1.89338	-1.96647e-10
95245689	rs12578185	5.84747e-10	-0.499691	-1.1006	8.45911e-05	-1.26863	-1.19729	8.46211e-05	-1.26934	-1.19733
95245811	rs12578440	5.11247e-10	-0.576979	-1.15764	7.83802e-05	-1.32014	-1.22203	7.84117e-05	-1.32083	-1.22205
95245848	rs10745705	1.81053e-10	-1.79132	-0.981367	6.34597e-05	-1.69899	-1.05435	6.35409e-05	-1.69882	-1.05435
95246012	rs12368474	1.45431e-09	-0.68919	-1.96647e-10	0.00015016	-1.89204	-1.96647e-10	0.000150336	-1.89198	-1.96647e-10
95246307	rs11107754	6.70091e-10	-0.280165	-1.1839	0.000118259	-1.00484	-1.12603	0.000118375	-1.00502	-1.12597
95246844	rs7294961	2.7922e-10	-1.11022	-1.22926	4.99889e-05	-1.7768	-1.21514	5.00391e-05	-1.7769	-1.21514
95247015	rs28647200	4.85244e-09	0.574744	-0.0589828	0.000132415	-1.79576	-0.222043	0.000132562	-1.79574	-0.22206
95247296	rs28664187	5.30077e-09	0.404475	0.199657	0.000163119	-1.82815	0.0188813	0.000163299	-1.82813	0.0188627
95247662	rs59773107	3.03374e-09	1.20474	-1.15867	9.87917e-05	-1.08741	-1.22333	9.88285e-05	-1.08812	-1.22335
95247759	rs7312282	4.1631e-08	3.2323	-0.567173	0.000406941	-0.425585	-0.469492	0.000407384	-0.425752	-0.469343
95248171	rs4761691	6.74836e-06	8.92125	-1.16791	0.000126694	-1.01595	-1.04601	0.000126827	-1.01599	-1.04603
95248407	rs12318898	3.77083e-10	-0.864602	-1.17441	4.96218e-05	-1.82104	-1.17827	4.96843e-05	-1.82089	-1.17827
95248549	rs10859770	1.46039e-10	-1.80514	-1.18246	6.67013e-05	-1.51787	-1.18565	6.6805e-05	-1.51742	-1.18565
95248564	rs10745706	3.59437e-10	-1.15625	-0.930688	6.2256e-05	-1.75772	-1.01478	6.23173e-05	-1.75782	-1.01479
95248719	rs7487905	1.46927e-10	-1.80118	-1.18036	6.73804e-05	-1.50994	-1.18345	6.74854e-05	-1.50949	-1.18345
95248753	rs147139584	2.87105e-09	-0.00904246	-1.96647e-10	0.000320897	-1.13263	-1.96647e-10	0.000321201	-1.13278	-1.96647e-10
95248754	rs11107755	1.39118e-09	-0.733568	-1.96647e-10	0.000149878	-1.89392	-1.96647e-10	0.000150053	-1.89386	-1.96647e-10
95248858	rs2886765	3.88843e-10	-1.08631	-0.921991	6.09707e-05	-1.78597	-1.00738	6.10315e-05	-1.78607	-1.00739
95248881	rs117041355	6.07633e-10	-1.5619	-1.96647e-10	0.000835686	-0.175493	-1.96647e-10	0.000837216	-0.17477	-1.96647e-10
95248995	rs2366797	3.63175e-10	-0.886593	-1.19	4.60031e-05	-1.88272	-1.19232	4.60574e-05	-1.88265	-1.19231
95249113	rs11107756	4.60887e-09	1.68926	-1.225	6.29723e-05	-1.53362	-1.22743	6.30475e-05	-1.53355	-1.22741
95249212	rs12427002	9.69709e-10	0.060815	-1.15529	9.07785e-05	-1.31192	-1.0834	9.08836e-05	-1.31194	-1.08333
95249281	rs10859771	3.45812e-10	-1.08631	-1.03927	5.54376e-05	-1.78597	-1.10252	5.54936e-05	-1.78607	-1.10252
95249441	rs7312229	3.48516e-10	-1.07852	-1.03927	5.52781e-05	-1.78885	-1.10252	5.53341e-05	-1.78895	-1.10252
95249764	rs61935443	1.04905e-05	9.36413	-1.16963	0.00014091	-0.906682	-1.04894	0.000141056	-0.906733	-1.04896
95249957	rs17318977	6.59215e-10	-1.48043	-1.96647e-10	0.000725485	-0.316905	-1.96647e-10	0.000726201	-0.317024	-1.96647e-10
95249995	rs10507044	4.08585e-09	1.57174	-1.22793	7.25524e-05	-1.39509	-1.22435	7.26402e-05	-1.395	-1.22433
95250016	rs10777637	3.42745e-10	-1.09406	-1.04043	5.56501e-05	-1.78305	-1.10161	5.57063e-05	-1.78315	-1.10161
95250017	rs10777638	3.42745e-10	-1.09406	-1.04043	5.56501e-05	-1.78305	-1.10161	5.57063e-05	-1.78315	-1.10161
95250098	rs17023366	2.95097e-09	1.18361	-1.16519	9.00586e-05	-1.17777	-1.22551	9.00966e-05	-1.17844	-1.22553
95250438	rs6538562	3.5019e-10	-1.08631	-1.02669	5.6123e-05	-1.78597	-1.09023	5.61798e-05	-1.78607	-1.09023
95250533	rs6538563	3.15384e-10	-1.19369	-1.02399	5.8916e-05	-1.74068	-1.08695	5.89743e-05	-1.7408	-1.08695
95250540	rs6538564	3.45481e-10	-1.10254	-1.02399	5.66559e-05	-1.7798	-1.08695	5.67128e-05	-1.7799	-1.08695
95250544	rs10859772	3.53224e-09	1.41704	-1.21882	5.77864e-05	-1.61633	-1.23066	5.78544e-05	-1.61627	-1.23065
95251293	rs11107758	1.64785e-09	-0.564249	-1.96647e-10	0.000152032	-1.87965	-1.96647e-10	0.000152217	-1.87954	-1.96647e-10
95251706	rs11107759	1.79457e-10	-1.69455	-1.08699	6.92878e-05	-1.47547	-1.19001	6.9307e-05	-1.47626	-1.19005
95251851	rs10859773	2.79986e-10	-1.12129	-1.21545	0.000116375	-0.975647	-1.17128	0.000116443	-0.976213	-1.17124
95251873	rs10777639	2.23032e-10	-1.80437	-0.759792	7.84242e-05	-1.68021	-0.861399	7.85238e-05	-1.68003	-0.861416
95252088	rs10507045	3.89888e-09	1.46674	-1.16977	0.000194185	-0.532585	-1.10235	0.000194433	-0.532483	-1.10228
95252414	rs10735325	2.0572e-10	-1.81928	-0.825682	7.61383e-05	-1.65595	-0.915247	7.62371e-05	-1.65576	-0.915246
95252419	rs111938565	5.94055e-10	-0.464384	-1.12012	8.58676e-05	-1.24486	-1.20608	8.58972e-05	-1.24558	-1.20612
95252647	rs187787943	1.62883e-09	-1.70498e-10	-0.57586	0.000546528	-1.70498e-10	-0.600161	0.000547133	-1.70498e-10	-0.600159
95252701	rs10777640	4.09484e-08	3.17465	-0.526058	0.000416528	-0.449686	-0.422106	0.000416982	-0.449851	-0.421956
95252724	rs35506734	4.97069e-10	-1.76275	-1.96647e-10	0.000413791	-0.878386	-1.96647e-10	0.000414248	-0.878387	-1.96647e-10
95252884	rs10777641	4.1213e-08	3.17465	-0.519616	0.000419411	-0.449686	-0.415207	0.000419869	-0.449851	-0.415057
95253407	rs10507046	2.61266e-09	0.521996	-0.625348	9.03514e-05	-1.68066	-0.719376	9.04617e-05	-1.68055	-0.71938
95253859	rs143709527	1.26726e-09	-0.826859	-1.96647e-10	0.000240993	-1.41898	-1.96647e-10	0.000241112	-1.41959	-1.96647e-10
95254016	rs76077190	1.30763e-09	-1.70498e-10	-0.795505	0.000439233	-1.70498e-10	-0.818716	0.000439692	-1.70498e-10	-0.818778
95254083	rs145806097	4.48908e-10	-1.86466	-1.96647e-10	0.000170336	-1.76597	-1.96647e-10	0.000170516	-1.76602	-1.96647e-10
95254593	rs2117323	1.69413e-09	0.0726511	-0.6092	8.22624e-05	-1.78931	-0.704523	8.236e-05	-1.78922	-0.704527
95254728	rs11107761	7.40099e-09	0.937894	-1.96647e-10	0.00022857	-1.4719	-1.96647e-10	0.00022893	-1.47144	-1.96647e-10
95255132	rs3943776	5.18087e-10	-1.72133	-1.96647e-10	0.000249282	-1.38516	-1.96647e-10	0.000249535	-1.38525	-1.96647e-10
95255508	rs10859774	2.80344e-08	2.79697	-0.527259	0.000354543	-0.612513	-0.420404	0.000354933	-0.61267	-0.420253
95255568	rs10859775	2.68711e-08	2.76164	-0.534306	0.000345434	-0.630977	-0.427967	0.000345814	-0.631133	-0.427817
95255788	rs1434242	2.38741e-10	-1.8133	-0.682792	8.56142e-05	-1.66608	-0.787814	8.57249e-05	-1.66589	-0.787813
95256155	rs1122167	2.3841e-08	2.72995	-0.622266	0.000312107	-0.647478	-0.512922	0.000312453	-0.647633	-0.512765
95256219	rs1000703	1.60582e-09	0.188756	-0.778843	7.30914e-05	-1.76064	-0.851395	7.31793e-05	-1.76055	-0.851393
95256296	rs1000702	1.98907e-08	3.0903	-1.16377	0.000118844	-1.02951	-1.09642	0.000118954	-1.02977	-1.09635
95256684	rs10777642	1.93586e-08	2.51565	-0.616233	0.000299182	-0.696323	-0.506372	0.000299546	-0.69637	-0.506214
95256774	rs10777643	1.93586e-08	2.51565	-0.616233	0.000299182	-0.696323	-0.506372	0.000299546	-0.69637	-0.506214
95257106	rs10777644	1.93586e-08	2.51565	-0.616233	0.000299182	-0.696323	-0.506372	0.000299546	-0.69637	-0.506214
95257510	rs4761692	1.92422e-08	2.51565	-0.622266	0.000297228	-0.696323	-0.512922	0.00029759	-0.69637	-0.512765
95257744	rs60295477	2.59432e-09	1.06122	-1.17162	8.47897e-05	-1.23634	-1.22723	8.48279e-05	-1.23698	-1.22725
95258467	rs77680576	3.87983e-10	-1.47074	-0.539778	0.000120128	-1.37126	-0.743922	0.000120274	-1.37137	-0.743711
95258824	rs4761693	1.9127e-08	2.51565	-0.62827	0.000295296	-0.696323	-0.519443	0.000295655	-0.69637	-0.519287
95259045	rs57987670	6.13951e-10	-0.435518	-1.11604	8.81483e-05	-1.22028	-1.20444	8.81804e-05	-1.22099	-1.20448
95259193	rs10859776	2.55568e-10	-1.81718	-0.610806	9.14636e-05	-1.65957	-0.728236	9.15803e-05	-1.65938	-0.728256
95259232	rs59701840	6.55587e-10	-0.372183	-1.11376	9.16797e-05	-1.18213	-1.20332	9.17079e-05	-1.18289	-1.20335
95259286	rs75684198	3.85769e-10	-1.48618	-0.530052	0.000123246	-1.35382	-0.735749	0.000123395	-1.35392	-0.735537
95259323	rs10859777	2.55229e-10	-1.81851	-0.610806	9.16724e-05	-1.65729	-0.728236	9.17895e-05	-1.6571	-0.728256
95259700	rs1991929	2.60796e-10	-1.77649	-0.631242	8.46952e-05	-1.71806	-0.746624	8.48012e-05	-1.7179	-0.746643
95260034	rs1036321	1.83286e-08	3.00851	-1.16377	0.000120783	-1.01333	-1.09642	0.000120905	-1.0135	-1.09635
95260073	rs79546991	3.78536e-10	-1.48618	-0.54898	0.000121302	-1.35382	-0.751645	0.000121449	-1.35392	-0.751436
95260092	rs4761512	1.47552e-09	0.134614	-0.809325	7.13908e-05	-1.75629	-0.879288	7.14793e-05	-1.75616	-0.879286
95260137	rs892491	2.2213e-09	-0.221463	-0.0441646	0.000154552	-1.61162	-0.251596	0.000154761	-1.61136	-0.25161
95260257	rs61935444	4.02035e-09	0.548308	-0.220659	0.000116485	-1.77435	-0.371633	0.000116621	-1.77428	-0.371649
95260265	rs1434237	1.95496e-08	2.55002	-0.640783	0.000296589	-0.678355	-0.533042	0.000296949	-0.678402	-0.532888
95260288	rs1434238	2.49141e-10	-1.23829	-1.21517	0.000102657	-1.10356	-1.1688	0.000102722	-1.10408	-1.16875
95260442	rs1036322	7.51409e-10	-0.255051	-1.09447	0.000100399	-1.10118	-1.19341	0.000100425	-1.10199	-1.19345
95260623	rs12581014	1.84332e-09	-1.70498e-10	-0.45215	0.000672683	-1.70498e-10	-0.392471	0.000673458	-1.70498e-10	-0.392426
95260703	rs892492	1.94343e-08	2.55002	-0.646696	0.000294688	-0.678355	-0.539473	0.000295046	-0.678402	-0.539319
95260706	rs75609807	6.05388e-10	-1.56561	-1.96647e-10	0.000151817	-1.88107	-1.96647e-10	0.000151976	-1.88113	-1.96647e-10
95260991	rs78441838	4.83528e-10	-1.79037	-1.96647e-10	0.000458567	-0.775639	-1.96647e-10	0.000459196	-0.775373	-1.96647e-10
95261510	rs12320027	6.78512e-10	-0.349548	-1.10202	9.36706e-05	-1.16659	-1.19737	9.36982e-05	-1.16736	-1.19741
95263024	rs61935445	1.73674e-08	2.48484	-0.693964	0.000270564	-0.71238	-0.590859	0.000270889	-0.712426	-0.590715
95263140	rs116326461	4.95206e-10	-1.7665	-1.96647e-10	0.00015481	-1.86155	-1.96647e-10	0.00015497	-1.86162	-1.96647e-10
95263170	rs113231175	2.8402e-09	1.12921	-1.14905	8.82658e-05	-1.20396	-1.21943	8.83033e-05	-1.20462	-1.21945
95263197	rs61935446	1.8949e-08	2.58452	-0.706487	0.00028117	-0.660251	-0.604535	0.000281508	-0.660299	-0.604392
95263669	rs117377116	4.60501e-10	-1.66118	-0.17798	0.000119582	-1.88412	-0.235625	0.000119728	-1.88411	-0.235524
95263784	rs2366798	1.86494e-08	2.58514	-0.723044	0.000285667	-0.62628	-0.622639	0.000286012	-0.62632	-0.622498
95264034	rs61605666	5.22436e-10	-1.71297	-1.96647e-10	0.000151509	-1.8831	-1.96647e-10	0.000151669	-1.88315	-1.96647e-10
95264388	rs4761694	1.78121e-08	2.55064	-0.73448	0.000276983	-0.644631	-0.635157	0.000277318	-0.644671	-0.635017
95264735	rs11107764	1.82398e-08	2.58514	-0.745252	0.000278803	-0.62628	-0.646961	0.000279139	-0.62632	-0.646823
95264770	rs147473240	8.75339e-10	-1.70498e-10	-1.19686	0.000294969	-1.70498e-10	-1.21687	0.000295289	-1.70498e-10	-1.2169
95265012	rs61935447	7.85347e-09	1.01551	-0.0182697	0.000180204	-1.52035	-0.189309	0.000180441	-1.52012	-0.189326
95265218	rs10735326	2.13508e-10	-1.78569	-0.822109	7.26148e-05	-1.70649	-0.912091	7.27075e-05	-1.70632	-0.91209
95265412	rs12314217	7.8984e-10	-0.242168	-1.05748	0.000103423	-1.0922	-1.17272	0.000103448	-1.09301	-1.17277
95265622	rs116988257	1.15253e-09	-1.70498e-10	-0.92176	0.000417155	-1.70498e-10	-0.870288	0.000417652	-1.70498e-10	-0.870204
95265879	rs61935448	1.81152e-08	2.68597	-0.852939	0.000259411	-0.572297	-0.773033	0.000259717	-0.572338	-0.772922
95266180	rs1549991	2.13097e-10	-1.77146	-0.838264	7.55887e-05	-1.65209	-0.926346	7.569e-05	-1.65186	-0.926345
95266186	rs1549992	2.15443e-10	-1.75395	-0.844824	7.34434e-05	-1.67511	-0.932123	7.3541e-05	-1.67489	-0.932122
95266384	rs78096831	2.22653e-10	-1.88312	-0.68274	0.000189644	-0.79866	-0.859938	0.000189713	-0.799582	-0.85976
95267553	rs540575648	9.69297e-10	-1.70498e-10	-1.0949	0.000354	-1.70498e-10	-1.03445	0.000354426	-1.70498e-10	-1.03435
95268010	rs10859778	1.37356e-07	5.09119	-1.23234	6.79239e-05	-1.48508	-1.20028	6.80336e-05	-1.48456	-1.20029
95268114	rs2366799	8.58356e-10	-0.301211	-0.915245	0.000109948	-1.13324	-1.0705	0.000109975	-1.13403	-1.07057
95268546	rs71458562	1.32789e-09	-0.780128	-1.96647e-10	0.000149364	-1.89736	-1.96647e-10	0.000149534	-1.89732	-1.96647e-10
95269438	rs11107766	1.2274e-09	-0.858823	-1.96647e-10	0.000149104	-1.8991	-1.96647e-10	0.000149269	-1.8991	-1.96647e-10
95270058	rs12313402	8.48601e-10	-0.312641	-0.915245	0.000109082	-1.14115	-1.0705	0.000109109	-1.14193	-1.07057
95270066	rs7311571	2.57542e-10	-1.75674	-0.663553	8.6241e-05	-1.67162	-0.774983	8.63541e-05	-1.67139	-0.775002
95270105	rs7295463	2.57542e-10	-1.75674	-0.663553	8.6241e-05	-1.67162	-0.774983	8.63541e-05	-1.67139	-0.775002
95270259	rs117975679	8.75883e-10	-1.70498e-10	-1.19624	0.000296403	-1.70498e-10	-1.21203	0.000296732	-1.70498e-10	-1.21202
95270942	rs34495878	1.19931e-09	-0.881974	-1.96647e-10	0.000149109	-1.89907	-1.96647e-10	0.000149273	-1.89907	-1.96647e-10
95271002	rs12829789	5.90627e-10	-1.59029	-1.96647e-10	0.000251095	-1.37791	-1.96647e-10	0.000251385	-1.37787	-1.96647e-10
95271096	rs1968472	8.82993e-08	4.64908	-1.23207	6.45093e-05	-1.54316	-1.19378	6.46105e-05	-1.54268	-1.19379
95271532	rs1549993	2.55253e-10	-1.75395	-0.675267	8.49892e-05	-1.67511	-0.786114	8.51005e-05	-1.67489	-0.786133
95271856	rs1036323	2.37e-10	-1.75674	-0.746677	8.01323e-05	-1.67162	-0.848451	8.02372e-05	-1.67139	-0.84847
95272024	rs1036324	2.5142e-10	-1.75674	-0.68761	8.47735e-05	-1.67162	-0.792146	8.48863e-05	-1.67139	-0.792145
95272309	rs79753955	7.51266e-10	-0.430275	-0.91944	0.000100333	-1.22176	-1.07349	0.000100362	-1.2225	-1.07357
95272892	rs7308085	7.59641e-10	-0.419189	-0.91944	0.000101092	-1.21422	-1.07349	0.000101121	-1.21497	-1.07357
95272904	rs7308359	6.79451e-08	4.3866	-1.23162	6.10599e-05	-1.6023	-1.18959	6.11532e-05	-1.60187	-1.1896
95273510	rs7309211	1.25227e-09	0.392481	-1.23124	4.74833e-05	-1.81854	-1.22483	4.75205e-05	-1.81884	-1.22485
95274002	rs12321052	8.12285e-10	-0.371433	-0.900191	0.000105894	-1.18161	-1.05969	0.000105922	-1.18238	-1.05977
95274182	rs11107768	6.57224e-08	4.35292	-1.2312	6.07935e-05	-1.60958	-1.18668	6.0886e-05	-1.60915	-1.18669
95274678	rs11107769	5.79499e-09	0.693275	-1.96647e-10	0.000208574	-1.56345	-1.96647e-10	0.000208891	-1.56304	-1.96647e-10
95274809	rs74810229	6.3204e-10	-1.52252	-1.96647e-10	0.000606099	-0.496703	-1.96647e-10	0.000606944	-0.496414	-1.96647e-10
95274830	rs141103741	6.45869e-09	0.801707	-1.96647e-10	0.00132194	0.283109	-1.96647e-10	0.00132317	0.282934	-1.96647e-10
95275147	rs11107770	5.96134e-08	4.25578	-1.23162	5.93806e-05	-1.63019	-1.18959	5.947e-05	-1.62978	-1.1896
95276777	rs1549994	6.94848e-10	-0.472801	-0.954981	9.50787e-05	-1.25054	-1.09851	9.51083e-05	-1.25126	-1.09858
95276780	rs1549995	6.96595e-10	-0.484694	-0.940577	9.52738e-05	-1.25855	-1.08844	9.53036e-05	-1.25927	-1.08852
95276844	rs11107771	5.96134e-08	4.25578	-1.23162	5.93806e-05	-1.63019	-1.18959	5.947e-05	-1.62978	-1.1896
95277021	rs9668255	7.30466e-10	-0.497021	-0.880771	9.86223e-05	-1.26683	-1.04561	9.86527e-05	-1.26755	-1.0457
95277380	rs7961204	3.13029e-06	8.10576	-1.1206	5.48296e-05	-1.68347	-1.21605	5.49149e-05	-1.68302	-1.21605
95277647	rs4761697	2.27574e-10	-1.71873	-0.825273	7.18284e-05	-1.71458	-0.914886	7.19223e-05	-1.71438	-0.914885
95277724	rs148457542	1.00038e-09	-1.70498e-10	-1.06334	0.000327905	-1.70498e-10	-1.11102	0.00032825	-1.70498e-10	-1.11107
95278015	rs4761698	2.98179e-10	-1.41274	-0.861038	6.48598e-05	-1.78073	-0.950789	6.49314e-05	-1.78071	-0.950807
95278384	rs10859779	1.36406e-06	7.38163	-1.22713	7.82477e-05	-1.37507	-1.1688	7.83937e-05	-1.3743	-1.16881
95278571	rs2366800	6.61013e-08	4.35492	-1.22745	5.94646e-05	-1.5986	-1.21976	5.95563e-05	-1.59816	-1.21977
95279595	rs143355523	5.05401e-10	-1.74612	-1.96647e-10	0.000165962	-1.79198	-1.96647e-10	0.000166142	-1.79201	-1.96647e-10
95279743	rs12372328	6.24596e-09	0.768215	-1.96647e-10	0.000214348	-1.53615	-1.96647e-10	0.000214677	-1.53572	-1.96647e-10
95280713	rs10777647	1.6253e-10	-1.87669	-1.00392	5.99593e-05	-1.81683	-0.993247	5.99967e-05	-1.8172	-0.993359
95280752	rs12367920	3.0617e-08	3.58831	-1.23047	5.37749e-05	-1.71882	-1.20012	5.38489e-05	-1.71855	-1.20012
95281151	rs11107772	6.37328e-08	4.32269	-1.23171	5.91032e-05	-1.61606	-1.2084	5.91931e-05	-1.61564	-1.20841
95281168	rs71458563	5.38261e-09	0.619454	-1.96647e-10	0.000203175	-1.58968	-1.96647e-10	0.000203481	-1.58928	-1.96647e-10
95281319	rs9668990	1.62831e-10	-1.87153	-1.00724	5.92123e-05	-1.82711	-0.995505	5.92505e-05	-1.82746	-0.995622
95281404	rs9668088	1.61806e-10	-1.87413	-1.01095	5.92465e-05	-1.82273	-0.999311	5.92841e-05	-1.82308	-0.999426
95282000	rs11107773	7.19108e-08	4.44016	-1.22845	6.12966e-05	-1.56988	-1.21814	6.139e-05	-1.56946	-1.21814
95282601	rs10859780	7.21687e-08	4.43704	-1.22175	6.1358e-05	-1.55926	-1.22776	6.14519e-05	-1.55883	-1.22776
95282986	rs148478976	2.66341e-09	-0.0841117	-1.96647e-10	0.000410727	-0.885817	-1.96647e-10	0.000411184	-0.88581	-1.96647e-10
95283447	rs12827892	6.22218e-09	0.764401	-1.96647e-10	0.000204176	-1.58477	-1.96647e-10	0.000204488	-1.58434	-1.96647e-10
95283552	rs12828112	6.29271e-09	0.775673	-1.96647e-10	0.000204969	-1.58089	-1.96647e-10	0.000205284	-1.58046	-1.96647e-10
95283943	rs892493	8.26816e-08	4.56904	-1.21777	6.49631e-05	-1.49971	-1.23022	6.5066e-05	-1.49923	-1.23022
95284380	rs113060532	7.47703e-10	-1.35447	-1.96647e-10	0.000163865	-1.8047	-1.96647e-10	0.000164059	-1.80463	-1.96647e-10
95284561	rs10777648	8.74349e-09	2.03877	-0.934184	0.000149195	-0.902833	-0.995656	0.000149256	-0.903442	-0.995744
95284635	rs10745707	5.6973e-07	6.25928	-0.977837	6.15233e-05	-1.70283	-1.0815	6.16013e-05	-1.70269	-1.08147
95284718	rs117044493	5.96939e-10	-1.57966	-1.96647e-10	0.000438639	-0.820069	-1.96647e-10	0.00043933	-0.819601	-1.96647e-10
95284726	rs10745708	4.96965e-07	6.1204	-0.975598	6.03514e-05	-1.72387	-1.07969	6.04274e-05	-1.72374	-1.07967
95284830	rs149217842	9.12202e-10	-1.70498e-10	-1.15561	0.00031641	-1.70498e-10	-1.14671	0.000316769	-1.70498e-10	-1.14668
95284857	rs10859781	5.68456e-07	6.27264	-0.99344	6.11812e-05	-1.6963	-1.0936	6.126e-05	-1.69614	-1.09358
95284883	rs10859782	5.59247e-07	6.25928	-0.996408	6.06549e-05	-1.70283	-1.09571	6.07317e-05	-1.70269	-1.09569
95285064	rs11107774	5.1262e-07	6.16815	-0.992334	5.99934e-05	-1.71675	-1.09276	6.00691e-05	-1.71662	-1.09274
95285226	rs12817184	4.9924e-09	0.544197	-1.96647e-10	0.000189891	-1.6573	-1.96647e-10	0.000190172	-1.65692	-1.96647e-10
95285339	rs10859783	1.09554e-07	4.56904	-0.936341	7.66157e-05	-1.49971	-1.06523	7.67394e-05	-1.49923	-1.06521
95285404	rs11610936	1.03369e-08	1.33118	-0.0591806	0.000186848	-1.45838	-0.215072	0.000187095	-1.45813	-0.215108
95285575	rs34127959	4.89158e-09	0.523795	-1.96647e-10	0.000188681	-1.66369	-1.96647e-10	0.000188959	-1.66332	-1.96647e-10
95285801	rs1019981	3.49495e-10	-0.893432	-1.22155	4.48795e-05	-1.8791	-1.22067	4.49266e-05	-1.87916	-1.22067
95286073	rs76703011	1.27763e-08	1.11504	0.368835	0.000326365	-1.21075	0.0950159	0.000326435	-1.2114	0.0947763
95286400	rs76542670	1.68138e-09	-1.70498e-10	-0.544104	0.000643846	-1.70498e-10	-0.436287	0.000644566	-1.70498e-10	-0.436275
95287489	rs71458564	4.46509e-09	0.43257	-1.96647e-10	0.000183502	-1.69152	-1.96647e-10	0.000183768	-1.69118	-1.96647e-10
95287815	rs145607043	9.39226e-10	-1.12642	-1.96647e-10	0.000165866	-1.79256	-1.96647e-10	0.000166012	-1.79279	-1.96647e-10
95288047	rs10745709	5.34405e-07	6.16255	-0.945117	6.20495e-05	-1.71759	-1.05822	6.21279e-05	-1.71746	-1.0582
95288264	rs116941605	5.14922e-10	-1.72746	-1.96647e-10	0.000270216	-1.30452	-1.96647e-10	0.000270466	-1.3047	-1.96647e-10
95288610	rs7963173	1.41117e-10	-1.80433	-1.21755	4.4347e-05	-1.89413	-1.21757	4.43987e-05	-1.89408	-1.21757
95288655	rs12308015	3.02495e-09	-0.593172	0.636347	0.000395883	-1.2731	0.350477	0.000395932	-1.27383	0.350217
95288926	rs10859784	1.31825e-07	4.66871	-0.850958	8.41268e-05	-1.47465	-0.996766	8.42641e-05	-1.47416	-0.996738
95289170	rs1972795	1.90731e-10	-1.89383	-0.826774	0.000161269	-0.837336	-0.983335	0.000161336	-0.838174	-0.983187
95289731	rs1434239	1.42813e-10	-1.79582	-1.21412	4.46075e-05	-1.8923	-1.21354	4.46598e-05	-1.89224	-1.21354
95289892	rs61937468	1.47162e-08	1.50454	0.120685	0.000236927	-1.39291	-0.0430805	0.000237243	-1.39264	-0.0431224
95290436	rs10745710	1.44914e-10	-1.7784	-1.21693	4.42951e-05	-1.89593	-1.21694	4.43462e-05	-1.89588	-1.21694
95290966	rs56067379	5.42919e-10	-0.45442	-1.22009	5.2677e-05	-1.73615	-1.20341	5.27126e-05	-1.73654	-1.20346
95290969	rs12306204	3.17014e-09	-0.656757	0.746814	0.000439342	-1.26366	0.44519	0.000439384	-1.26441	0.444929
95291005	rs10777649	3.21523e-10	-0.96897	-1.22943	4.38993e-05	-1.89291	-1.22894	4.39465e-05	-1.89294	-1.22893
95291073	rs10777650	1.46194e-10	-1.77385	-1.2127	4.44833e-05	-1.89662	-1.21201	4.45343e-05	-1.89658	-1.21201
95292545	rs79436282	2.85098e-10	-1.81606	-0.502586	9.88893e-05	-1.6864	-0.623346	9.9018e-05	-1.68621	-0.623344
95292646	rs35493346	1.93206e-09	-0.405135	-1.96647e-10	0.000149809	-1.89439	-1.96647e-10	0.000149976	-1.89438	-1.96647e-10
95292788	rs78342786	2.93916e-10	-1.7901	-0.498084	9.56939e-05	-1.72336	-0.619233	9.58168e-05	-1.72318	-0.619231
95292846	rs35090008	1.53182e-09	-0.148397	-0.488866	9.74979e-05	-1.71315	-0.610762	9.76072e-05	-1.71315	-0.61075
95292948	rs7304048	6.59571e-10	-1.47989	-1.96647e-10	0.000149453	-1.89676	-1.96647e-10	0.000149621	-1.89674	-1.96647e-10
95293134	rs7304310	6.47966e-10	-1.49764	-1.96647e-10	0.000149281	-1.89792	-1.96647e-10	0.000149448	-1.8979	-1.96647e-10
95293479	rs67659855	3.64793e-07	4.35463	0.480982	0.000315541	-1.33811	0.188649	0.000315634	-1.33862	0.188353
95293538	rs11608510	3.21356e-10	-0.966725	-1.2322	4.83054e-05	-1.79838	-1.22782	4.83465e-05	-1.79862	-1.22784
95293731	rs11608541	1.14161e-08	1.52144	-0.150136	0.000185179	-1.38638	-0.296039	0.000185427	-1.38611	-0.296077
95293808	rs11612585	3.19658e-10	-0.972019	-1.2322	4.83916e-05	-1.7968	-1.22762	4.84328e-05	-1.79704	-1.22764
95294283	rs11107776	1.4081e-07	4.67144	-0.787744	9.14084e-05	-1.42828	-0.960133	9.15581e-05	-1.42776	-0.960122
95294492	rs11107777	6.89459e-10	-0.733377	-0.702191	6.90811e-05	-1.89614	-0.772324	6.91599e-05	-1.89611	-0.772319
95294739	rs150525372	4.14178e-09	0.357406	-1.96647e-10	0.000438713	-0.8199	-1.96647e-10	0.000439125	-0.820067	-1.96647e-10
95294790	rs11107778	1.14154e-09	-0.296265	-0.635079	7.08784e-05	-1.89897	-0.743808	7.09571e-05	-1.89897	-0.743806
95294854	rs58230136	4.54451e-07	4.51658	0.538794	0.000363281	-1.25828	0.249713	0.000363385	-1.25883	0.249436
95295081	rs10859785	1.27449e-07	4.57174	-0.787744	8.90261e-05	-1.45468	-0.960133	8.91706e-05	-1.45418	-0.960122
95295174	rs10735327	1.54634e-10	-1.75997	-1.17045	4.63077e-05	-1.89905	-1.16939	4.63594e-05	-1.89904	-1.16939
95295339	rs74680217	1.91354e-10	-1.89455	-0.822798	0.000156899	-0.867929	-0.980217	0.000156969	-0.868733	-0.980068
95295456	rs10777651	1.55327e-10	-1.76477	-1.16117	4.67673e-05	-1.8989	-1.15966	4.68197e-05	-1.89889	-1.15966
95295510	rs10859786	1.54451e-10	-1.76949	-1.16211	4.68877e-05	-1.89866	-1.15733	4.6941e-05	-1.89864	-1.15731
95295635	rs34120337	2.24126e-07	3.81912	0.529363	0.000294785	-1.49955	0.282049	0.000294879	-1.49999	0.281703
95295840	rs7489315	8.52723e-10	-0.000366353	-1.22267	4.54092e-05	-1.87991	-1.20813	4.54523e-05	-1.88002	-1.20817
95295988	rs10859787	1.41541e-09	-0.251197	-0.465106	9.48348e-05	-1.8979	-0.453704	9.49217e-05	-1.89787	-0.453933
95296136	rs7484322	1.04852e-09	-0.155696	-0.860648	5.70838e-05	-1.85388	-1.00534	5.71588e-05	-1.85365	-1.00537
95296440	rs7301569	5.01565e-10	-1.75374	-1.96647e-10	0.000156255	-1.85225	-1.96647e-10	0.000156415	-1.85234	-1.96647e-10
95296447	rs76812851	5.97056e-09	-0.279228	1.00235	0.000337393	-1.78553	0.703026	0.000337536	-1.7858	0.702625
95296558	rs6538566	1.31962e-10	-1.86263	-1.22633	4.61838e-05	-1.87334	-1.19777	4.62397e-05	-1.87321	-1.19781
95297025	rs34570092	1.88777e-09	-0.428321	-1.96647e-10	0.000149134	-1.8989	-1.96647e-10	0.000149299	-1.8989	-1.96647e-10
95297039	rs61937472	2.91451e-10	-1.76151	-0.535094	0.000162092	-1.22138	-0.594207	0.000162119	-1.2224	-0.594125
95297064	rs7970128	1.34994e-10	-1.84048	-1.22576	4.56181e-05	-1.88699	-1.19645	4.56716e-05	-1.88689	-1.19648
95297077	rs117871560	9.25974e-10	-1.70498e-10	-1.14063	0.000307378	-1.70498e-10	-1.17567	0.000307706	-1.70498e-10	-1.17571
95297852	rs7302574	2.7637e-10	-1.8301	-0.51963	0.000103362	-1.50817	-0.757339	0.00010349	-1.50798	-0.757399
95297883	rs12833864	8.46784e-09	1.07256	-1.96647e-10	0.000168269	-1.77818	-1.96647e-10	0.000168444	-1.77825	-1.96647e-10
95298092	rs11107779	6.35134e-09	-0.131569	0.916515	0.000326926	-1.73527	0.621252	0.000327046	-1.7356	0.620851
95298305	rs7484378	5.19921e-10	-1.7178	-1.96647e-10	0.000153576	-1.86955	-1.96647e-10	0.000153735	-1.86962	-1.96647e-10
95298342	rs7132542	2.43324e-10	-1.69563	-0.781445	9.04187e-05	-1.6869	-0.71239	9.0538e-05	-1.68654	-0.712542
95298675	rs10777652	1.38456e-10	-1.80935	-1.23157	4.91674e-05	-1.79442	-1.21409	4.92306e-05	-1.79422	-1.21412
95298846	rs10859788	2.71135e-10	-1.84531	-0.52355	9.91153e-05	-1.54567	-0.761795	9.92352e-05	-1.54549	-0.761872
95298903	rs6538567	2.71135e-10	-1.84531	-0.52355	9.91153e-05	-1.54567	-0.761795	9.92352e-05	-1.54549	-0.761872
95299142	rs11107780	6.21049e-09	1.64107	-0.878547	5.74532e-05	-1.83823	-1.01454	5.75321e-05	-1.83793	-1.01458
95299749	rs2114335	3.2222e-10	-1.73566	-0.460582	9.08601e-05	-1.81195	-0.582475	9.09678e-05	-1.81183	-0.582516
95300076	rs12367145	2.72843e-10	-1.84531	-0.517267	9.96243e-05	-1.54567	-0.756674	9.97447e-05	-1.54549	-0.756751
95300225	rs1896102	8.83462e-10	-0.00145828	-1.18617	0.000109493	-0.984686	-1.2232	0.000109662	-0.984234	-1.22321
95300385	rs1896101	2.75001e-10	-1.84531	-0.509392	0.0001002	-1.54567	-0.750914	0.000100321	-1.54549	-0.750993
95300401	rs1896100	2.75921e-10	-1.84197	-0.509392	0.000101053	-1.53718	-0.750914	0.000101176	-1.537	-0.750993
95300482	rs140870847	1.32269e-09	-1.70498e-10	-0.784054	0.0004329	-1.70498e-10	-0.833239	0.000433359	-1.70498e-10	-0.833284
95300672	rs1896099	2.75007e-10	-1.84531	-0.509368	0.000100269	-1.54567	-0.750227	0.00010039	-1.54549	-0.750305
95301086	rs11107781	5.6956e-09	1.54971	-0.873733	5.69753e-05	-1.8497	-1.01143	5.70518e-05	-1.84942	-1.01147
95301435	rs117314610	9.57109e-10	-1.70498e-10	-1.10756	0.000341072	-1.70498e-10	-1.07165	0.000341455	-1.70498e-10	-1.07164
95301549	rs73366777	6.45438e-10	-0.897145	-0.604401	0.000550666	0.0546563	-0.647274	0.000550428	0.0530536	-0.647209
95301653	rs7965624	2.84722e-10	-1.82918	-0.490786	9.57841e-05	-1.60662	-0.735032	9.5901e-05	-1.60642	-0.735111
95301969	rs7303879	1.70524e-08	2.95753	-1.18496	0.000208521	-0.341624	-1.22208	0.000208756	-0.341596	-1.22209
95302211	rs34711963	3.13388e-09	0.0785507	-1.96647e-10	0.000175052	-1.73866	-1.96647e-10	0.000175306	-1.73832	-1.96647e-10
95302400	rs71458566	8.62794e-09	1.09129	-1.96647e-10	0.00016891	-1.77438	-1.96647e-10	0.000169085	-1.77445	-1.96647e-10
95302636	rs2114334	3.12838e-10	-1.7385	-0.487284	8.88491e-05	-1.80985	-0.606958	8.89546e-05	-1.80973	-0.606998
95302658	rs11107782	6.13081e-09	-0.249674	0.99928	0.000338464	-1.7776	0.698273	0.000338591	-1.77789	0.697831
95303206	rs12426722	1.27902e-08	1.62113	-0.136177	0.000178682	-1.42161	-0.296522	0.000178915	-1.4214	-0.296543
95303234	rs76055485	3.12838e-10	-1.7385	-0.487284	8.88491e-05	-1.80985	-0.606958	8.89546e-05	-1.80973	-0.606998
95303460	rs9308299	2.71343e-10	-1.85237	-0.515719	9.79226e-05	-1.56416	-0.755411	9.80406e-05	-1.56398	-0.755489
95303466	rs74852906	3.12838e-10	-1.7385	-0.487284	8.88491e-05	-1.80985	-0.606958	8.89546e-05	-1.80973	-0.606998
95303561	rs2052741	8.27859e-10	-0.0669589	-1.18567	0.000104683	-1.02998	-1.22283	0.000104844	-1.02954	-1.22284
95303923	rs149115498	1.38531e-09	-0.737797	-1.96647e-10	0.00017998	-1.7109	-1.96647e-10	0.000180158	-1.71102	-1.96647e-10
95304018	rs78744742	5.01565e-10	-1.75374	-1.96647e-10	0.000156255	-1.85225	-1.96647e-10	0.000156415	-1.85234	-1.96647e-10
95304531	rs12372422	4.83701e-09	0.512578	-1.96647e-10	0.000228065	-1.47412	-1.96647e-10	0.00022844	-1.47358	-1.96647e-10
95304634	rs7964408	2.64776e-10	-1.85237	-0.540217	9.59889e-05	-1.56416	-0.775357	9.61046e-05	-1.56398	-0.775433
95304715	rs12372471	9.95452e-10	-1.06828	-1.96647e-10	0.000153559	-1.86966	-1.96647e-10	0.000153713	-1.86977	-1.96647e-10
95305069	rs11107783	2.62586e-10	-1.8489	-0.551993	9.59527e-05	-1.55497	-0.784917	9.60687e-05	-1.5548	-0.784992
95305154	rs11107784	2.64215e-10	-1.8489	-0.545808	9.64354e-05	-1.55497	-0.779898	9.6552e-05	-1.5548	-0.779973
95305224	rs2162328	2.64215e-10	-1.8489	-0.545808	9.64354e-05	-1.55497	-0.779898	9.6552e-05	-1.5548	-0.779973
95305369	rs11610378	2.61676e-10	-1.85237	-0.551993	9.50756e-05	-1.56416	-0.784917	9.51903e-05	-1.56398	-0.784992
95305572	rs11107785	3.47373e-10	-1.69118	-0.429897	0.000115868	-1.62808	-0.523221	0.000115935	-1.62838	-0.523439
95305830	rs6538568	2.6007e-10	-1.85237	-0.55815	9.46023e-05	-1.56416	-0.789907	9.47166e-05	-1.56398	-0.789982
95305911	rs144814850	3.05009e-10	-1.74662	-0.504514	8.80051e-05	-1.80362	-0.622736	8.811e-05	-1.80349	-0.622776
95305937	rs6538569	2.6007e-10	-1.85237	-0.55815	9.46023e-05	-1.56416	-0.789907	9.47166e-05	-1.56398	-0.789982
95305989	rs6538570	2.6007e-10	-1.85237	-0.55815	9.46023e-05	-1.56416	-0.789907	9.47166e-05	-1.56398	-0.789982
95306090	rs71458567	4.5658e-09	0.454874	-1.96647e-10	0.000222651	-1.49814	-1.96647e-10	0.000223015	-1.49761	-1.96647e-10
95306144	rs7956744	2.57618e-10	-1.85572	-0.564278	9.32853e-05	-1.57321	-0.794869	9.33978e-05	-1.57304	-0.794943
95306151	rs7956747	1.37111e-10	-1.84253	-1.20816	4.7221e-05	-1.8862	-1.16271	4.72757e-05	-1.8861	-1.16275
95306220	rs140851175	7.36687e-10	-1.36931	-1.96647e-10	0.000684364	-0.375256	-1.96647e-10	0.000685006	-0.375424	-1.96647e-10
95306538	rs7307539	2.62586e-10	-1.8489	-0.551993	9.59527e-05	-1.55497	-0.784917	9.60687e-05	-1.5548	-0.784992
95306657	rs7136464	2.57803e-10	-1.8489	-0.570378	9.4535e-05	-1.55497	-0.799802	9.46494e-05	-1.5548	-0.799876
95306696	rs4761513	2.55509e-10	-1.85237	-0.575843	9.32582e-05	-1.56416	-0.804217	9.33709e-05	-1.56398	-0.804291
95306798	rs75307801	7.33764e-10	-0.971664	-0.401623	0.000632727	-0.00265889	-0.451048	0.000632481	-0.00422781	-0.450974
95306894	rs117979751	3.0795e-10	-1.72401	-0.517524	8.55416e-05	-1.82011	-0.634637	8.56426e-05	-1.81999	-0.634677
95307094	rs116885672	1.26572e-09	-1.70498e-10	-0.828082	0.000461948	-1.70498e-10	-0.768293	0.000462471	-1.70498e-10	-0.768268
95307191	rs80089786	5.06077e-10	-1.74479	-1.96647e-10	0.000155495	-1.85713	-1.96647e-10	0.000155655	-1.85721	-1.96647e-10
95307355	rs10859793	1.35351e-10	-1.86003	-1.20357	4.80972e-05	-1.87545	-1.15507	4.81544e-05	-1.87532	-1.15512
95307795	rs7961470	2.55509e-10	-1.85237	-0.575843	9.32582e-05	-1.56416	-0.804217	9.33709e-05	-1.56398	-0.804291
95308072	rs6538573	2.43537e-10	-1.65355	-0.822657	8.32208e-05	-1.72757	-0.754682	8.33285e-05	-1.72724	-0.754819
95308093	rs7306940	2.53679e-10	-1.85956	-0.575843	9.31293e-05	-1.56554	-0.804217	9.3242e-05	-1.56536	-0.804291
95308117	rs7307359	2.54491e-10	-1.85637	-0.575843	9.39865e-05	-1.55638	-0.804217	9.41004e-05	-1.5562	-0.804291
95308203	rs7307394	2.63764e-10	-1.85594	-0.540481	9.70562e-05	-1.55293	-0.775521	9.71744e-05	-1.55275	-0.775595
95308232	rs149747141	1.04199e-09	-1.02259	-1.96647e-10	0.000163761	-1.80534	-1.96647e-10	0.000163945	-1.80532	-1.96647e-10
95308486	rs7307791	2.50045e-10	-1.85594	-0.593893	9.29481e-05	-1.55293	-0.818769	9.30615e-05	-1.55275	-0.818841
95309201	rs79958695	4.71994e-09	1.41384	-0.92576	5.39015e-05	-1.86476	-1.05183	5.39716e-05	-1.86453	-1.05186
95309266	rs11611498	2.4326e-10	-1.66989	-0.807448	8.59558e-05	-1.71164	-0.738272	8.60684e-05	-1.7113	-0.738411
95309290	rs11615519	3.74222e-10	-1.86243	-0.1842	0.000127729	-1.56886	-0.484971	0.000127884	-1.56869	-0.48504
95309486	rs117848143	4.36119e-10	-1.89356	-1.96647e-10	0.000162918	-1.8105	-1.96647e-10	0.00016311	-1.81043	-1.96647e-10
95309507	rs7976328	8.35055e-10	-0.197811	-1.04617	0.000107557	-1.08828	-1.13744	0.000107721	-1.08784	-1.13747
95309548	rs4761699	8.88625e-10	-1.70498e-10	-1.1818	0.000303039	-1.70498e-10	-1.18988	0.00030337	-1.70498e-10	-1.1899
95309644	rs4761700	3.62333e-10	-1.8652	-0.213709	0.000123187	-1.58018	-0.509855	0.000123337	-1.58001	-0.509923
95309820	rs6538574	2.3978e-10	-1.65464	-0.837115	8.21437e-05	-1.72497	-0.770304	8.22506e-05	-1.72464	-0.770438
95310384	rs7980428	3.55585e-10	-1.87581	-0.2219	0.000118186	-1.61477	-0.51672	0.000118329	-1.6146	-0.516787
95310400	rs7315994	1.15009e-08	1.60388	-0.225171	0.000163482	-1.42796	-0.379088	0.000163695	-1.42774	-0.379107
95310540	rs6538575	1.99807e-10	-1.63965	-1.03447	6.55227e-05	-1.73721	-0.984141	6.56085e-05	-1.73689	-0.984255
95310917	rs11107786	4.47955e-09	0.435802	-1.96647e-10	0.000220911	-1.50599	-1.96647e-10	0.00022127	-1.50547	-1.96647e-10
95311078	rs59003487	2.40934e-09	-1.70498e-10	-0.184367	0.000701151	-1.70498e-10	-0.351023	0.000701916	-1.70498e-10	-0.351037
95311209	rs59475764	1.15169e-08	1.63843	-0.258333	0.000160601	-1.41523	-0.409589	0.000160811	-1.41501	-0.409608
95311464	rs10777653	1.66103e-08	1.8857	-0.139393	0.000504061	-0.529247	-0.151802	0.000504898	-0.528434	-0.152061
95311669	rs11107787	4.59995e-09	1.41384	-0.951511	5.28539e-05	-1.86476	-1.07146	5.29227e-05	-1.86453	-1.07149
95312097	rs78297294	4.64486e-10	-1.83054	-1.96647e-10	0.000345848	-1.05775	-1.96647e-10	0.000345686	-1.05932	-1.96647e-10
95312417	rs9634216	1.33487e-10	-1.84567	-1.2318	4.44505e-05	-1.88463	-1.22474	4.45034e-05	-1.88453	-1.22476
95313113	rs4761514	2.02123e-10	-1.66022	-1.00237	6.90762e-05	-1.7202	-0.948338	6.91673e-05	-1.71986	-0.94846
95313261	rs11107789	4.40264e-09	0.418485	-1.96647e-10	0.000219351	-1.51307	-1.96647e-10	0.000219707	-1.51256	-1.96647e-10
95313296	rs61935662	4.14888e-09	1.33245	-0.973332	5.11967e-05	-1.88021	-1.08786	5.12608e-05	-1.88003	-1.0879
95313410	rs4761515	1.33487e-10	-1.84567	-1.2318	4.44505e-05	-1.88463	-1.22474	4.45034e-05	-1.88453	-1.22476
95313414	rs7298446	1.63095e-08	1.8566	-0.128579	0.000503777	-0.546727	-0.134886	0.000504619	-0.54592	-0.135129
95313516	rs67076948	9.84023e-09	1.22276	-1.96647e-10	0.000189434	-1.65971	-1.96647e-10	0.000189621	-1.65982	-1.96647e-10
95313638	rs11609833	1.00826e-09	-1.0555	-1.96647e-10	0.000880383	-0.123389	-1.96647e-10	0.00088002	-0.124907	-1.96647e-10
95313998	rs75088877	1.02454e-08	1.26311	-1.96647e-10	0.00019158	-1.64844	-1.96647e-10	0.000191769	-1.64856	-1.96647e-10
95314346	rs73218073	4.6554e-09	1.45958	-0.98527	5.17819e-05	-1.85996	-1.09674	5.18503e-05	-1.85972	-1.09678
95314530	rs12581946	2.09935e-10	-1.63808	-0.986602	6.89672e-05	-1.73845	-0.931667	6.90568e-05	-1.73813	-0.93179
95314748	rs144557149	1.32278e-09	-1.70498e-10	-0.783981	0.000430261	-1.70498e-10	-0.839355	0.000430684	-1.70498e-10	-0.839478
95314934	rs61935663	2.26779e-07	3.50012	0.860139	0.000454561	-1.35396	0.56955	0.000454785	-1.35417	0.569145
95315279	rs74987749	3.06245e-10	-1.72696	-0.520125	8.55094e-05	-1.8181	-0.637015	8.56105e-05	-1.81799	-0.637055
95315513	rs12817605	7.1075e-10	-1.2689	-0.136252	0.000225188	-1.34098	-0.145832	0.000225474	-1.34058	-0.146069
95315970	rs60082290	1.03263e-09	-1.03161	-1.96647e-10	0.000911357	-0.0888117	-1.96647e-10	0.000910967	-0.0903446	-1.96647e-10
95316219	rs77875802	2.96746e-10	-1.74133	-0.537273	8.50584e-05	-1.80772	-0.652684	8.51597e-05	-1.8076	-0.652723
95316317	rs35366311	1.15041e-08	1.61228	-0.233302	0.000148857	-1.51209	-0.388673	0.000148999	-1.51223	-0.388682
95316374	rs11107791	5.19219e-09	1.57068	-0.987246	5.22919e-05	-1.84716	-1.09975	5.23628e-05	-1.84688	-1.09978
95316433	rs7486054	1.34277e-10	-1.8393	-1.23228	4.4436e-05	-1.88768	-1.22202	4.44883e-05	-1.88759	-1.22204
95316494	rs6538576	2.0769e-09	0.647899	-0.980742	5.96252e-05	-1.88514	-0.930529	5.96731e-05	-1.88534	-0.930631
95316553	rs57140437	4.43341e-09	-0.360981	0.78643	0.000274614	-1.78882	0.500444	0.000274732	-1.78909	0.500037
95316560	rs1863554	9.99719e-07	6.98343	-1.13968	0.000224096	-0.350004	-1.14167	0.000224313	-0.350069	-1.14174
95316856	rs80072514	2.93581e-10	-1.7385	-0.550818	8.38349e-05	-1.80985	-0.665048	8.39346e-05	-1.80973	-0.665087
95317126	rs11107792	5.2256e-09	1.59446	-1.00461	5.17685e-05	-1.84453	-1.11244	5.18392e-05	-1.84424	-1.11247
95317163	rs10859794	1.726e-09	0.582449	-1.10036	0.000106799	-1.17689	-1.05591	0.00010679	-1.17799	-1.056
95317297	rs11107793	3.65199e-09	0.231551	-1.96647e-10	0.000173319	-1.74861	-1.96647e-10	0.000173566	-1.74829	-1.96647e-10
95317410	rs11107794	3.75058e-09	0.25819	-1.96647e-10	0.000205809	-1.5768	-1.96647e-10	0.000206134	-1.57632	-1.96647e-10
95317550	rs2162327	1.15227e-09	-0.74959	-0.172393	0.000127906	-1.58548	-0.466975	0.000127991	-1.58583	-0.467062
95317614	rs7489169	9.14222e-10	-1.87976	0.726356	0.000244942	-1.63506	0.23234	0.000245063	-1.63552	0.232185
95317819	rs11614728	8.98015e-10	-1.03583	-0.135459	0.00011772	-1.6999	-0.435543	0.000117809	-1.70016	-0.435632
95317836	rs74846057	2.25892e-09	-1.70498e-10	-0.248831	0.000917681	-1.70498e-10	-0.0818956	0.000918565	-1.70498e-10	-0.082039
95317932	rs11107795	2.83139e-09	-0.0229516	-1.96647e-10	0.000166137	-1.79093	-1.96647e-10	0.000166366	-1.79066	-1.96647e-10
95317957	rs10859795	3.24535e-10	-1.81231	-0.376774	9.08557e-05	-1.75383	-0.640647	9.09129e-05	-1.75422	-0.640727
95318166	rs61935664	4.88369e-09	1.45997	-0.937792	5.37626e-05	-1.86018	-1.05898	5.38328e-05	-1.85994	-1.05903
95318201	rs11107796	8.72572e-10	-1.70498e-10	-1.20003	0.000304661	-1.70498e-10	-1.18455	0.000304985	-1.70498e-10	-1.18459
95318210	rs11107797	2.70504e-09	-0.0686044	-1.96647e-10	0.000164361	-1.80168	-1.96647e-10	0.000164585	-1.80142	-1.96647e-10
95318387	rs10777654	3.29532e-10	-1.81696	-0.356842	9.18198e-05	-1.75987	-0.624053	9.18784e-05	-1.76025	-0.624134
95318572	rs77206617	2.92803e-10	-1.74937	-0.542605	8.51807e-05	-1.80142	-0.657552	8.52825e-05	-1.80129	-0.657591
95318641	rs138034127	2.50327e-09	-0.146121	-1.96647e-10	0.000225147	-1.48699	-1.96647e-10	0.000225441	-1.48679	-1.96647e-10
95318691	rs11107798	2.89338e-09	-0.00129479	-1.96647e-10	0.000171296	-1.76035	-1.96647e-10	0.000171538	-1.76004	-1.96647e-10
95318935	rs117185003	9.41193e-10	-1.70498e-10	-1.12433	0.000336103	-1.70498e-10	-1.08633	0.000336482	-1.70498e-10	-1.08631
95319075	rs11107799	3.96319e-09	0.313329	-1.96647e-10	0.000210288	-1.55527	-1.96647e-10	0.000210623	-1.55478	-1.96647e-10
95319285	rs2081595	9.49583e-10	-1.03583	-0.0796221	0.000123211	-1.6999	-0.389953	0.000123304	-1.70016	-0.390045
95319407	rs2081596	9.2282e-10	-1.06544	-0.078602	0.000121849	-1.71399	-0.386977	0.000121942	-1.71424	-0.387069
95319467	rs2081597	4.16002e-10	-0.943177	-0.997608	8.39883e-05	-1.52909	-0.943981	8.39962e-05	-1.52998	-0.9441
95319655	rs11107800	2.79829e-09	-0.0347128	-1.96647e-10	0.000165671	-1.79374	-1.96647e-10	0.000165899	-1.79347	-1.96647e-10
95319773	rs11107802	1.50258e-09	-1.89906	1.24253	0.000387841	-1.87474	0.931589	0.000388013	-1.87493	0.931118
95320057	rs76022528	5.22999e-10	-1.7119	-1.96647e-10	0.000152052	-1.87952	-1.96647e-10	0.000152213	-1.87957	-1.96647e-10
95320287	rs61935665	9.16826e-10	-1.11032	-0.0402335	0.000123328	-1.73481	-0.354089	0.000123424	-1.73505	-0.354182
95320436	rs11107803	8.9664e-10	-1.12454	-0.0482802	0.000121692	-1.74126	-0.360994	0.000121787	-1.74149	-0.361087
95320477	rs7315328	4.22624e-09	0.377593	-1.96647e-10	0.000215744	-1.52966	-1.96647e-10	0.000216091	-1.52915	-1.96647e-10
95320884	rs17023454	1.86784e-10	-1.74739	-0.99413	5.38213e-05	-1.89783	-1.02024	5.38841e-05	-1.89781	-1.02021
95320933	rs117847885	1.2665e-09	-0.827466	-1.96647e-10	0.000184767	-1.68465	-1.96647e-10	0.00018495	-1.68477	-1.96647e-10
95320950	rs7133343	2.37057e-10	-1.28625	-1.21692	7.40703e-05	-1.41821	-1.18052	7.40801e-05	-1.41915	-1.18056
95320987	rs7969404	4.21272e-10	-1.39045	-0.53775	8.65271e-05	-1.67611	-0.767177	8.65842e-05	-1.67646	-0.767271
95321168	rs7954614	1.22443e-09	0.0298246	-0.891071	0.000105336	-1.41287	-0.833729	0.000105354	-1.41368	-0.833846
95321225	rs12366484	4.43495e-09	0.425797	-1.96647e-10	0.000220007	-1.51009	-1.96647e-10	0.000220365	-1.50957	-1.96647e-10
95321238	rs7969753	4.19732e-10	-1.09173	-0.840125	9.07846e-05	-1.61644	-0.778812	9.08019e-05	-1.61723	-0.778937
95321307	rs111812206	2.41542e-10	-1.79567	-0.688765	7.19958e-05	-1.89854	-0.728601	7.20788e-05	-1.89855	-0.728541
95321792	rs73368737	2.27777e-10	-1.80732	-0.735787	6.88982e-05	-1.89729	-0.773828	6.89768e-05	-1.89731	-0.77377
95322133	rs2033092	1.62508e-10	-1.8605	-1.02025	5.64622e-05	-1.88501	-0.985162	5.65138e-05	-1.88512	-0.985248
95322236	rs12820450	5.56355e-09	0.652516	-1.96647e-10	0.000278405	-1.27467	-1.96647e-10	0.000278889	-1.27404	-1.96647e-10
95322237	rs10859798	2.04213e-08	2.01214	-0.0592806	0.000284641	-1.10891	-0.143607	0.000284738	-1.10939	-0.143892
95322861	rs249149	3.69366e-10	-1.86451	-0.195179	0.000124707	-1.76032	-0.31746	0.000124843	-1.76026	-0.317533
95322943	rs11609632	4.48391e-10	-1.86581	-1.96647e-10	0.000235222	-1.44322	-1.96647e-10	0.000235548	-1.44294	-1.96647e-10
95322953	rs12227661	8.40217e-09	1.48921	-0.424442	0.000214868	-1.26504	-0.268683	0.000215261	-1.26447	-0.268533
95322997	rs56983667	5.47077e-09	1.30368	-0.667982	0.000163854	-1.06465	-0.740117	0.000164051	-1.06445	-0.740222
95323036	rs11107806	1.60628e-09	-0.589797	-1.96647e-10	0.000164638	-1.79999	-1.96647e-10	0.000164868	-1.79971	-1.96647e-10
95323038	rs11107807	1.78308e-09	-0.48538	-1.96647e-10	0.000169683	-1.76981	-1.96647e-10	0.000169927	-1.76948	-1.96647e-10
95323172	rs249150	2.40073e-09	-0.622684	0.434735	0.000218674	-1.79776	0.281598	0.000218805	-1.79785	0.281183
95323244	rs146775906	5.6561e-10	-1.63357	-1.96647e-10	0.000162884	-1.81071	-1.96647e-10	0.000163099	-1.81049	-1.96647e-10
95323350	rs189690486	8.47923e-10	-1.70498e-10	-1.22868	0.00029046	-1.70498e-10	-1.23228	0.00029078	-1.70498e-10	-1.23228
95323370	rs249151	1.67933e-09	-1.08402	0.538696	0.000234292	-1.898	0.450818	0.000234476	-1.89799	0.450496
95323430	rs9705593	2.44906e-10	-1.80161	-0.668992	8.26375e-05	-1.89162	-0.59766	8.27223e-05	-1.89167	-0.597693
95323600	rs145666784	1.06102e-09	-1.00449	-1.96647e-10	0.000217107	-1.52335	-1.96647e-10	0.00021735	-1.52334	-1.96647e-10
95323772	rs249152	2.46604e-10	-1.37617	-1.08752	5.19132e-05	-1.8269	-1.12727	5.19724e-05	-1.82681	-1.12733
95323865	rs73368744	7.43427e-10	-0.261983	-1.09822	8.52199e-05	-1.40942	-1.04909	8.53587e-05	-1.40893	-1.04906
95324096	rs117980556	9.83651e-10	-1.70498e-10	-1.0802	0.000351081	-1.70498e-10	-1.04273	0.000351475	-1.70498e-10	-1.04271
95324286	rs12809276	1.6224e-09	-0.579812	-1.96647e-10	0.000176146	-1.73243	-1.96647e-10	0.0001764	-1.7321	-1.96647e-10
95324389	rs249153	2.47179e-10	-1.34808	-1.11328	5.13464e-05	-1.81623	-1.14892	5.14054e-05	-1.81614	-1.14897
95324556	rs249154	2.46198e-10	-1.35688	-1.10846	5.138e-05	-1.81962	-1.14488	5.14389e-05	-1.81953	-1.14493
95324882	rs249155	1.70049e-10	-1.88455	-0.950836	5.19916e-05	-1.89804	-1.05462	5.20418e-05	-1.89806	-1.05475
95325228	rs249156	2.37126e-10	-1.37617	-1.12671	5.02367e-05	-1.8269	-1.1601	5.02944e-05	-1.82681	-1.16015
95325238	rs74883734	5.95655e-10	-1.58181	-1.96647e-10	0.000326012	-1.11681	-1.96647e-10	0.000326396	-1.11674	-1.96647e-10
95325348	rs249157	2.35723e-10	-1.37617	-1.13265	4.99915e-05	-1.8269	-1.16499	5.0049e-05	-1.82681	-1.16504
95325382	rs12371643	1.61768e-09	-0.582726	-1.96647e-10	0.000175964	-1.73347	-1.96647e-10	0.000176217	-1.73313	-1.96647e-10
95325495	rs249158	2.34334e-10	-1.37617	-1.13855	4.97502e-05	-1.8269	-1.16983	4.98075e-05	-1.82681	-1.16987
95325537	rs249159	4.79989e-10	-0.566562	-1.23115	5.52382e-05	-1.67461	-1.21748	5.53165e-05	-1.67433	-1.21746
95325819	rs7974531	3.49495e-10	-1.66896	-0.446024	0.000113183	-1.81698	-0.35776	0.000113285	-1.81713	-0.357816
95325897	rs249160	2.29376e-10	-1.38569	-1.15043	4.91014e-05	-1.83041	-1.17945	4.91579e-05	-1.83032	-1.17949
95325915	rs249161	2.20017e-10	-1.42286	-1.15491	4.82859e-05	-1.84356	-1.18304	4.83412e-05	-1.84349	-1.18308
95326066	rs61935688	3.95236e-09	0.810202	-0.499609	0.000155337	-1.27975	-0.578401	0.000155511	-1.27956	-0.578575
95326129	rs249162	1.52853e-10	-1.81529	-1.12671	6.89908e-05	-1.51236	-1.15742	6.90969e-05	-1.51188	-1.15746
95326388	rs183675004	1.16025e-09	-0.91508	-1.96647e-10	0.00156049	0.44901	-1.96647e-10	0.00156321	0.449646	-1.96647e-10
95326743	rs35249403	1.53445e-09	-0.635549	-1.96647e-10	0.000172757	-1.75186	-1.96647e-10	0.000173003	-1.75154	-1.96647e-10
95326964	rs249163	1.5987e-10	-1.88057	-1.01654	4.9347e-05	-1.89881	-1.10606	4.93958e-05	-1.89881	-1.10617
95327038	rs249164	3.43569e-10	-1.39511	-0.736975	6.81971e-05	-1.83383	-0.847514	6.82659e-05	-1.83375	-0.847696
95327833	rs144196185	1.37853e-09	-0.742706	-1.96647e-10	0.00202889	0.711496	-1.96647e-10	0.00203249	0.712167	-1.96647e-10
95328010	rs249165	1.51127e-10	-1.83178	-1.12158	6.68097e-05	-1.54882	-1.15308	6.69108e-05	-1.54837	-1.15312
95328330	rs61935689	8.44707e-09	1.0701	-1.96647e-10	0.000314621	-1.15238	-1.96647e-10	0.000315034	-1.15217	-1.96647e-10
95328473	rs249166	3.00344e-10	-1.44002	-0.826529	6.20851e-05	-1.84932	-0.925918	6.21483e-05	-1.84925	-0.92608
95328863	rs6538577	3.96415e-10	-1.65843	-0.330582	0.000124245	-1.85226	-0.229228	0.000124393	-1.85211	-0.229299
95329075	rs12302104	4.49976e-10	-1.86228	-1.96647e-10	0.00015381	-1.86803	-1.96647e-10	0.000153973	-1.86808	-1.96647e-10
95329138	rs143444049	5.50673e-10	-1.66033	-1.96647e-10	0.000153946	-1.86715	-1.96647e-10	0.000154115	-1.86715	-1.96647e-10
95329523	rs73218097	2.56973e-10	-1.21279	-1.20972	6.83629e-05	-1.45012	-1.22879	6.83691e-05	-1.45116	-1.22878
95329619	rs80033262	8.24566e-10	-1.25662	-1.96647e-10	0.000151487	-1.88325	-1.96647e-10	0.000151643	-1.88332	-1.96647e-10
95329834	rs61935690	2.98007e-09	0.0282264	-1.96647e-10	0.000211233	-1.55078	-1.96647e-10	0.000211492	-1.55066	-1.96647e-10
95329975	rs73368751	4.15794e-10	-0.826037	-1.11525	6.30329e-05	-1.69102	-1.06907	6.31245e-05	-1.6907	-1.06904
95330172	rs66498225	7.28895e-10	-0.757734	-0.622211	8.22713e-05	-1.79152	-0.702199	8.23721e-05	-1.79125	-0.702351
95330273	rs249167	3.17297e-10	-1.45774	-0.753898	6.57785e-05	-1.85504	-0.862412	6.5844e-05	-1.85497	-0.86259
95330426	rs117329000	1.38702e-09	-1.70498e-10	-0.736562	0.000509441	-1.70498e-10	-0.670432	0.000510043	-1.70498e-10	-0.670357
95330606	rs249168	1.53656e-10	-1.82782	-1.10893	6.81387e-05	-1.53987	-1.14233	6.82421e-05	-1.53941	-1.14238
95330691	rs142255674	5.98401e-10	-1.57721	-1.96647e-10	0.000149142	-1.89884	-1.96647e-10	0.000149308	-1.89884	-1.96647e-10
95331124	rs10128879	8.17006e-10	-1.84351	0.577684	0.000279476	-1.89176	0.620931	0.000279703	-1.89178	0.620662
95331185	rs10128881	3.92425e-10	-1.52479	-0.474342	0.000111885	-1.79621	-0.390067	0.000111985	-1.79637	-0.390121
95331200	rs58755632	1.03617e-08	1.2744	-1.96647e-10	0.000275581	-1.28486	-1.96647e-10	0.000275952	-1.28462	-1.96647e-10
95331392	rs79396123	3.81208e-10	-0.96395	-1.06418	6.31207e-05	-1.7491	-1.00959	6.32096e-05	-1.74883	-1.00957
95331768	rs10777656	2.1419e-09	-0.307706	0.00567937	0.000228497	-1.43438	-0.0378374	0.000228705	-1.43434	-0.0380848
95332099	rs11611738	3.04644e-10	-1.50131	-0.751025	8.75398e-05	-1.70093	-0.730727	8.76173e-05	-1.70108	-0.730795
95332297	rs148747370	6.51336e-10	-1.49245	-1.96647e-10	0.000260494	-1.34117	-1.96647e-10	0.000260767	-1.34122	-1.96647e-10
95332546	rs2436635	3.88899e-09	-0.166039	0.460469	0.000250895	-1.70592	0.327208	0.000250984	-1.70624	0.326776
95332702	rs7299400	5.49826e-10	-1.79664	0.134763	0.000177549	-1.8227	0.0981979	0.000177688	-1.82275	0.0979287
95333937	rs12370040	1.3233e-09	-0.783592	-1.96647e-10	0.000164743	-1.79936	-1.96647e-10	0.000164968	-1.7991	-1.96647e-10
95334192	rs1648430	3.79253e-09	-0.18082	0.450135	0.00025818	-1.6649	0.314812	0.000258261	-1.66527	0.314391
95334537	rs1654940	2.73644e-08	1.62841	0.617113	0.000734124	-0.876365	0.571298	0.000734215	-0.876978	0.570929
95334611	rs61935692	1.1756e-08	1.40064	-1.96647e-10	0.000313951	-1.15451	-1.96647e-10	0.000314378	-1.15426	-1.96647e-10
95334915	rs57609553	1.05573e-09	-1.70498e-10	-1.00948	0.000348182	-1.70498e-10	-1.05102	0.000348536	-1.70498e-10	-1.05111
95335049	rs1630234	3.25391e-10	-1.12715	-1.0593	7.74229e-05	-1.57532	-0.979143	7.7501e-05	-1.57549	-0.979068
95335301	rs1648429	4.71299e-09	1.69136	-1.20476	8.19931e-05	-1.30697	-1.19014	8.20872e-05	-1.30695	-1.19012
95335690	rs56202526	6.05011e-10	-1.56623	-1.96647e-10	0.000159722	-1.83031	-1.96647e-10	0.000159888	-1.83037	-1.96647e-10
95336100	rs7398096	1.49347e-10	-1.88337	-1.08183	5.28465e-05	-1.89147	-1.04488	5.29047e-05	-1.89148	-1.04488
95336101	rs12322505	2.72553e-10	-1.59254	-0.7711	8.59559e-05	-1.59098	-0.858933	8.59856e-05	-1.59154	-0.859128
95336337	rs11831109	5.47458e-10	-1.66619	-1.96647e-10	0.000160618	-1.82472	-1.96647e-10	0.000160789	-1.82476	-1.96647e-10
95337028	rs11829572	2.54613e-10	-1.62338	-0.808353	5.94965e-05	-1.89629	-0.92154	5.95518e-05	-1.89629	-0.921718
95337110	rs75292902	2.65699e-10	-1.57379	-0.815326	8.19439e-05	-1.60424	-0.893472	8.19752e-05	-1.60478	-0.893653
95337320	rs116867473	4.36476e-10	-1.89274	-1.96647e-10	0.00016176	-1.81763	-1.96647e-10	0.000161925	-1.81772	-1.96647e-10
95337731	rs12368216	2.20653e-10	-1.7947	-0.780182	5.99899e-05	-1.89421	-0.915357	6.00419e-05	-1.89422	-0.915591
95337762	rs117916697	6.68897e-10	-1.46584	-1.96647e-10	0.000159091	-1.83427	-1.96647e-10	0.000159225	-1.83453	-1.96647e-10
95338136	rs113283783	2.41718e-10	-1.59268	-0.891024	7.52243e-05	-1.62221	-0.961059	7.52553e-05	-1.62274	-0.961227
95338363	rs7980525	2.06909e-10	-1.83997	-0.799223	5.87921e-05	-1.89847	-0.931266	5.88439e-05	-1.89847	-0.931494
95338498	rs61935694	1.19996e-09	-0.881432	-1.96647e-10	0.000155397	-1.85776	-1.96647e-10	0.000155574	-1.85773	-1.96647e-10
95338804	rs2886830	5.58346e-10	-1.6465	-1.96647e-10	0.000249216	-1.38543	-1.96647e-10	0.000249335	-1.38605	-1.96647e-10
95339357	rs78952296	6.01661e-10	-1.57178	-1.96647e-10	0.000238389	-1.42984	-1.96647e-10	0.000238629	-1.42994	-1.96647e-10
95339698	rs7135808	1.23524e-09	-0.852456	-1.96647e-10	0.000156333	-1.85176	-1.96647e-10	0.000156511	-1.85173	-1.96647e-10
95339902	rs835049	4.51504e-09	0.4161	0.0275936	0.000310518	-1.18086	0.0153513	0.000310505	-1.18146	0.0148089
95339984	rs249183	2.09739e-10	-1.8361	-0.78951	5.92506e-05	-1.89881	-0.92316	5.93026e-05	-1.89881	-0.923391
95340146	rs249184	4.41371e-09	0.4161	0.0048964	0.000303583	-1.18086	-0.00723492	0.000303572	-1.18146	-0.00777231
95340227	rs78581352	1.381e-10	-1.87461	-1.16889	4.99824e-05	-1.86125	-1.13083	5.00405e-05	-1.86123	-1.13079
95340283	rs249185	2.08146e-10	-1.84372	-0.78951	5.9298e-05	-1.89801	-0.92316	5.935e-05	-1.89801	-0.923391
95340349	rs249186	3.99394e-10	-1.33544	-0.646086	6.87882e-05	-1.87256	-0.800151	6.88452e-05	-1.87257	-0.800426
95340459	rs58752391	9.68879e-10	0.135512	-1.23085	0.000107494	-1.00026	-1.22605	0.000107446	-1.00177	-1.22609
95340560	rs249187	2.12552e-10	-1.8321	-0.780182	5.97019e-05	-1.89902	-0.915357	5.9754e-05	-1.89902	-0.915591
95341763	rs2114336	2.29217e-10	-1.37196	-1.16484	5.21255e-05	-1.75186	-1.19823	5.21633e-05	-1.75221	-1.19827
95341794	rs79694598	6.4535e-10	-1.50168	-1.96647e-10	0.000151466	-1.88339	-1.96647e-10	0.00015164	-1.88334	-1.96647e-10
95341933	rs249188	2.20693e-10	-1.81938	-0.755319	6.09666e-05	-1.89893	-0.894486	6.10193e-05	-1.89893	-0.894727
95342160	rs142077974	2.65767e-09	-1.70498e-10	-0.0862681	0.000841664	-1.70498e-10	-0.168364	0.000842821	-1.70498e-10	-0.168097
95342229	rs1648438	7.71633e-09	0.772075	0.207544	0.00041974	-1.06141	0.1973	0.000419678	-1.06208	0.196719
95342231	rs1648439	2.55066e-10	-1.5997	-0.830248	7.85901e-05	-1.62889	-0.910614	7.86213e-05	-1.62941	-0.910802
95342412	rs146653996	4.36087e-10	-1.89363	-1.96647e-10	0.000157885	-1.84188	-1.96647e-10	0.00015809	-1.84169	-1.96647e-10
95342562	rs75358012	1.35277e-10	-1.88653	-1.17762	4.85936e-05	-1.87829	-1.14197	4.86501e-05	-1.87827	-1.14193
95342609	rs249189	3.70316e-10	-1.21462	-0.842502	5.83998e-05	-1.87688	-0.959558	5.84509e-05	-1.87687	-0.959799
95343120	rs75898016	8.95724e-10	-1.17384	-1.96647e-10	0.000181228	-1.70399	-1.96647e-10	0.000181443	-1.70391	-1.96647e-10
95344482	rs116889122	7.45854e-10	-1.35694	-1.96647e-10	0.000158833	-1.83589	-1.96647e-10	0.000158996	-1.83597	-1.96647e-10
95344553	rs11107811	2.45394e-10	-1.29499	-1.17362	5.59264e-05	-1.69738	-1.18233	5.59633e-05	-1.69778	-1.18238
95345174	rs67920940	9.09009e-10	-1.15912	-1.96647e-10	0.00015076	-1.88806	-1.96647e-10	0.00015093	-1.88804	-1.96647e-10
95345522	rs10859799	2.8618e-10	-1.08679	-1.22806	5.78077e-05	-1.61435	-1.23227	5.78429e-05	-1.61485	-1.23227
95345703	rs59945497	5.0455e-10	-1.74781	-1.96647e-10	0.00017495	-1.73925	-1.96647e-10	0.000175129	-1.73933	-1.96647e-10
95346087	rs77002297	4.45517e-10	-1.87224	-1.96647e-10	0.000172135	-1.75547	-1.96647e-10	0.000172301	-1.75561	-1.96647e-10
95346479	rs11107812	1.55686e-09	0.497595	-1.11865	0.000157287	-0.741109	-1.10456	0.00015735	-0.741706	-1.10467
95346657	rs11107813	1.8136e-10	-1.5832	-1.18779	4.91689e-05	-1.83772	-1.17077	4.92312e-05	-1.83756	-1.17076
95346738	rs78166072	4.86305e-10	-1.78464	-1.96647e-10	0.000194202	-1.63485	-1.96647e-10	0.000194411	-1.63488	-1.96647e-10
95347231	rs249190	2.07592e-10	-1.68564	-0.950262	6.80161e-05	-1.67362	-1.01038	6.80503e-05	-1.67407	-1.01053
95347454	rs249191	3.04284e-09	0.357233	-0.308161	0.00020298	-1.28603	-0.304613	0.000202972	-1.2866	-0.305178
95347460	rs139630312	3.17611e-09	0.0919375	-1.96647e-10	0.000532443	-0.626271	-1.96647e-10	0.00053314	-0.626068	-1.96647e-10
95347642	rs10859800	8.15639e-10	-0.0406996	-1.2268	0.000102741	-1.07566	-1.19588	0.000102695	-1.0771	-1.19598
95347963	rs11107814	1.82277e-10	-1.58863	-1.17732	4.96546e-05	-1.84009	-1.15856	4.97174e-05	-1.83995	-1.15855
95347971	rs192477335	6.09844e-10	-1.55827	-1.96647e-10	0.000527655	-0.635304	-1.96647e-10	0.000528485	-0.634837	-1.96647e-10
95348178	rs7306256	9.55743e-10	-0.0390445	-1.06994	6.26073e-05	-1.77809	-0.988778	6.26649e-05	-1.7782	-0.988852
95348198	rs139052689	6.01952e-10	-1.5713	-1.96647e-10	0.000514524	-0.660503	-1.96647e-10	0.000515331	-0.660041	-1.96647e-10
95348226	rs835056	1.90213e-10	-1.65616	-1.06717	5.02064e-05	-1.8561	-1.1315	5.02556e-05	-1.8561	-1.13163
95348231	rs7306386	8.58239e-10	-0.146651	-1.06994	6.09849e-05	-1.80434	-0.988778	6.10419e-05	-1.80444	-0.988852
95348400	rs835057	2.49851e-10	-1.60429	-0.846321	7.96788e-05	-1.60848	-0.917265	7.97106e-05	-1.60901	-0.917441
95348456	rs78170936	5.04115e-10	-1.74867	-1.96647e-10	0.000204849	-1.58147	-1.96647e-10	0.000205068	-1.58151	-1.96647e-10
95348576	rs835058	2.50006e-10	-1.61055	-0.839445	7.96789e-05	-1.61469	-0.91105	7.9711e-05	-1.61522	-0.911228
95348640	rs112793560	6.99393e-10	-1.42126	-1.96647e-10	0.000154366	-1.86442	-1.96647e-10	0.000154547	-1.86435	-1.96647e-10
95348642	rs151297994	5.04412e-10	-1.74808	-1.96647e-10	0.000151744	-1.88155	-1.96647e-10	0.000151893	-1.88168	-1.96647e-10
95348714	rs4923679	3.26485e-10	-0.982595	-1.2005	4.82123e-05	-1.84749	-1.18064	4.82592e-05	-1.84766	-1.1806
95348793	rs117638794	4.40234e-10	-1.88417	-1.96647e-10	0.000161901	-1.81676	-1.96647e-10	0.000162118	-1.81653	-1.96647e-10
95349049	rs4923680	3.85001e-10	-0.844373	-1.17386	5.13376e-05	-1.81753	-1.1478	5.13856e-05	-1.81775	-1.14775
95349341	rs7975025	1.564e-10	-1.73653	-1.18253	4.71888e-05	-1.89138	-1.15821	4.72357e-05	-1.89141	-1.15829
95349459	rs1834611	2.98194e-10	-1.61128	-0.662456	9.35879e-05	-1.61542	-0.74943	9.36219e-05	-1.61594	-0.749648
95349698	rs2555047	1.88774e-10	-1.63913	-1.09179	4.89287e-05	-1.86286	-1.15053	4.89773e-05	-1.86286	-1.15064
95349781	rs117447975	4.53548e-10	-1.85437	-1.96647e-10	0.000149537	-1.8962	-1.96647e-10	0.000149699	-1.89622	-1.96647e-10
95349800	rs11107815	1.96256e-10	-1.55594	-1.13611	5.28057e-05	-1.82538	-1.11175	5.28736e-05	-1.82521	-1.11173
95349983	rs1654932	3.19992e-09	0.480869	-0.381464	0.00020132	-1.22079	-0.378059	0.000201312	-1.2214	-0.378602
95350348	rs7315078	1.97078e-10	-1.53868	-1.14919	5.24594e-05	-1.81727	-1.12644	5.25272e-05	-1.81709	-1.12643
95350507	rs1654933	2.96304e-10	-1.64807	-0.632023	9.07072e-05	-1.67473	-0.721383	9.07442e-05	-1.6752	-0.721608
95350637	rs74512707	6.4515e-10	-0.283912	-1.21808	6.55316e-05	-1.49677	-1.22445	6.5583e-05	-1.49708	-1.22445
95350856	rs6538578	1.58829e-10	-1.71318	-1.19046	4.65229e-05	-1.89552	-1.16828	4.65698e-05	-1.89554	-1.16835
95351254	rs7133607	1.63031e-10	-1.83206	-1.04547	7.22535e-05	-1.56534	-1.05823	7.22917e-05	-1.56611	-1.05803
95351337	rs2011285	1.59177e-10	-1.71932	-1.18214	4.70152e-05	-1.89461	-1.15867	4.70622e-05	-1.89463	-1.15875
95351435	rs4923681	1.58906e-10	-1.71932	-1.18385	4.69179e-05	-1.89461	-1.16074	4.69648e-05	-1.89463	-1.16082
95351440	rs1865150	1.58906e-10	-1.71932	-1.18385	4.69179e-05	-1.89461	-1.16074	4.69648e-05	-1.89463	-1.16082
95351778	rs11107816	2.83886e-10	-1.20531	-1.11759	6.04572e-05	-1.72054	-1.08127	6.05048e-05	-1.72092	-1.08121
95351978	rs189189253	1.00917e-09	-1.70498e-10	-1.05459	0.000350717	-1.70498e-10	-1.04377	0.000351146	-1.70498e-10	-1.04365
95352210	rs7397516	1.58378e-10	-1.71932	-1.18717	4.6728e-05	-1.89461	-1.1648	4.67748e-05	-1.89463	-1.16487
95352528	rs118007087	2.25758e-09	-1.70498e-10	-0.249428	0.00079141	-1.70498e-10	-0.22993	0.000792502	-1.70498e-10	-0.229657
95352861	rs61935697	4.62454e-10	-1.83493	-1.96647e-10	0.000192016	-1.64617	-1.96647e-10	0.000192206	-1.64628	-1.96647e-10
95352875	rs10777657	1.55177e-10	-1.73653	-1.19038	4.66948e-05	-1.89138	-1.16873	4.67414e-05	-1.89141	-1.16881
95353073	rs10859801	1.55177e-10	-1.73653	-1.19038	4.66948e-05	-1.89138	-1.16873	4.67414e-05	-1.89141	-1.16881
95353290	rs4923664	1.5677e-10	-1.72475	-1.19194	4.64971e-05	-1.8937	-1.17066	4.65438e-05	-1.89373	-1.17073
95353340	rs4923665	1.54701e-10	-1.73653	-1.19346	4.65767e-05	-1.89138	-1.17127	4.66232e-05	-1.89141	-1.17134
95353444	rs4923652	1.54935e-10	-1.73653	-1.19194	4.66051e-05	-1.89138	-1.17066	4.66516e-05	-1.89141	-1.17073
95353530	rs933900	1.53586e-10	-1.74226	-1.19496	4.65501e-05	-1.89007	-1.17315	4.65965e-05	-1.8901	-1.17322
95353605	rs78223670	1.02097e-09	0.170291	-1.21326	7.24621e-05	-1.41657	-1.20411	7.25145e-05	-1.41699	-1.20408
95353787	rs933901	3.50499e-10	-1.54238	-0.569736	0.00012494	-1.40681	-0.669097	0.00012497	-1.40743	-0.669343
95353955	rs2011722	3.53682e-10	-1.54238	-0.560696	0.000125986	-1.40681	-0.66076	0.000126016	-1.40743	-0.661008
95354139	rs10859803	1.53586e-10	-1.74226	-1.19496	4.65501e-05	-1.89007	-1.17315	4.65965e-05	-1.8901	-1.17322
95354238	rs11107817	1.48639e-10	-1.77866	-1.19129	6.15868e-05	-1.6078	-1.1755	6.16679e-05	-1.6076	-1.17549
95354250	rs9788213	1.53515e-10	-1.74226	-1.19542	4.6523e-05	-1.89007	-1.17373	4.65694e-05	-1.8901	-1.1738
95354324	rs10777658	1.53742e-10	-1.74226	-1.19394	4.66098e-05	-1.89007	-1.17187	4.66562e-05	-1.8901	-1.17194
95354605	rs933904	1.5374e-10	-1.74226	-1.19395	4.65503e-05	-1.89007	-1.17315	4.65966e-05	-1.8901	-1.17322
95354618	rs933905	1.53515e-10	-1.74226	-1.19542	4.6523e-05	-1.89007	-1.17373	4.65694e-05	-1.8901	-1.1738
95354700	rs933906	3.08648e-10	-1.6176	-0.621674	9.43632e-05	-1.64588	-0.710719	9.43987e-05	-1.64638	-0.710946
95354705	rs933907	1.53292e-10	-1.74226	-1.19688	4.64377e-05	-1.89007	-1.17557	4.6484e-05	-1.8901	-1.17564
95354753	rs1368559	1.53304e-10	-1.74226	-1.1968	4.64435e-05	-1.89007	-1.17544	4.64899e-05	-1.8901	-1.17551
95354855	rs1821316	1.5329e-10	-1.74226	-1.19689	4.63802e-05	-1.89007	-1.17681	4.64265e-05	-1.8901	-1.17688
95354913	rs1814320	1.51193e-10	-1.75336	-1.19956	4.62621e-05	-1.89045	-1.17898	4.63084e-05	-1.89049	-1.17904
95354951	rs558910480	1.43128e-09	-0.70515	-1.96647e-10	0.000342531	-1.06738	-1.96647e-10	0.000342977	-1.06719	-1.96647e-10
95354981	rs1961384	1.53945e-10	-1.75172	-1.18316	6.47862e-05	-1.56666	-1.16599	6.48724e-05	-1.56645	-1.16598
95355021	rs11107818	3.31273e-09	0.506716	-0.372664	0.000205932	-1.20696	-0.369241	0.000205921	-1.20757	-0.369787
95355541	rs7306455	2.04607e-10	-1.53284	-1.11755	5.45011e-05	-1.81447	-1.09106	5.45718e-05	-1.81429	-1.09104
95355621	rs4923667	1.53143e-10	-1.73653	-1.20357	4.59811e-05	-1.89138	-1.18414	4.60273e-05	-1.89141	-1.1842
95355668	rs78229863	4.98247e-10	-1.76038	-1.96647e-10	0.000201372	-1.59859	-1.96647e-10	0.000201587	-1.59863	-1.96647e-10
95355870	rs7309595	1.50403e-10	-1.74835	-1.20981	4.85273e-05	-1.82938	-1.19223	4.85668e-05	-1.82962	-1.19229
95355928	rs7309598	1.53843e-10	-1.73069	-1.20486	4.58491e-05	-1.89259	-1.1858	4.58955e-05	-1.89262	-1.18586
95356020	rs7309827	1.52947e-10	-1.73653	-1.20486	4.59047e-05	-1.89138	-1.1858	4.59509e-05	-1.89141	-1.18586
95356051	rs11107819	3.03759e-09	0.419086	-0.371741	0.000196685	-1.25359	-0.368556	0.00019668	-1.25418	-0.369099
95356164	rs7295644	1.5365e-10	-1.73069	-1.20611	4.57743e-05	-1.89259	-1.18743	4.58207e-05	-1.89262	-1.18749
95356204	rs11107820	3.14362e-09	0.477355	-0.395701	0.000199163	-1.22267	-0.386956	0.000199156	-1.22327	-0.387493
95356522	rs7310355	1.54377e-10	-1.72475	-1.20733	4.56504e-05	-1.8937	-1.18904	4.56968e-05	-1.89373	-1.1891
95356786	rs10777659	1.54448e-10	-1.72475	-1.20686	4.56251e-05	-1.8937	-1.18959	4.56714e-05	-1.89373	-1.18965
95356841	rs10859804	1.53288e-10	-1.73069	-1.20847	4.56279e-05	-1.89259	-1.19064	4.56742e-05	-1.89262	-1.1907
95356905	rs10777660	1.5328e-10	-1.73069	-1.20852	4.56291e-05	-1.89259	-1.19061	4.56754e-05	-1.89262	-1.19067
95357245	rs4923668	1.5328e-10	-1.73069	-1.20852	4.56291e-05	-1.89259	-1.19061	4.56754e-05	-1.89262	-1.19067
95357292	rs4923669	1.54193e-10	-1.72475	-1.20852	4.55786e-05	-1.8937	-1.19061	4.56249e-05	-1.89373	-1.19067
95357484	rs76509040	4.97089e-10	-1.76271	-1.96647e-10	0.000200682	-1.60202	-1.96647e-10	0.000200898	-1.60206	-1.96647e-10
95357553	rs4923670	3.09102e-10	-1.62951	-0.608297	9.44655e-05	-1.65716	-0.698351	9.45019e-05	-1.65765	-0.69858
95357591	rs4923671	1.53101e-10	-1.73069	-1.20968	4.55587e-05	-1.89259	-1.19215	4.56049e-05	-1.89262	-1.19221
95357720	rs4923672	1.63843e-10	-1.6703	-1.20226	4.57241e-05	-1.89867	-1.18245	4.57713e-05	-1.89868	-1.18251
95358205	rs143654691	1.49644e-09	-0.660628	-1.96647e-10	0.000174112	-1.74405	-1.96647e-10	0.00017418	-1.74476	-1.96647e-10
95358264	rs17321133	1.20644e-09	0.337423	-1.21347	7.86647e-05	-1.33418	-1.20437	7.87188e-05	-1.33464	-1.20433
95358327	rs17268117	4.94562e-10	-1.7678	-1.96647e-10	0.000199174	-1.60957	-1.96647e-10	0.000199387	-1.6096	-1.96647e-10
95358790	rs2366999	3.46478e-10	-1.62846	-0.495194	0.000106568	-1.63247	-0.602486	0.000106605	-1.63298	-0.602742
95358892	rs6538579	1.50377e-10	-1.74789	-1.21044	4.56655e-05	-1.88865	-1.19375	4.57114e-05	-1.88869	-1.19381
95359025	rs11107822	4.06772e-09	0.603383	-0.264019	0.000242534	-1.15467	-0.257937	0.000242507	-1.1553	-0.258519
95359098	rs6538580	1.5342e-10	-1.73653	-1.20177	4.60829e-05	-1.89138	-1.18193	4.61291e-05	-1.89141	-1.18199
95359154	rs6538581	1.32757e-10	-1.8588	-1.22416	4.64087e-05	-1.85282	-1.21344	4.64509e-05	-1.85298	-1.21348
95359239	rs6538582	3.28218e-10	-1.63329	-0.544502	0.00010104	-1.64023	-0.648	0.000101077	-1.64072	-0.648247
95359315	rs6538583	1.19916e-09	0.189195	-1.07129	7.02878e-05	-1.62703	-1.02411	7.03575e-05	-1.62707	-1.02419
95359346	rs11107823	8.75587e-10	-0.715763	-0.480818	0.00011326	-1.69559	-0.478472	0.000113302	-1.6958	-0.478988
95359382	rs7316496	1.88883e-09	0.648328	-1.07609	7.5656e-05	-1.54779	-1.02975	7.57359e-05	-1.54778	-1.02982
95359421	rs7316609	1.06032e-09	0.0555536	-1.0607	7.03035e-05	-1.63754	-1.01339	7.0374e-05	-1.63757	-1.01346
95359433	rs7300310	5.89024e-10	-0.48378	-1.10923	5.80069e-05	-1.77543	-1.06775	5.80707e-05	-1.77538	-1.06781
95359445	rs150156754	4.70405e-10	-1.81788	-1.96647e-10	0.000213516	-1.54003	-1.96647e-10	0.000213739	-1.5401	-1.96647e-10
95359713	rs12581768	2.11243e-10	-1.42264	-1.19583	4.63787e-05	-1.89024	-1.17666	4.64341e-05	-1.89017	-1.17665
95359910	rs77911227	4.9435e-10	-1.76823	-1.96647e-10	0.000220862	-1.50621	-1.96647e-10	0.000221004	-1.50667	-1.96647e-10
95360709	rs12814712	1.63384e-10	-1.89912	-0.976255	6.12531e-05	-1.86549	-0.923246	6.13308e-05	-1.86546	-0.923108
95360981	rs7308472	3.17186e-09	1.03136	-0.940761	0.000315846	-0.330968	-0.817523	0.000315318	-0.333353	-0.817918
95360999	rs7308376	1.34681e-10	-1.88056	-1.18801	6.49944e-05	-1.51704	-1.21241	6.50275e-05	-1.51757	-1.21247
95361051	rs7308787	1.33821e-10	-1.89253	-1.18244	6.24047e-05	-1.56148	-1.20862	6.24374e-05	-1.56199	-1.2087
95361464	rs10859805	2.60263e-09	0.783821	-0.89102	0.000279534	-0.510582	-0.76004	0.000279099	-0.512826	-0.76046
95361610	rs10859806	8.52214e-10	-0.237645	-0.985993	0.000108883	-1.34648	-0.866993	0.000108807	-1.34792	-0.867358
95361696	rs10777661	2.56635e-09	0.856658	-0.977892	0.00026572	-0.458046	-0.863256	0.000265308	-0.460332	-0.86363
95361711	rs7974156	2.95606e-10	-1.86451	-0.417936	0.000135153	-1.50984	-0.4875	0.000135168	-1.51052	-0.487815
95361871	rs145031112	1.63267e-10	-1.89908	-0.977012	7.05418e-05	-1.67619	-0.971349	7.06275e-05	-1.67627	-0.971166
95362375	rs149096793	9.78164e-10	-1.70498e-10	-1.0858	0.000328709	-1.70498e-10	-1.10857	0.000329051	-1.70498e-10	-1.10864
95362567	rs10859807	7.96149e-10	-0.291576	-1.00011	0.000103764	-1.37739	-0.884233	0.000103696	-1.3788	-0.884589
95362887	rs10777662	3.003e-09	0.687339	-0.651445	0.00116389	0.777009	-0.621233	0.00115909	0.772589	-0.622048
95363018	rs11107824	1.96124e-09	0.597171	-0.987311	0.000219585	-0.642007	-0.869998	0.00021927	-0.644182	-0.870364
95363043	rs11107825	2.06818e-09	0.650263	-0.987311	0.000227594	-0.606186	-0.869998	0.000227269	-0.608351	-0.870364
95363094	rs111707006	1.48782e-10	-1.89903	-1.06996	6.42209e-05	-1.67367	-1.06774	6.42965e-05	-1.67375	-1.0676
95363450	rs11107826	9.4259e-10	-1.12284	-1.96647e-10	0.000164872	-1.79858	-1.96647e-10	0.000165062	-1.79853	-1.96647e-10
95363697	rs10859808	5.25107e-10	-0.882619	-0.825253	0.000389743	-0.0588086	-0.879449	0.000389602	-0.0599735	-0.879752
95363778	rs11107827	5.65739e-10	-1.20756	-0.425784	0.000199458	-1.1011	-0.50704	0.000199446	-1.10196	-0.507351
95363799	rs112724820	1.90271e-10	-1.58773	-1.13529	0.000121183	-0.974327	-1.13212	0.000121316	-0.97445	-1.132
95363927	rs10859809	3.08646e-10	-1.0234	-1.21588	0.000105016	-1.0503	-1.19933	0.000104927	-1.05212	-1.19946
95364009	rs61935715	8.01582e-10	-1.28489	-1.96647e-10	0.000153724	-1.86859	-1.96647e-10	0.000153907	-1.8685	-1.96647e-10
95364445	rs17023515	2.34179e-10	-1.89458	-0.620813	9.95972e-05	-1.64505	-0.657565	9.97181e-05	-1.64513	-0.657374
95364817	rs4923673	3.17656e-10	-0.993869	-1.21664	0.000107998	-1.02122	-1.20041	0.000107904	-1.02307	-1.20054
95365154	rs370796533	1.86345e-09	-1.70498e-10	-0.441292	0.00063226	-1.70498e-10	-0.454446	0.000632891	-1.70498e-10	-0.454553
95365799	rs11837672	8.34622e-10	-0.237645	-1.00685	0.000106142	-1.34648	-0.892496	0.000106068	-1.34792	-0.892848
95365836	rs11107828	8.52875e-10	-0.199923	-1.02294	0.000106357	-1.32463	-0.912313	0.000106282	-1.3261	-0.912654
95366558	rs11107829	1.40477e-10	-1.88528	-1.14115	4.92988e-05	-1.89855	-1.1073	4.93546e-05	-1.89856	-1.10726
95366605	rs11107830	1.401e-10	-1.88627	-1.14285	4.92118e-05	-1.89833	-1.10929	4.92675e-05	-1.89834	-1.10925
95367648	rs10859810	3.19135e-09	0.764463	-0.667737	0.00123799	0.855449	-0.637946	0.00123283	0.850964	-0.63875
95367722	rs7304912	2.62379e-09	0.562874	-0.661973	0.00101444	0.650378	-0.632032	0.00101037	0.646064	-0.63284
95367787	rs61935718	5.29434e-10	-1.69967	-1.96647e-10	0.000154611	-1.86284	-1.96647e-10	0.000154782	-1.86284	-1.96647e-10
95368151	rs80326576	9.36779e-10	-1.12903	-1.96647e-10	0.000447077	-0.801014	-1.96647e-10	0.000447556	-0.801051	-1.96647e-10
95368163	rs4923678	1.39369e-10	-1.89573	-1.13862	4.9761e-05	-1.89218	-1.10433	4.98165e-05	-1.8922	-1.1043
95368177	rs7316274	3.18313e-09	0.789578	-0.695431	0.00123312	0.880988	-0.667428	0.00122799	0.876483	-0.668204
95368239	rs11833562	8.37428e-10	-0.237645	-1.00349	0.00010658	-1.34648	-0.888377	0.000106506	-1.34792	-0.888731
95368394	rs11107831	1.69443e-09	0.210915	-0.747287	0.0028267	1.7629	-0.71978	0.00281411	1.75808	-0.720527
95368498	rs4923654	3.26732e-10	-0.961094	-1.22124	0.00010793	-1.01512	-1.20715	0.000107837	-1.01697	-1.20726
95369415	rs11836742	7.58273e-10	-1.34043	-1.96647e-10	0.000151987	-1.87995	-1.96647e-10	0.000152166	-1.87988	-1.96647e-10
95369723	rs11107832	1.40826e-10	-1.89438	-1.12956	5.09988e-05	-1.87816	-1.09379	5.10551e-05	-1.8782	-1.09375
95369916	rs11107833	9.99216e-10	0.167836	-1.23234	0.000151581	-0.652833	-1.22979	0.000151445	-0.654801	-1.22983
95370026	rs57377071	8.50366e-10	-0.222314	-1.00349	0.000107783	-1.33524	-0.888377	0.000107704	-1.33673	-0.888731
95370110	rs76718979	9.48194e-10	-1.11692	-1.96647e-10	0.000453586	-0.786561	-1.96647e-10	0.000454072	-0.786597	-1.96647e-10
95370116	rs77601348	9.48194e-10	-1.11692	-1.96647e-10	0.000453586	-0.786561	-1.96647e-10	0.000454072	-0.786597	-1.96647e-10
95370160	rs7960234	3.35128e-10	-0.930071	-1.22689	0.000113205	-0.95838	-1.21616	0.000113103	-0.960293	-1.21626
95370238	rs77633554	1.05964e-07	3.24611	0.353271	0.00182504	0.225863	0.379748	0.00182586	0.225852	0.379105
95370445	rs61935733	7.36101e-10	-1.37011	-1.96647e-10	0.000151204	-1.88512	-1.96647e-10	0.00015138	-1.88506	-1.96647e-10
95370477	rs12821816	3.34936e-10	-0.930071	-1.22746	0.000113092	-0.95838	-1.21716	0.000112991	-0.960293	-1.21725
95370515	rs12581271	8.53327e-10	-0.218838	-1.00349	0.000107744	-1.33561	-0.888377	0.000107668	-1.33707	-0.888731
95370623	rs7310973	3.34936e-10	-0.930071	-1.22746	0.000113092	-0.95838	-1.21716	0.000112991	-0.960293	-1.21725
95370843	rs7298241	3.40438e-10	-0.913778	-1.22746	0.000114923	-0.942326	-1.21716	0.000114818	-0.944255	-1.21725
95371185	rs4923677	3.40438e-10	-0.913778	-1.22746	0.000114923	-0.942326	-1.21716	0.000114818	-0.944255	-1.21725
95371279	rs7298437	3.19326e-10	-1.27548	-0.929785	9.4062e-05	-1.56217	-0.797617	9.40123e-05	-1.56341	-0.798019
95371398	rs7298902	1.4041e-10	-1.89746	-1.12945	5.04356e-05	-1.88896	-1.09409	5.04918e-05	-1.88899	-1.09405
95371414	rs4923653	3.40269e-10	-0.913778	-1.22796	0.000114854	-0.942326	-1.21776	0.000114749	-0.944255	-1.21785
95372939	rs7307138	5.52188e-10	-1.08637	-0.571212	0.000199013	-0.971289	-0.639089	0.000198995	-0.97221	-0.639363
95373095	rs10859811	5.46532e-10	-1.09667	-0.571212	0.000196835	-0.982291	-0.639089	0.000196819	-0.983207	-0.639363
95373469	rs11107834	9.70235e-10	-1.70498e-10	-1.09394	0.000325706	-1.70498e-10	-1.11775	0.000326038	-1.70498e-10	-1.11784
95373497	rs10745711	5.46532e-10	-1.09667	-0.571212	0.000196835	-0.982291	-0.639089	0.000196819	-0.983207	-0.639363
95373775	rs61935734	7.23631e-10	-1.38719	-1.96647e-10	0.000150802	-1.88778	-1.96647e-10	0.000150977	-1.88773	-1.96647e-10
95374260	rs7311541	1.38509e-10	-1.89832	-1.14222	4.97698e-05	-1.88631	-1.11003	4.98248e-05	-1.88634	-1.11
95374263	rs7297214	5.40418e-10	-1.10792	-0.571212	0.000194482	-0.994319	-0.639089	0.000194467	-0.995229	-0.639363
95374449	rs76835653	2.16383e-10	-1.55949	-1.03494	0.000140785	-0.92609	-1.03042	0.000140946	-0.926216	-1.03026
95374515	rs11107835	1.38308e-10	-1.89808	-1.14391	4.96281e-05	-1.88718	-1.11201	4.96831e-05	-1.88721	-1.11197
95374544	rs10859812	2.97486e-09	0.842696	-0.816219	0.00115912	0.934997	-0.783327	0.00115434	0.930448	-0.784018
95374981	rs6538584	5.40418e-10	-1.10792	-0.571212	0.000194482	-0.994319	-0.639089	0.000194467	-0.995229	-0.639363
95375095	rs1426469	5.37918e-10	-1.1545	-0.529273	0.000205516	-0.978894	-0.599327	0.000205516	-0.97972	-0.59961
95375117	rs11107836	1.38079e-10	-1.89806	-1.14559	4.95274e-05	-1.88725	-1.11397	4.95822e-05	-1.88729	-1.11393
95375156	rs111809657	2.17525e-10	-1.55949	-1.02967	0.000141537	-0.92609	-1.02509	0.0001417	-0.926216	-1.02493
95375180	rs1426468	5.38026e-10	-1.10792	-0.575647	0.000193666	-0.994319	-0.64329	0.000193652	-0.995229	-0.643562
95375440	rs1433323	5.34955e-10	-1.11808	-0.571212	0.00019238	-1.00519	-0.639089	0.000192366	-1.00609	-0.639363
95375468	rs11833532	7.53827e-10	-1.34631	-1.96647e-10	0.000151824	-1.88102	-1.96647e-10	0.000152002	-1.88096	-1.96647e-10
95375529	rs1433322	5.34955e-10	-1.11808	-0.571212	0.00019238	-1.00519	-0.639089	0.000192366	-1.00609	-0.639363
95375690	rs1433321	5.37341e-10	-1.11808	-0.566763	0.000193192	-1.00519	-0.634874	0.000193178	-1.00609	-0.635148
95375718	rs74572258	2.19568e-10	-1.55457	-1.02524	0.000143359	-0.917789	-1.02061	0.000143523	-0.917916	-1.02044
95375761	rs1433320	5.37341e-10	-1.11808	-0.566763	0.000193192	-1.00519	-0.634874	0.000193178	-1.00609	-0.635148
95375773	rs17023531	9.9914e-10	-0.0486852	-1.0159	0.000117429	-1.23534	-0.902569	0.000117332	-1.23693	-0.902914
95375822	rs7134496	5.37341e-10	-1.11808	-0.566763	0.000193192	-1.00519	-0.634874	0.000193178	-1.00609	-0.635148
95375910	rs7305503	5.26635e-10	-1.1382	-0.566763	0.000189076	-1.02673	-0.634874	0.000189064	-1.02762	-0.635148
95376278	rs1814319	5.42828e-10	-1.10792	-0.566763	0.000195303	-0.994319	-0.634874	0.000195288	-0.995229	-0.635148
95376412	rs933898	5.42828e-10	-1.10792	-0.566763	0.000195303	-0.994319	-0.634874	0.000195288	-0.995229	-0.635148
95376464	rs933897	4.11627e-10	-0.830626	-1.12073	0.000165855	-0.750074	-1.04256	0.000165608	-0.752348	-1.04288
95376472	rs933896	5.42828e-10	-1.10792	-0.566763	0.000195303	-0.994319	-0.634874	0.000195288	-0.995229	-0.635148
95376507	rs4923659	2.21847e-10	-1.54963	-1.01986	0.000145347	-0.909453	-1.01517	0.000145514	-0.90958	-1.015
95377160	rs2367000	5.48969e-10	-1.09667	-0.566763	0.000197666	-0.982291	-0.634874	0.00019765	-0.983207	-0.635148
95377204	rs2860598	4.8154e-10	-1.24612	-0.548368	0.000171356	-1.14257	-0.61744	0.000171355	-1.1434	-0.617718
95377295	rs10859813	3.18525e-09	0.893757	-0.798946	0.00123812	0.986906	-0.769301	0.00123294	0.982316	-0.770007
95377368	rs4923648	5.48969e-10	-1.09667	-0.566763	0.000197666	-0.982291	-0.634874	0.00019765	-0.983207	-0.635148
95377490	rs7310432	4.10623e-10	-0.830626	-1.12317	0.000165327	-0.750074	-1.04575	0.000165082	-0.752348	-1.04606
95377512	rs7294376	5.48969e-10	-1.09667	-0.566763	0.000197666	-0.982291	-0.634874	0.00019765	-0.983207	-0.635148
95377693	rs7294747	5.49755e-10	-1.09667	-0.565332	0.000197741	-0.982291	-0.634494	0.000197725	-0.983207	-0.634769
95377938	rs10859814	3.94492e-09	0.78808	-0.479371	0.00197909	1.05475	-0.368101	0.00197021	1.05002	-0.368976
95378236	rs117316308	8.89179e-10	-1.70498e-10	-1.18118	0.000303974	-1.70498e-10	-1.1868	0.000304326	-1.70498e-10	-1.18675
95378283	rs12371666	3.66534e-09	0.707859	-0.472658	0.00183252	0.970609	-0.36091	0.00182441	0.965949	-0.361789
95378454	rs12368364	5.57132e-10	-1.08637	-0.562299	0.0002007	-0.971289	-0.630644	0.000200682	-0.97221	-0.630919
95378579	rs10859815	5.57132e-10	-1.08637	-0.562299	0.0002007	-0.971289	-0.630644	0.000200682	-0.97221	-0.630919
95378948	rs10777663	5.60515e-10	-1.08637	-0.556244	0.000201855	-0.971289	-0.624906	0.000201837	-0.97221	-0.625183
95379088	rs10777664	5.60515e-10	-1.08637	-0.556244	0.000201855	-0.971289	-0.624906	0.000201837	-0.97221	-0.625183
95379138	rs11107842	1.35296e-10	-1.89776	-1.16625	4.82911e-05	-1.88817	-1.13833	4.83444e-05	-1.8882	-1.1383
95379156	rs138915901	9.03479e-10	-1.70498e-10	-1.16522	0.000300633	-1.70498e-10	-1.19786	0.000300976	-1.70498e-10	-1.19782
95379351	rs10745713	5.69174e-10	-1.07601	-0.551274	0.000205065	-0.960222	-0.620195	0.000205045	-0.961148	-0.620472
95379491	rs111956618	6.64909e-09	0.830761	-1.96647e-10	0.00114147	0.136327	-1.96647e-10	0.00114038	0.134266	-1.96647e-10
95379553	rs249182	4.38838e-10	-1.88734	-1.96647e-10	0.00032808	-1.11049	-1.96647e-10	0.000328099	-1.11154	-1.96647e-10
95379724	rs1834614	5.60515e-10	-1.08637	-0.556244	0.000201855	-0.971289	-0.624906	0.000201837	-0.97221	-0.625183
95379776	rs11615445	2.28157e-10	-1.53963	-1.00182	0.000150527	-0.892672	-0.996933	0.000150701	-0.8928	-0.996755
95379802	rs1834613	4.89196e-10	-1.24612	-0.532594	0.000173939	-1.14257	-0.602478	0.000173937	-1.1434	-0.60276
95379806	rs140466332	7.45079e-10	-1.35798	-1.96647e-10	0.000151511	-1.88309	-1.96647e-10	0.000151688	-1.88302	-1.96647e-10
95379839	rs1834612	2.66672e-10	-1.33011	-1.05535	8.25773e-05	-1.37774	-1.11227	8.26198e-05	-1.37821	-1.11239
95380006	rs10859816	3.88254e-10	-0.896224	-1.11359	0.00015625	-0.818138	-1.03415	0.000156027	-0.820344	-1.03448
95380270	rs7314625	2.67486e-10	-1.33011	-1.05229	8.27853e-05	-1.37774	-1.10975	8.28278e-05	-1.37821	-1.10988
95380307	rs7300251	2.67486e-10	-1.33011	-1.05229	8.27853e-05	-1.37774	-1.10975	8.28278e-05	-1.37821	-1.10988
95380340	rs10777665	9.97141e-10	-0.066471	-1.00011	0.000118337	-1.24598	-0.884233	0.00011824	-1.24755	-0.884589
95380454	rs113409044	2.27358e-10	-1.54465	-1.0003	0.000149495	-0.901081	-0.995404	0.000149668	-0.901208	-0.995226
95381088	rs34008534	1.35343e-10	-1.89466	-1.169	4.79363e-05	-1.89353	-1.14034	4.79897e-05	-1.89355	-1.14031
95381295	rs55990903	1.34774e-10	-1.89466	-1.17322	4.76927e-05	-1.89353	-1.14544	4.77457e-05	-1.89355	-1.14541
95381552	rs7134159	2.75311e-10	-1.3095	-1.04407	8.50501e-05	-1.35801	-1.1025	8.50926e-05	-1.35848	-1.10263
95381646	rs10777666	3.20683e-09	0.842696	-0.741132	0.00124318	0.934997	-0.713319	0.00123797	0.930448	-0.71407
95381702	rs7133992	2.78502e-10	-1.29906	-1.04299	8.59434e-05	-1.348	-1.10205	8.59861e-05	-1.34848	-1.10218
95382396	rs12298900	3.24165e-09	0.842696	-0.730334	0.00125705	0.934997	-0.702221	0.00125178	0.930448	-0.70298
95382437	rs11107844	1.34394e-10	-1.89209	-1.17861	4.72732e-05	-1.89579	-1.15201	4.7326e-05	-1.89581	-1.15198
95382487	rs10777667	5.71918e-10	-1.07121	-0.551274	0.000206121	-0.955086	-0.620195	0.000206101	-0.956015	-0.620472
95382539	rs149209376	1.03591e-09	-1.70498e-10	-1.02844	0.000346633	-1.70498e-10	-1.05548	0.000346989	-1.70498e-10	-1.05556
95382585	rs10859817	3.76621e-10	-0.926647	-1.11359	0.000151391	-0.849731	-1.03415	0.00015118	-0.851904	-1.03448
95382601	rs12299025	2.98005e-09	0.744117	-0.715897	0.00110587	0.787787	-0.683143	0.00110138	0.783383	-0.683912
95382638	rs12368716	1.34558e-10	-1.89219	-1.17729	4.73533e-05	-1.89572	-1.15039	4.74062e-05	-1.89574	-1.15036
95382896	rs12369057	1.34558e-10	-1.89219	-1.17729	4.73533e-05	-1.89572	-1.15039	4.74062e-05	-1.89574	-1.15036
95383171	rs77091870	1.34477e-10	-1.89147	-1.17861	4.72542e-05	-1.8962	-1.15201	4.7307e-05	-1.89621	-1.15198
95383450	rs55638253	3.05556e-09	0.769139	-0.715897	0.00113412	0.813014	-0.683143	0.0011295	0.80859	-0.683912
95383715	rs1365352	5.66352e-10	-1.07601	-0.556244	0.000204102	-0.960222	-0.624906	0.000204082	-0.961148	-0.625183
95384037	rs7300945	1.70428e-09	0.233022	-0.763598	0.00286178	1.792	-0.736551	0.00284902	1.78716	-0.737285
95384203	rs11107845	1.3411e-10	-1.89147	-1.18134	4.70962e-05	-1.8962	-1.15536	4.71489e-05	-1.89621	-1.15533
95384402	rs78903768	9.44756e-10	-0.144461	-0.976088	0.00011635	-1.29219	-0.854952	0.000116259	-1.29371	-0.855323
95384688	rs10859818	4.86961e-10	-1.24612	-0.537173	0.000173185	-1.14257	-0.606822	0.000173183	-1.1434	-0.607103
95385146	rs150768041	3.31504e-09	-1.70498e-10	0.13475	0.00137502	-1.70498e-10	0.322481	0.00137634	-1.70498e-10	0.322332
95385403	rs7397433	3.42971e-09	0.578476	-0.40972	0.00170728	0.834782	-0.295871	0.00169986	0.830234	-0.296783
95385971	rs4923674	3.44198e-09	0.603591	-0.431263	0.00171307	0.861161	-0.318866	0.00170561	0.856591	-0.319767
95386280	rs75342638	5.25015e-10	-1.70805	-1.96647e-10	0.000151878	-1.88067	-1.96647e-10	0.000152059	-1.88058	-1.96647e-10
95386634	rs140279427	4.76421e-10	-1.80517	-1.96647e-10	0.000242068	-1.41453	-1.96647e-10	0.000242407	-1.41423	-1.96647e-10
95386710	rs78365237	2.32921e-10	-1.53963	-0.981147	0.000153703	-0.892672	-0.97605	0.000153882	-0.8928	-0.975865
95386721	rs11107846	3.17963e-09	0.769139	-0.676096	0.00118161	0.813014	-0.642123	0.00117676	0.80859	-0.642919
95386791	rs11107847	3.43131e-09	0.842696	-0.673473	0.00133263	0.934997	-0.643831	0.00132699	0.930448	-0.644631
95387542	rs4923660	2.1695e-10	-1.51324	-1.07857	0.000100538	-1.30465	-0.988568	0.000100448	-1.30628	-0.988932
95387556	rs61688935	2.19485e-10	-1.7503	-0.829894	8.36905e-05	-1.79874	-0.677877	8.3689e-05	-1.79941	-0.678329
95387756	rs10859819	1.29444e-09	-0.409965	-0.395674	0.00087265	0.148676	-0.280888	0.000869328	0.144676	-0.281807
95387784	rs59732187	1.40772e-10	-1.89862	-1.12571	4.98976e-05	-1.87688	-1.11689	4.99494e-05	-1.87683	-1.11701
95388184	rs17023557	6.99362e-10	-1.42131	-1.96647e-10	0.000151191	-1.8852	-1.96647e-10	0.000151367	-1.88514	-1.96647e-10
95388729	rs139960287	8.57822e-10	-1.70498e-10	-1.21708	0.000293838	-1.70498e-10	-1.22072	0.000294154	-1.70498e-10	-1.22075
95388843	rs11107851	7.61569e-10	-0.655655	-0.680439	0.00161574	1.13492	-0.651123	0.0016088	1.13031	-0.651918
95389044	rs77616640	9.77943e-10	-1.70498e-10	-1.08602	0.000350687	-1.70498e-10	-1.04385	0.00035109	-1.70498e-10	-1.04381
95389054	rs11107852	6.43259e-10	-1.50493	-1.96647e-10	0.00014952	-1.89632	-1.96647e-10	0.000149692	-1.89627	-1.96647e-10
95389233	rs74891099	2.38115e-10	-1.53457	-0.96415	0.00015769	-0.884227	-0.958885	0.000157875	-0.884356	-0.958693
95389801	rs11107853	9.01734e-10	-1.70498e-10	-1.16716	0.000311482	-1.70498e-10	-1.1624	0.000311798	-1.70498e-10	-1.1625
95389909	rs147965267	1.03427e-09	-1.70498e-10	-1.03003	0.000351614	-1.70498e-10	-1.04121	0.000351992	-1.70498e-10	-1.04124
95390013	rs11107854	2.13773e-10	-1.53739	-1.06917	0.000101302	-1.30785	-0.977788	0.00010121	-1.30949	-0.978161
95390378	rs61935749	1.40354e-09	-0.217073	-0.507648	0.000756725	0.194197	-0.468942	0.000753865	0.190209	-0.469848
95390443	rs147654736	4.82703e-10	-1.79207	-1.96647e-10	0.000152783	-1.87473	-1.96647e-10	0.00015298	-1.87455	-1.96647e-10
95390810	rs7973115	3.65138e-10	-1.15823	-0.912968	8.54645e-05	-1.67655	-0.779094	8.54459e-05	-1.67747	-0.779501
95390940	rs7973250	2.15013e-10	-1.53739	-1.06338	0.0001022	-1.30785	-0.968964	0.000102107	-1.30949	-0.969343
95390942	rs11107856	1.28847e-10	-1.88991	-1.22294	4.4542e-05	-1.89704	-1.21027	4.45914e-05	-1.89706	-1.21025
95390968	rs61935750	7.9191e-10	-1.29703	-1.96647e-10	0.000153316	-1.87125	-1.96647e-10	0.000153498	-1.87117	-1.96647e-10
95391012	rs10745714	1.33932e-09	-0.390624	-0.380933	0.00090926	0.171347	-0.262461	0.000905773	0.167324	-0.263387
95391097	rs10745715	1.32891e-09	-0.390624	-0.38874	0.000901715	0.171347	-0.270794	0.00089826	0.167324	-0.271716
95391385	rs4923649	1.27382e-10	-1.8967	-1.22758	4.5589e-05	-1.8663	-1.21778	4.5638e-05	-1.86634	-1.21777
95391452	rs4923661	1.28636e-10	-1.88991	-1.22458	4.44286e-05	-1.89704	-1.21282	4.44778e-05	-1.89706	-1.2128
95391600	rs2367080	5.53147e-10	-1.02218	-0.633675	0.000200897	-0.902778	-0.698178	0.000200875	-0.903733	-0.698437
95391683	rs7309242	8.37644e-10	-0.623962	-0.61692	0.00181849	1.18432	-0.582303	0.00181053	1.17967	-0.583143
95391876	rs10859820	3.44064e-09	0.578476	-0.406539	0.00171767	0.834782	-0.289804	0.00171021	0.830234	-0.290716
95392154	rs7312863	1.33414e-09	-0.390624	-0.384807	0.000905508	0.171347	-0.266596	0.000902037	0.167324	-0.26752
95392651	rs1820461	3.61903e-09	0.590058	-0.36757	0.00191141	0.902707	-0.250857	0.00190288	0.898056	-0.251784
95392658	rs113089445	1.19827e-09	0.18444	-1.06728	0.000155638	-0.900112	-0.9561	0.000155475	-0.902051	-0.956315
95392660	rs6538585	1.98298e-09	0.33699	-0.716109	0.00344907	1.92841	-0.686297	0.00343328	1.92348	-0.687061
95392836	rs4923651	4.96752e-10	-1.1382	-0.62518	0.000178908	-1.02673	-0.690151	0.000178899	-1.02762	-0.690413
95393288	rs112465059	6.70127e-10	-1.46401	-1.96647e-10	0.000366705	-0.999189	-1.96647e-10	0.00036741	-0.998372	-1.96647e-10
95393396	rs4923663	2.17553e-10	-1.54708	-1.04195	0.000103661	-1.32025	-0.942369	0.000103566	-1.32188	-0.942766
95393745	rs10745716	1.39063e-09	-0.371159	-0.3628	0.000948395	0.19414	-0.243114	0.000944728	0.190095	-0.244049
95393933	rs11612831	2.15421e-10	-1.57274	-1.02614	0.000138881	-0.948608	-1.02152	0.00013904	-0.948732	-1.02136
95393975	rs11107858	1.56088e-09	-0.1753	-0.443167	0.000849401	0.240769	-0.399983	0.000846119	0.236737	-0.400929
95393999	rs11107859	1.55043e-09	-0.1753	-0.449887	0.000843559	0.240769	-0.406884	0.000840302	0.236737	-0.407827
95394030	rs35448769	1.27863e-10	-1.89354	-1.22698	4.436e-05	-1.89466	-1.21675	4.44088e-05	-1.89468	-1.21674
95394254	rs11829773	7.67774e-10	-1.32798	-1.96647e-10	0.000152347	-1.87759	-1.96647e-10	0.000152526	-1.87751	-1.96647e-10
95394648	rs7957645	2.14388e-10	-1.57442	-1.02927	0.000101648	-1.35547	-0.926763	0.000101559	-1.35704	-0.927171
95395314	rs7295799	3.74793e-10	-1.13054	-0.914564	0.000116214	-1.1556	-0.992708	0.000116257	-1.15617	-0.992881
95396127	rs12367625	2.28418e-10	-1.41982	-1.12048	5.74548e-05	-1.76605	-1.0867	5.74788e-05	-1.7666	-1.08684
95396669	rs6538588	1.34076e-10	-1.88995	-1.18311	4.83271e-05	-1.86969	-1.15607	4.83568e-05	-1.86999	-1.15626
95396906	rs10859822	4.98483e-10	-1.09118	-0.668727	0.00027021	-0.692082	-0.612464	0.000269555	-0.694932	-0.613148
95397032	rs61935751	9.17691e-10	-1.14961	-1.96647e-10	0.000159599	-1.83108	-1.96647e-10	0.000159802	-1.83092	-1.96647e-10
95397275	rs17321986	1.66197e-10	-1.82269	-1.03561	7.64499e-05	-1.52043	-1.04668	7.65434e-05	-1.52046	-1.04654
95397552	rs835044	4.80554e-10	-1.08615	-0.71039	0.000234722	-0.790116	-0.655227	0.000234192	-0.792828	-0.655882
95397644	rs17023565	9.50503e-10	-1.11448	-1.96647e-10	0.000161343	-1.82021	-1.96647e-10	0.00016155	-1.82004	-1.96647e-10
95397757	rs835045	7.85748e-10	-0.559253	-0.745585	0.000329563	-0.327804	-0.778175	0.000329489	-0.328994	-0.778315
95397807	rs56029035	5.85083e-10	-1.59972	-1.96647e-10	0.000817455	-0.19755	-1.96647e-10	0.000816949	-0.199275	-1.96647e-10
95398048	rs7316005	4.39363e-10	-1.88615	-1.96647e-10	0.000185788	-1.67914	-1.96647e-10	0.000186028	-1.67896	-1.96647e-10
95398272	rs835047	2.54611e-10	-1.31515	-1.11659	0.000123551	-0.957995	-1.12909	0.000123568	-0.958876	-1.12918
95398440	rs835048	2.5972e-10	-1.29529	-1.11658	0.000126812	-0.932831	-1.12821	0.000126828	-0.933724	-1.1283
95398579	rs142738157	2.92205e-09	-1.70498e-10	0.00856478	0.000982522	-1.70498e-10	-0.0136228	0.000983511	-1.70498e-10	-0.0137232
95399218	rs139967891	9.55136e-10	-1.70498e-10	-1.10962	0.000322672	-1.70498e-10	-1.12711	0.000323018	-1.70498e-10	-1.12714
95399292	rs11107860	2.5243e-10	-1.33522	-1.10512	6.18077e-05	-1.70905	-1.07067	6.18218e-05	-1.70968	-1.07092
95399358	rs111463574	1.27733e-10	-1.89811	-1.22342	4.85833e-05	-1.80968	-1.21079	4.86365e-05	-1.8097	-1.21078
95399413	rs144250024	7.73452e-10	-1.32061	-1.96647e-10	0.000243839	-1.40724	-1.96647e-10	0.00024411	-1.40723	-1.96647e-10
95399455	rs56307685	9.34458e-10	-1.13151	-1.96647e-10	0.000162011	-1.81608	-1.96647e-10	0.000162218	-1.81591	-1.96647e-10
95400280	rs1102069	8.44617e-10	-0.575994	-0.656598	0.000314202	-0.462043	-0.691667	0.000314135	-0.463206	-0.691822
95400527	rs1612479	2.91629e-10	-1.1614	-1.13459	0.000144326	-0.785618	-1.14605	0.000144342	-0.786536	-1.14613
95400638	rs1628439	2.94049e-10	-1.15121	-1.13652	0.000145879	-0.773106	-1.14786	0.000145894	-0.774029	-1.14794
95400811	rs185849215	3.08195e-09	-1.70498e-10	0.0618441	0.00100133	-1.70498e-10	0.00533642	0.00100255	-1.70498e-10	0.00544766
95401017	rs11107861	1.47703e-10	-1.74992	-1.22635	5.50211e-05	-1.67194	-1.22409	5.50823e-05	-1.6719	-1.22412
95401020	rs1616855	1.2096e-09	-0.873429	-1.96647e-10	0.000375418	-0.975706	-1.96647e-10	0.000375935	-0.975436	-1.96647e-10
95401313	rs79640257	3.65441e-10	-1.85299	-0.217375	0.000114899	-1.8948	-0.264887	0.000115054	-1.89481	-0.264639
95401823	rs2436634	3.48048e-10	-0.973457	-1.14568	0.000179495	-0.557146	-1.15645	0.000179499	-0.558154	-1.15653
95402253	rs79284315	3.78203e-10	-1.85012	-0.18592	0.000118386	-1.89563	-0.234171	0.000118546	-1.89563	-0.233919
95403059	rs144028913	9.05051e-10	-1.70498e-10	-1.16348	0.000311805	-1.70498e-10	-1.16137	0.000312132	-1.70498e-10	-1.16143
95403521	rs249181	8.76521e-10	-0.366867	-0.828647	0.000330093	-0.24442	-0.859951	0.000330004	-0.245669	-0.860078
95403852	rs17023567	9.89372e-10	-1.0744	-1.96647e-10	0.000165666	-1.79377	-1.96647e-10	0.000165881	-1.79358	-1.96647e-10
95404068	rs56127812	1.18075e-09	-0.897572	-1.96647e-10	0.00017745	-1.72505	-1.96647e-10	0.00017769	-1.72481	-1.96647e-10
95404184	rs171597	1.88488e-10	-1.85038	-0.882059	6.93566e-05	-1.76658	-0.897908	6.93941e-05	-1.76699	-0.898063
95404224	rs149935582	5.79588e-10	-1.66338	0.0542201	0.000154119	-1.86668	0.000656274	0.000154336	-1.86666	0.000935634
95404658	rs249180	3.02177e-10	-1.61568	-0.644783	0.000374464	-0.386266	-0.591983	0.00037339	-0.389572	-0.592657
95404947	rs249179	1.49319e-10	-1.80112	-1.16427	6.79729e-05	-1.51264	-1.172	6.80055e-05	-1.5132	-1.17207
95405119	rs249178	1.50913e-10	-1.79688	-1.15789	6.8958e-05	-1.50426	-1.16598	6.89904e-05	-1.50483	-1.16606
95405133	rs11107862	1.61913e-10	-1.68332	-1.20109	6.35666e-05	-1.55498	-1.19668	6.36356e-05	-1.55494	-1.19674
95405273	rs249177	2.83608e-10	-1.52976	-0.794121	0.000119579	-1.29778	-0.821984	0.000119607	-1.29852	-0.822121
95405591	rs249176	1.59553e-10	-1.74005	-1.15904	7.75753e-05	-1.38572	-1.16678	7.76076e-05	-1.38633	-1.16685
95406244	rs17269086	1.09213e-09	-0.975592	-1.96647e-10	0.000642428	-0.438492	-1.96647e-10	0.000643193	-0.438407	-1.96647e-10
95406412	rs117452578	1.66817e-09	-1.70498e-10	-0.551992	0.000621421	-1.70498e-10	-0.471738	0.000622225	-1.70498e-10	-0.47155
95406435	rs249175	2.89645e-10	-1.4815	-0.821319	0.000119156	-1.27502	-0.848289	0.000119187	-1.27573	-0.848421
95407330	rs1654943	8.80662e-10	-1.70498e-10	-1.1908	0.00030998	-1.70498e-10	-1.16724	0.000310324	-1.70498e-10	-1.16723
95407517	rs138868138	2.69838e-09	-0.0710699	-1.96647e-10	0.000655116	-0.418934	-1.96647e-10	0.00065509	-0.420078	-1.96647e-10
95407650	rs249174	1.45895e-10	-1.80526	-1.18332	6.62198e-05	-1.52092	-1.18985	6.62527e-05	-1.52147	-1.1899
95407902	rs249173	1.59568e-10	-1.724	-1.175	7.86086e-05	-1.35719	-1.18207	7.8641e-05	-1.35782	-1.18214
95408732	rs74805541	1.72627e-09	-0.517754	-1.96647e-10	0.000199949	-1.60568	-1.96647e-10	0.000200247	-1.6053	-1.96647e-10
95410271	rs17023570	4.3693e-10	-1.8917	-1.96647e-10	0.000168732	-1.77544	-1.96647e-10	0.000168894	-1.77558	-1.96647e-10
95410845	rs249172	1.56861e-10	-1.73611	-1.18	7.89478e-05	-1.34821	-1.18675	7.89799e-05	-1.34885	-1.18681
95411203	rs12423738	1.58089e-10	-1.72499	-1.18332	8.03168e-05	-1.32792	-1.18985	8.03487e-05	-1.32857	-1.1899
95411207	rs12422350	1.57954e-10	-1.72585	-1.18332	8.27735e-05	-1.29779	-1.18985	8.28044e-05	-1.29847	-1.1899
95411708	rs1654942	1.59786e-10	-1.7135	-1.18414	8.19312e-05	-1.30726	-1.1906	8.19629e-05	-1.30793	-1.19066
95411715	rs1654941	1.60003e-10	-1.7135	-1.18278	8.2035e-05	-1.30726	-1.18934	8.20666e-05	-1.30793	-1.18939
95412745	rs143100713	9.24809e-10	-1.70498e-10	-1.14189	0.000344151	-1.70498e-10	-1.06267	0.000344478	-1.70498e-10	-1.06282
95412786	rs148219480	4.09587e-10	-1.79672	-0.159606	0.000121177	-1.89803	-0.208467	0.000121341	-1.89803	-0.208213
95412808	rs1648428	3.52707e-10	-1.66588	-0.439956	0.000159965	-1.44286	-0.385929	0.000159767	-1.44453	-0.386606
95413533	rs12300942	2.92501e-10	-1.43453	-0.858476	0.000127616	-1.17833	-0.876393	0.000127641	-1.17909	-0.876533
95413619	rs1648431	1.56078e-10	-1.74099	-1.18012	7.84472e-05	-1.35722	-1.1841	7.84791e-05	-1.35785	-1.18417
95413870	rs74950485	4.34473e-10	-1.89734	-1.96647e-10	0.000193201	-1.64002	-1.96647e-10	0.000193404	-1.64007	-1.96647e-10
95413882	rs188745509	8.53861e-10	-1.70498e-10	-1.22171	0.000296724	-1.70498e-10	-1.21094	0.000297042	-1.70498e-10	-1.21098
95414590	rs148529660	4.67508e-09	-1.70498e-10	0.478526	0.00153176	-1.70498e-10	0.430424	0.00153346	-1.70498e-10	0.430428
95415202	rs113562654	2.9262e-10	-1.66279	-0.629809	9.58641e-05	-1.86782	-0.472998	9.58994e-05	-1.8681	-0.473453
95416240	rs77259832	2.69146e-09	-0.0736368	-1.96647e-10	0.000653605	-0.421243	-1.96647e-10	0.00065358	-0.422387	-1.96647e-10
95418137	rs61935755	1.03722e-09	-1.02717	-1.96647e-10	0.000166231	-1.79037	-1.96647e-10	0.000166442	-1.7902	-1.96647e-10
95418777	rs75200697	4.53822e-10	-1.85377	-1.96647e-10	0.000236686	-1.43701	-1.96647e-10	0.00023693	-1.43709	-1.96647e-10
95419099	rs11107865	4.34036e-10	-1.89835	-1.96647e-10	0.000203779	-1.58671	-1.96647e-10	0.000204046	-1.58651	-1.96647e-10
95419332	rs35584	1.56544e-10	-1.75158	-1.16656	7.78663e-05	-1.37697	-1.17178	7.78981e-05	-1.37759	-1.17186
95419634	rs43202	1.55954e-10	-1.74633	-1.17558	7.79589e-05	-1.36714	-1.18043	7.79907e-05	-1.36777	-1.18049
95419969	rs41146	1.57367e-10	-1.74633	-1.16656	7.86354e-05	-1.36714	-1.17178	7.86671e-05	-1.36777	-1.17186
95419999	rs61935757	1.02153e-09	-1.04242	-1.96647e-10	0.000165345	-1.79571	-1.96647e-10	0.000165555	-1.79555	-1.96647e-10
95420527	rs12827634	2.98171e-10	-1.33803	-0.935772	7.01455e-05	-1.76329	-0.889885	7.01658e-05	-1.76381	-0.89018
95421273	rs146452125	7.47326e-10	-1.49274	0.13777	0.000176555	-1.81259	0.082476	0.000176812	-1.81253	0.0827645
95421716	rs80106847	2.48517e-09	-0.153379	-1.96647e-10	0.000608406	-0.492903	-1.96647e-10	0.0006084	-0.494019	-1.96647e-10
95422108	rs35583	2.70885e-10	-1.42603	-0.943755	0.000118692	-1.16774	-0.959469	0.000118717	-1.16851	-0.959592
95422382	rs76828837	3.97577e-10	-1.78802	-0.198066	0.000116627	-1.89873	-0.246033	0.000116785	-1.89873	-0.245784
95422393	rs12816964	1.79224e-09	-0.480254	-1.96647e-10	0.000228637	-1.47161	-1.96647e-10	0.00022893	-1.47143	-1.96647e-10
95422395	rs57571944	9.78005e-10	-1.08596	-1.96647e-10	0.000162923	-1.81047	-1.96647e-10	0.000163128	-1.81032	-1.96647e-10
95422742	rs35582	1.44301e-10	-1.86964	-1.12994	9.96029e-05	-1.15625	-1.14631	9.9543e-05	-1.15804	-1.14622
95423379	rs34656650	1.31585e-10	-1.89483	-1.19699	5.99847e-05	-1.63617	-1.17348	6.00496e-05	-1.63621	-1.17347
95423600	rs149733659	4.03085e-10	-1.79672	-0.175608	0.000119297	-1.89803	-0.224099	0.000119459	-1.89803	-0.223846
95425895	rs56317922	6.12296e-10	-1.55426	-1.96647e-10	0.000909005	-0.0913955	-1.96647e-10	0.000908394	-0.0931739	-1.96647e-10
95425994	rs75967756	2.74296e-10	-1.73413	-0.623135	9.44838e-05	-1.88972	-0.465602	9.45305e-05	-1.88987	-0.466059
95426469	rs249169	3.6298e-10	-1.61934	-0.457791	0.000167466	-1.3786	-0.404364	0.00016724	-1.38039	-0.405035
95426559	rs59886655	4.0839e-10	-1.79023	-0.169025	0.00012	-1.89859	-0.217669	0.000120162	-1.89859	-0.217415
95426570	rs249170	3.6298e-10	-1.61934	-0.457791	0.000167466	-1.3786	-0.404364	0.00016724	-1.38039	-0.405035
95426819	rs11107868	1.30655e-10	-1.89483	-1.20409	5.94322e-05	-1.63617	-1.18274	5.94964e-05	-1.63621	-1.18272
95426948	rs190187011	3.68805e-09	-1.70498e-10	0.241379	0.00140675	-1.70498e-10	0.345294	0.00140822	-1.70498e-10	0.345232
95427251	rs77052646	4.61519e-10	-1.83695	-1.96647e-10	0.000154099	-1.86615	-1.96647e-10	0.000154277	-1.8661	-1.96647e-10
95427711	rs249171	3.62692e-10	-1.61934	-0.458584	0.000167324	-1.3786	-0.405209	0.000167099	-1.38039	-0.405879
95428476	rs78833763	1.14134e-09	-0.931516	-1.96647e-10	0.000611065	-0.488542	-1.96647e-10	0.000611805	-0.488437	-1.96647e-10
95429038	rs58769104	9.24021e-10	-1.14274	-1.96647e-10	0.000160007	-1.82853	-1.96647e-10	0.000160206	-1.82839	-1.96647e-10
95429271	rs139866389	1.34008e-09	-1.70498e-10	-0.770991	0.000444766	-1.70498e-10	-0.806198	0.000445226	-1.70498e-10	-0.806269
95429379	rs2569989	3.82126e-10	-1.60288	-0.42285	0.000177551	-1.35624	-0.368252	0.000177303	-1.35806	-0.368936
95429432	rs10859824	2.78801e-10	-1.6922	-0.648781	9.28925e-05	-1.8779	-0.494407	9.29319e-05	-1.87813	-0.494855
95430149	rs117805783	6.99413e-09	0.881351	-1.96647e-10	0.00138292	0.328204	-1.96647e-10	0.00138366	0.327634	-1.96647e-10
95430373	rs146412024	7.91358e-10	-1.47271	0.174989	0.000184837	-1.80321	0.118941	0.000185107	-1.80315	0.119234
95430667	rs61935759	9.30341e-10	-1.13592	-1.96647e-10	0.000160343	-1.82643	-1.96647e-10	0.000160542	-1.8263	-1.96647e-10
95431095	rs835043	2.80166e-10	-1.37426	-0.961835	0.000123521	-1.1037	-0.983628	0.000123546	-1.10451	-0.983734
95431574	rs145941901	9.75197e-10	-1.70498e-10	-1.08884	0.000369256	-1.70498e-10	-0.992256	0.000369596	-1.70498e-10	-0.992441
95431957	rs75214063	9.2928e-10	-1.70498e-10	-1.13706	0.000317116	-1.70498e-10	-1.14448	0.000317446	-1.70498e-10	-1.14454
95432245	rs80161427	4.36178e-10	-1.89342	-1.96647e-10	0.000183024	-1.69413	-1.96647e-10	0.000183201	-1.69427	-1.96647e-10
95432349	rs76626609	4.10372e-10	-1.78354	-0.170871	0.00011974	-1.89895	-0.219472	0.000119903	-1.89895	-0.219218
95432491	rs11107869	8.45332e-10	-1.70498e-10	-1.23175	0.000290565	-1.70498e-10	-1.23192	0.000290888	-1.70498e-10	-1.23191
95432777	rs139085080	3.99333e-10	-1.77172	-0.209964	0.000115237	-1.89911	-0.257651	0.000115393	-1.89911	-0.257402
95432808	rs184073248	1.46211e-09	-1.70498e-10	-0.683837	0.000502189	-1.70498e-10	-0.68477	0.000502678	-1.70498e-10	-0.684902
95432858	rs79193785	4.15806e-10	-1.77408	-0.167178	0.000120152	-1.89912	-0.215864	0.000120316	-1.89912	-0.21561
95432859	rs76000631	4.05079e-10	-1.78347	-0.183919	0.000118469	-1.89688	-0.232216	0.000118629	-1.89688	-0.231965
95433041	rs17023583	9.43847e-10	-1.12151	-1.96647e-10	0.000161065	-1.82194	-1.96647e-10	0.000161265	-1.8218	-1.96647e-10
95433455	rs117928270	8.5061e-10	-1.70498e-10	-1.22552	0.000291597	-1.70498e-10	-1.22837	0.00029192	-1.70498e-10	-1.22837
95433816	rs76308033	9.76818e-10	-1.70498e-10	-1.08717	0.000331348	-1.70498e-10	-1.10058	0.000331673	-1.70498e-10	-1.1007
95434067	rs17269631	3.95184e-10	-1.78579	-0.206332	0.000115676	-1.89885	-0.254104	0.000115832	-1.89885	-0.253855
95434116	rs249141	1.60255e-10	-1.88226	-1.01245	6.98192e-05	-1.63779	-1.02004	6.98492e-05	-1.63833	-1.02019
95434452	rs11107870	1.87671e-10	-1.77208	-0.9647	6.98081e-05	-1.70151	-0.956486	6.98843e-05	-1.70138	-0.956632
95434950	rs75716446	3.5733e-09	-1.70498e-10	0.209769	0.00136148	-1.70498e-10	0.312582	0.0013629	-1.70498e-10	0.312521
95435070	rs249142	1.65583e-10	-1.69558	-1.16643	8.59214e-05	-1.27558	-1.17473	8.59521e-05	-1.27626	-1.1748
95436203	rs193789	2.83531e-10	-1.35609	-0.968063	0.000125558	-1.08138	-0.989598	0.000125582	-1.08219	-0.989704
95436321	rs249143	2.85358e-10	-1.34689	-0.970842	0.000126645	-1.07009	-0.992261	0.000126668	-1.07091	-0.992366
95436963	rs11107872	2.95136e-10	-1.68992	-0.594114	9.83619e-05	-1.88201	-0.433085	9.84043e-05	-1.88222	-0.433551
95437188	rs11107873	8.45825e-10	-1.70498e-10	-1.23116	0.000291431	-1.70498e-10	-1.22894	0.00029175	-1.70498e-10	-1.22896
95437379	rs77352263	1.65519e-10	-1.70006	-1.16233	8.55758e-05	-1.28344	-1.1709	8.56065e-05	-1.28412	-1.17097
95437393	rs74783438	1.64336e-10	-1.70561	-1.16395	8.20664e-05	-1.3238	-1.17242	8.20986e-05	-1.32444	-1.17249
95437487	rs74514608	4.11935e-10	-1.79023	-0.160381	0.000121017	-1.89859	-0.209224	0.000121182	-1.89859	-0.20897
95437724	rs17023599	4.11688e-10	-1.79083	-0.160381	0.000121027	-1.89851	-0.209224	0.000121192	-1.89851	-0.20897
95438280	rs112976005	2.94877e-10	-1.69658	-0.588335	9.88154e-05	-1.88387	-0.42662	9.88589e-05	-1.88407	-0.427089
95438472	rs117821582	4.44609e-10	-1.87428	-1.96647e-10	0.000150849	-1.88747	-1.96647e-10	0.000151009	-1.88751	-1.96647e-10
95438778	rs11107874	1.06431e-09	-1.00139	-1.96647e-10	0.000164202	-1.80265	-1.96647e-10	0.000164415	-1.80246	-1.96647e-10
95438785	rs117624293	4.77774e-10	-1.80234	-1.96647e-10	0.000162968	-1.81019	-1.96647e-10	0.00016321	-1.80981	-1.96647e-10
95438797	rs113220345	1.3616e-09	-0.755062	-1.96647e-10	0.000250848	-1.3789	-1.96647e-10	0.000251211	-1.37856	-1.96647e-10
95440025	rs17023608	9.50391e-10	-1.1146	-1.96647e-10	0.000161418	-1.81975	-1.96647e-10	0.000161619	-1.81961	-1.96647e-10
95440769	rs2162330	8.47368e-10	-1.70498e-10	-1.22934	0.0002905	-1.70498e-10	-1.23214	0.000290822	-1.70498e-10	-1.23214
95441330	rs17023612	3.11643e-10	-1.50461	-0.725006	7.66814e-05	-1.81802	-0.746071	7.67841e-05	-1.81796	-0.745894
95441423	rs77856298	8.79458e-10	-1.43938	0.247215	0.00020682	-1.76163	0.189733	0.000207127	-1.76155	0.190033
95441534	rs17023614	3.10396e-10	-1.50883	-0.724799	7.65509e-05	-1.81992	-0.745869	7.66534e-05	-1.81987	-0.745691
95441968	rs78734647	8.6136e-10	-1.46433	0.251367	0.000200003	-1.79922	0.193803	0.000200297	-1.79915	0.194104
95442118	rs11107875	1.09697e-09	-0.971165	-1.96647e-10	0.000165865	-1.79257	-1.96647e-10	0.000166082	-1.79237	-1.96647e-10
95442195	rs76447046	8.6575e-10	-1.44773	0.23985	0.000203645	-1.79118	0.203808	0.000203945	-1.79111	0.204113
95442242	rs12579299	3.12217e-10	-1.35549	-0.872282	8.6142e-05	-1.72281	-0.724936	8.61518e-05	-1.72353	-0.725211
95442270	rs117562109	3.50363e-09	-1.70498e-10	0.19008	0.00133401	-1.70498e-10	0.292202	0.00133541	-1.70498e-10	0.292141
95442333	rs166066	2.96591e-10	-1.31026	-0.968861	0.000133557	-1.02535	-0.983867	0.000133577	-1.02619	-0.983984
95442399	rs112698272	7.69782e-10	-1.32537	-1.96647e-10	0.000152654	-1.87557	-1.96647e-10	0.000152835	-1.87549	-1.96647e-10
95442445	rs11107876	1.36522e-10	-1.84669	-1.2083	4.72915e-05	-1.85904	-1.18838	4.73431e-05	-1.85907	-1.18837
95442724	rs183656	3.70379e-10	-1.45388	-0.603069	0.000387085	-0.390169	-0.554932	0.000386116	-0.393175	-0.555538
95443034	rs249145	2.44038e-10	-1.37426	-1.09989	0.000108051	-1.1037	-1.11744	0.000108084	-1.10451	-1.11743
95443175	rs4923658	3.16184e-10	-1.48909	-0.726057	7.71497e-05	-1.8109	-0.747101	7.72532e-05	-1.81084	-0.746923
95443489	rs7971079	2.91491e-10	-1.68992	-0.606542	9.61265e-05	-1.88201	-0.456074	9.61701e-05	-1.88222	-0.456517
95443532	rs2033089	1.35897e-10	-1.85041	-1.20917	4.73962e-05	-1.85565	-1.18955	4.74479e-05	-1.85568	-1.18954
95443723	rs2033088	1.35411e-10	-1.85399	-1.20917	4.75633e-05	-1.85213	-1.18955	4.76151e-05	-1.85217	-1.18954
95444906	rs10859825	1.37799e-10	-1.85573	-1.18994	4.88601e-05	-1.85032	-1.16446	4.89135e-05	-1.85035	-1.16444
95445048	rs56731093	3.15377e-10	-1.48477	-0.732933	7.67863e-05	-1.80889	-0.753831	7.68893e-05	-1.80883	-0.753655
95445222	rs75135781	2.9712e-10	-1.50461	-0.772728	7.39678e-05	-1.81802	-0.782101	7.40649e-05	-1.81796	-0.78195
95446209	rs74345467	9.29806e-10	-1.70498e-10	-1.1365	0.000318563	-1.70498e-10	-1.13993	0.000318891	-1.70498e-10	-1.14
95446251	rs61938161	9.50391e-10	-1.1146	-1.96647e-10	0.000161418	-1.81975	-1.96647e-10	0.000161619	-1.81961	-1.96647e-10
95446288	rs933899	1.36721e-10	-1.84857	-1.20496	4.75796e-05	-1.85736	-1.18398	4.76313e-05	-1.85739	-1.18397
95446624	rs249144	1.63903e-10	-1.70165	-1.17056	8.49361e-05	-1.28623	-1.17562	8.49666e-05	-1.28691	-1.17569
95446761	rs11107877	2.92666e-10	-1.70248	-0.589965	9.7579e-05	-1.88546	-0.437624	9.76249e-05	-1.88565	-0.438073
95446988	rs76809022	9.84937e-10	-1.70498e-10	-1.0789	0.000337142	-1.70498e-10	-1.08324	0.000337482	-1.70498e-10	-1.08334
95447033	rs138729200	1.38135e-09	-0.740658	-1.96647e-10	0.000419493	-0.864699	-1.96647e-10	0.00041996	-0.864693	-1.96647e-10
95447528	rs55633464	4.23115e-10	-1.78354	-0.140291	0.000123372	-1.89895	-0.189595	0.00012354	-1.89895	-0.189338
95447660	rs148794921	1.8576e-09	-0.444435	-1.96647e-10	0.000400571	-0.910854	-1.96647e-10	0.000401084	-0.910681	-1.96647e-10
95447750	rs141966653	5.65248e-10	-1.63421	-1.96647e-10	0.000179135	-1.71561	-1.96647e-10	0.000179331	-1.71562	-1.96647e-10
95447754	rs146288898	5.72549e-10	-1.62138	-1.96647e-10	0.000181063	-1.7049	-1.96647e-10	0.000181262	-1.70491	-1.96647e-10
95448705	rs149929727	1.96609e-09	-0.387675	-1.96647e-10	0.000425913	-0.84951	-1.96647e-10	0.00042598	-0.85046	-1.96647e-10
95448810	rs139246190	4.43456e-10	-1.87688	-1.96647e-10	0.000152166	-1.87877	-1.96647e-10	0.000152355	-1.87864	-1.96647e-10
95449451	rs2252559	2.33045e-10	-1.39006	-1.13018	9.93071e-05	-1.16343	-1.1421	9.93421e-05	-1.16418	-1.1421
95449522	rs61938162	5.84957e-10	-1.59994	-1.96647e-10	0.000162885	-1.8107	-1.96647e-10	0.000163076	-1.81064	-1.96647e-10
95449570	rs2252556	2.34644e-10	-1.38322	-1.13018	0.000104261	-1.11475	-1.1421	0.000104293	-1.11555	-1.1421
95452311	rs142620547	1.54898e-09	-0.626124	-1.96647e-10	0.000291129	-1.22998	-1.96647e-10	0.000291346	-1.23034	-1.96647e-10
95452528	rs703692	1.47124e-10	-1.86381	-1.11639	5.92198e-05	-1.70075	-1.12174	5.92508e-05	-1.70123	-1.12184
95452549	rs876116	9.84936e-10	-1.0789	-1.96647e-10	0.000163305	-1.80812	-1.96647e-10	0.000163511	-1.80797	-1.96647e-10
95452854	rs11107880	1.37808e-10	-1.84283	-1.20279	4.74864e-05	-1.86228	-1.18102	4.75383e-05	-1.86231	-1.181
95453171	rs147844949	9.3999e-10	-1.70498e-10	-1.12561	0.000324008	-1.70498e-10	-1.12298	0.000324343	-1.70498e-10	-1.12305
95453247	rs80007301	8.93367e-10	-1.45221	0.275734	0.000206041	-1.79336	0.217695	0.000206345	-1.7933	0.217998
95453251	rs77028818	8.93367e-10	-1.45221	0.275734	0.000206041	-1.79336	0.217695	0.000206345	-1.7933	0.217998
95453279	rs844333	3.20576e-10	-1.60942	-0.59194	0.000144217	-1.38946	-0.542971	0.000144036	-1.3912	-0.543583
95454051	rs864450	1.47302e-10	-1.76555	-1.21344	7.16379e-05	-1.41599	-1.21613	7.16694e-05	-1.41662	-1.21617
95454302	rs58419790	9.12663e-10	-1.44363	0.288525	0.000209519	-1.78917	0.230238	0.000209828	-1.78911	0.230543
95454989	rs76517830	8.6132e-10	-1.21301	-1.96647e-10	0.000488049	-0.71333	-1.96647e-10	0.000488627	-0.713252	-1.96647e-10
95455161	rs61938164	9.86557e-10	-1.07725	-1.96647e-10	0.00016154	-1.81899	-1.96647e-10	0.000161741	-1.81886	-1.96647e-10
95455364	rs7135351	4.46185e-10	-1.87074	-1.96647e-10	0.000232972	-1.45283	-1.96647e-10	0.000233294	-1.45255	-1.96647e-10
95455492	rs249146	2.71814e-10	-1.29101	-1.07534	0.00012336	-1.00194	-1.0867	0.00012338	-1.00279	-1.08679
95455802	rs142804191	9.94766e-10	-1.70498e-10	-1.06897	0.000356795	-1.70498e-10	-1.02659	0.000357143	-1.70498e-10	-1.02671
95455986	rs75386214	4.5145e-10	-1.85901	-1.96647e-10	0.000285912	-1.24806	-1.96647e-10	0.000286297	-1.24782	-1.96647e-10
95456016	rs249147	1.47178e-10	-1.76555	-1.21428	7.15822e-05	-1.41599	-1.21691	7.16138e-05	-1.41662	-1.21695
95456367	rs138805411	8.58169e-10	-1.70498e-10	-1.21667	0.000294743	-1.70498e-10	-1.21764	0.000295075	-1.70498e-10	-1.21762
95457292	rs7298631	2.99782e-10	-1.31419	-0.954228	6.84509e-05	-1.76401	-0.913623	6.84721e-05	-1.76452	-0.913902
95457534	rs57863571	2.03952e-10	-1.68033	-0.97326	7.69431e-05	-1.59623	-0.964447	7.70226e-05	-1.59616	-0.964592
95457673	rs139724149	8.16145e-10	-1.26688	-1.96647e-10	0.000475696	-0.738967	-1.96647e-10	0.000476262	-0.738884	-1.96647e-10
95457731	rs11107881	3.09605e-10	-1.73365	-0.502527	0.000106738	-1.89269	-0.340682	0.000106792	-1.89281	-0.341158
95458162	rs77471524	9.08551e-10	-1.70498e-10	-1.15962	0.000311119	-1.70498e-10	-1.16357	0.000311442	-1.70498e-10	-1.16364
95458722	rs34704705	9.54156e-10	-1.41826	0.307614	0.000216194	-1.77653	0.248959	0.000216514	-1.77646	0.249265
95458841	rs76815898	2.68622e-09	-1.70498e-10	-0.075585	0.00100085	-1.70498e-10	0.00486196	0.00100193	-1.70498e-10	0.00482784
95459971	rs117623495	1.3542e-09	-0.76051	-1.96647e-10	0.000198218	-1.61438	-1.96647e-10	0.000198397	-1.61458	-1.96647e-10
95460598	rs116887098	1.11912e-09	-1.36062	0.409444	0.000246162	-1.74662	0.348862	0.000246531	-1.74654	0.349178
95460720	rs117264318	7.80121e-10	-1.31203	-1.96647e-10	0.000236726	-1.43684	-1.96647e-10	0.000236985	-1.43686	-1.96647e-10
95460780	rs1005687	1.5338e-10	-1.73254	-1.20602	7.91185e-05	-1.32358	-1.20921	7.91449e-05	-1.32431	-1.20926
95460782	rs1005688	1.52565e-10	-1.73787	-1.20602	7.83356e-05	-1.33353	-1.20921	7.83623e-05	-1.33425	-1.20926
95461357	rs835060	1.83891e-10	-1.89255	-0.864578	8.76717e-05	-1.54844	-0.881703	8.7701e-05	-1.54908	-0.881842
95461757	rs141404127	4.65899e-10	-1.82751	-1.96647e-10	0.000221108	-1.50509	-1.96647e-10	0.000221388	-1.50493	-1.96647e-10
95462210	rs73221768	4.6066e-10	-1.83881	-1.96647e-10	0.000151687	-1.88193	-1.96647e-10	0.000151866	-1.88185	-1.96647e-10
95462693	rs56293535	1.01419e-09	-1.04963	-1.96647e-10	0.000164933	-1.79821	-1.96647e-10	0.000165142	-1.79805	-1.96647e-10
95462993	rs148618761	8.70339e-09	-1.70498e-10	1.09999	0.00361094	-1.70498e-10	1.28798	0.00361363	-1.70498e-10	1.28762
95463580	rs79241850	6.57353e-10	-1.48325	-1.96647e-10	0.000155674	-1.85598	-1.96647e-10	0.000155847	-1.85598	-1.96647e-10
95463739	rs77346728	1.08623e-09	-1.3422	0.361194	0.000237108	-1.73675	0.301517	0.000237463	-1.73667	0.301828
95463789	rs73221771	4.39218e-10	-1.88648	-1.96647e-10	0.000149146	-1.89882	-1.96647e-10	0.000149312	-1.89881	-1.96647e-10
95464703	rs60745517	1.04483e-09	-1.01987	-1.96647e-10	0.000166662	-1.78778	-1.96647e-10	0.000166874	-1.78761	-1.96647e-10
95465252	rs117795207	8.07747e-10	-1.27723	-1.96647e-10	0.000448316	-0.798248	-1.96647e-10	0.000448846	-0.798173	-1.96647e-10
95465696	rs190217045	6.22675e-10	-1.53745	-1.96647e-10	0.000210864	-1.55253	-1.96647e-10	0.000210997	-1.55301	-1.96647e-10
95466210	rs10859826	3.22183e-10	-1.24624	-0.950114	7.11068e-05	-1.73066	-0.908903	7.11244e-05	-1.73123	-0.909187
95466245	rs576851060	8.96235e-10	-1.70498e-10	-1.17327	0.000308691	-1.70498e-10	-1.1714	0.000309017	-1.70498e-10	-1.17145
95466898	rs117183946	2.14606e-10	-1.47389	-1.12878	8.94572e-05	-1.2692	-1.14078	8.94932e-05	-1.26991	-1.14078
95467215	rs117518201	7.39145e-10	-1.36598	-1.96647e-10	0.000415317	-0.874705	-1.96647e-10	0.000415809	-0.874627	-1.96647e-10
95467354	rs7397218	1.05752e-09	-1.37103	0.363231	0.000235406	-1.74595	0.303516	0.000235756	-1.74588	0.303828
95468628	rs17270596	7.56907e-10	-1.34223	-1.96647e-10	0.000410925	-0.885334	-1.96647e-10	0.00041141	-0.885261	-1.96647e-10
95469513	rs2043366	3.53724e-10	-1.43848	-0.664482	0.000324592	-0.505623	-0.615555	0.000323839	-0.50847	-0.616135
95469581	rs77381836	5.81843e-10	-1.60527	-1.96647e-10	0.000372073	-0.984657	-1.96647e-10	0.000372484	-0.984657	-1.96647e-10
95469614	rs138800682	1.28326e-09	-1.21493	0.400616	0.000264789	-1.66501	0.340198	0.00026519	-1.66492	0.340514
95469649	rs17023636	1.28364e-09	-1.23431	0.420291	0.000266924	-1.67629	0.359507	0.000267328	-1.6762	0.359825
95470144	rs11107883	3.5747e-10	-1.68301	-0.409418	0.000121085	-1.86894	-0.238312	0.000121125	-1.86921	-0.238813
95470507	rs117378701	3.63433e-09	0.226705	-1.96647e-10	0.000858112	-0.149011	-1.96647e-10	0.000858541	-0.149617	-1.96647e-10
95471330	rs7297570	3.5754e-10	-1.44523	-0.646995	0.000329164	-0.509855	-0.597335	0.000328401	-0.512692	-0.597924
95471805	rs76053767	7.45685e-10	-1.35717	-1.96647e-10	0.000402712	-0.905524	-1.96647e-10	0.000403187	-0.905452	-1.96647e-10
95471943	rs75229952	2.39711e-10	-1.4074	-1.08464	9.68109e-05	-1.23546	-1.09553	9.68398e-05	-1.23618	-1.09561
95472089	rs12316136	1.63446e-10	-1.76633	-1.10867	5.07637e-05	-1.86246	-1.1141	5.08046e-05	-1.86266	-1.1142
95473158	rs7970670	3.34026e-10	-1.50744	-0.652818	0.00029287	-0.620403	-0.603613	0.000292226	-0.623125	-0.604199
95473185	rs77046066	2.38197e-10	-1.41608	-1.0823	9.60552e-05	-1.24554	-1.09328	9.60844e-05	-1.24626	-1.09337
95473927	rs12231424	9.15353e-10	-1.70498e-10	-1.15217	0.000313037	-1.70498e-10	-1.15742	0.00031335	-1.70498e-10	-1.15753
95474203	rs117242154	5.58811e-10	-1.64566	-1.96647e-10	0.000365415	-1.00271	-1.96647e-10	0.000365925	-1.00242	-1.96647e-10
95475220	rs77727695	9.33776e-10	-1.70498e-10	-1.13224	0.000319566	-1.70498e-10	-1.13678	0.000319895	-1.70498e-10	-1.13686
95475419	rs7399211	1.29478e-09	-1.20373	0.398352	0.000265943	-1.65844	0.337977	0.000266347	-1.65835	0.338292
95475771	rs117207609	7.42844e-10	-1.5083	0.147316	0.000259266	-1.54855	0.202659	0.000259217	-1.54925	0.202065
95475791	rs77533931	4.61749e-10	-1.83645	-1.96647e-10	0.000269128	-1.30856	-1.96647e-10	0.000269508	-1.30825	-1.96647e-10
95476306	rs7397212	1.45627e-10	-1.81698	-1.17345	4.89736e-05	-1.86677	-1.14569	4.90278e-05	-1.86679	-1.14567
95476360	rs140364418	7.14571e-10	-1.39979	-1.96647e-10	0.000380013	-0.963542	-1.96647e-10	0.00038046	-0.963472	-1.96647e-10
95476551	rs71458574	1.45976e-10	-1.81459	-1.17345	4.89015e-05	-1.86824	-1.14569	4.89556e-05	-1.86827	-1.14567
95476873	rs113228061	4.66276e-10	-1.8267	-1.96647e-10	0.000277108	-1.27934	-1.96647e-10	0.000277501	-1.27903	-1.96647e-10
95477180	rs11834548	3.76841e-10	-1.61722	-0.422429	0.000122671	-1.84163	-0.252618	0.000122699	-1.842	-0.253115
95477274	rs2043367	3.73934e-10	-1.62497	-0.422429	0.000122246	-1.84509	-0.252618	0.000122276	-1.84546	-0.253115
95477428	rs882583	2.36076e-10	-1.44163	-1.06569	9.47412e-05	-1.27532	-1.07728	9.47711e-05	-1.27602	-1.07736
95477651	rs1865151	1.05577e-09	-1.00945	-1.96647e-10	0.000176504	-1.7304	-1.96647e-10	0.000176731	-1.73022	-1.96647e-10
95477872	rs11107889	4.42316e-10	-1.87945	-1.96647e-10	0.000149405	-1.89708	-1.96647e-10	0.000149573	-1.89707	-1.96647e-10
95477917	rs138408854	2.81221e-09	-1.70498e-10	-0.0297482	0.00106605	-1.70498e-10	0.0679726	0.00106749	-1.70498e-10	0.0682183
95477977	rs117928478	4.6327e-10	-1.83316	-1.96647e-10	0.000152076	-1.87936	-1.96647e-10	0.000152264	-1.87923	-1.96647e-10
95478353	rs3794255	9.42936e-10	-1.70498e-10	-1.12248	0.000322378	-1.70498e-10	-1.12802	0.00032271	-1.70498e-10	-1.1281
95479175	rs144000553	5.28194e-10	-1.70201	-1.96647e-10	0.000393715	-0.928117	-1.96647e-10	0.00039369	-0.929287	-1.96647e-10
95479922	rs2043368	3.2335e-10	-1.26412	-0.928622	7.31481e-05	-1.72665	-0.884612	7.31648e-05	-1.72723	-0.884908
95480393	rs112437521	1.02428e-09	-1.03973	-1.96647e-10	0.000174218	-1.74344	-1.96647e-10	0.00017444	-1.74327	-1.96647e-10
95480524	rs12424500	2.25925e-10	-1.8985	-0.652778	9.32543e-05	-1.69508	-0.673332	9.32978e-05	-1.69554	-0.673512
95480588	rs186510892	4.60378e-10	-1.83943	-1.96647e-10	0.000158885	-1.83557	-1.96647e-10	0.000159057	-1.83559	-1.96647e-10
95480709	rs7299457	3.3253e-10	-1.54194	-0.622807	0.000281729	-0.690432	-0.57237	0.000281125	-0.693083	-0.57297
95480710	rs144109246	1.03258e-09	-1.03166	-1.96647e-10	0.000174819	-1.73999	-1.96647e-10	0.000175043	-1.73982	-1.96647e-10
95481302	rs138015148	1.03045e-09	-1.03373	-1.96647e-10	0.000151363	-1.88406	-1.96647e-10	0.000151496	-1.88429	-1.96647e-10
95481501	rs11107891	2.22122e-10	-1.62906	-0.939191	8.16433e-05	-1.57217	-0.929213	8.17258e-05	-1.57212	-0.929365
95481738	rs10128863	2.38241e-10	-1.44999	-1.0482	9.54181e-05	-1.28509	-1.06039	9.54482e-05	-1.28579	-1.06048
95481774	rs117814184	8.69776e-10	-1.51811	0.314875	0.000304709	-1.55784	0.37345	0.000304645	-1.55853	0.372822
95481859	rs10128782	2.3962e-10	-1.44163	-1.05079	9.6114e-05	-1.27532	-1.06289	9.6144e-05	-1.27602	-1.06298
95481868	rs11107892	1.42139e-10	-1.83676	-1.17792	4.94295e-05	-1.85214	-1.15105	4.94838e-05	-1.85217	-1.15103
95482084	rs75726015	9.48197e-10	-1.70498e-10	-1.11691	0.000349081	-1.70498e-10	-1.04844	0.000349429	-1.70498e-10	-1.04855
95482495	rs73221778	4.50067e-10	-1.86208	-1.96647e-10	0.000149243	-1.89817	-1.96647e-10	0.000149403	-1.89821	-1.96647e-10
95482533	rs3794256	2.37625e-10	-1.44999	-1.05079	9.51796e-05	-1.28509	-1.06289	9.52097e-05	-1.28579	-1.06298
95482636	rs3794257	3.3888e-10	-1.14572	-1.00011	8.50822e-05	-1.55431	-0.905816	8.50907e-05	-1.5553	-0.905832
95483197	rs2241724	2.40241e-10	-1.44163	-1.0482	9.63549e-05	-1.27532	-1.06039	9.63848e-05	-1.27602	-1.06048
95483730	rs7312457	4.87702e-10	-1.78177	-1.96647e-10	0.000309481	-1.16885	-1.96647e-10	0.000309926	-1.16852	-1.96647e-10
95484080	rs2367082	2.66303e-10	-1.66614	-0.7207	8.60081e-05	-1.85697	-0.592338	8.60602e-05	-1.85728	-0.592519
95484192	rs61938190	1.11482e-09	-0.95503	-1.96647e-10	0.00018082	-1.70625	-1.96647e-10	0.000181054	-1.70606	-1.96647e-10
95486073	rs2060304	1.16978e-09	-0.906907	-1.96647e-10	0.000184857	-1.68417	-1.96647e-10	0.000185098	-1.68397	-1.96647e-10
95487226	rs7977311	1.92319e-10	-1.5532	-1.15912	5.78046e-05	-1.71839	-1.12829	5.7874e-05	-1.71833	-1.12826
95487256	rs12307747	2.28854e-10	-1.45745	-1.08094	9.13222e-05	-1.29382	-1.09553	9.13607e-05	-1.29451	-1.09553
95487496	rs144161429	9.36991e-10	-1.70498e-10	-1.1288	0.000320687	-1.70498e-10	-1.13328	0.000321017	-1.70498e-10	-1.13336
95489131	rs7358643	1.70847e-10	-1.78728	-1.04343	7.20412e-05	-1.54263	-1.08388	7.208e-05	-1.54309	-1.08398
95489528	rs141032270	8.94399e-10	-1.17532	-1.96647e-10	0.000289157	-1.23678	-1.96647e-10	0.000289183	-1.23779	-1.96647e-10
95489994	rs117734756	9.4438e-10	-1.70498e-10	-1.12095	0.000326001	-1.70498e-10	-1.11685	0.000326338	-1.70498e-10	-1.11692
95490101	rs12303256	2.45856e-10	-1.48186	-0.984874	9.77561e-05	-1.32245	-0.998822	9.77875e-05	-1.32312	-0.998932
95490248	rs12310399	1.70722e-10	-1.78801	-1.04343	7.35095e-05	-1.52245	-1.08388	7.3547e-05	-1.52295	-1.08398
95490999	rs7137731	1.66133e-10	-1.8024	-1.05629	6.92994e-05	-1.57006	-1.09525	6.93383e-05	-1.5705	-1.09535
95491086	rs61938192	1.07738e-09	-0.989186	-1.96647e-10	0.00017808	-1.72151	-1.96647e-10	0.00017831	-1.72133	-1.96647e-10
95491199	rs113017965	1.06123e-09	-1.00429	-1.96647e-10	0.000184131	-1.6881	-1.96647e-10	0.000184367	-1.68792	-1.96647e-10
95491459	rs10859829	3.50401e-10	-0.948819	-1.16358	0.000106953	-1.04341	-1.18794	0.000107011	-1.04393	-1.18799
95491530	rs11107893	1.84839e-10	-1.52763	-1.22436	5.73318e-05	-1.62393	-1.23096	5.73981e-05	-1.62388	-1.23096
95491974	rs57938738	9.58547e-10	-1.10606	-1.96647e-10	0.000174661	-1.7409	-1.96647e-10	0.000174882	-1.74074	-1.96647e-10
95492024	rs12320381	2.8124e-10	-1.39687	-0.935395	0.00010801	-1.26601	-0.955507	0.000108056	-1.2667	-0.955499
95492503	rs115386684	7.25333e-10	-1.38484	-1.96647e-10	0.000411405	-0.884167	-1.96647e-10	0.000411899	-0.884073	-1.96647e-10
95493336	rs4762311	4.18319e-10	-0.81794	-1.11729	0.000131303	-0.877968	-1.14827	0.000131359	-0.878574	-1.14834
95493524	rs80100960	5.50212e-10	-1.66117	-1.96647e-10	0.000275506	-1.28514	-1.96647e-10	0.000275827	-1.28508	-1.96647e-10
95493912	rs4762172	1.57515e-10	-1.73068	-1.18128	4.48807e-05	-1.89853	-1.20121	4.49296e-05	-1.89853	-1.20123
95494397	rs4762184	2.40772e-10	-1.33609	-1.15154	9.39532e-05	-1.20147	-1.15948	9.39828e-05	-1.20221	-1.15953
95494482	rs7135194	3.98647e-10	-0.831568	-1.15183	0.000116946	-0.964645	-1.17739	0.000117	-0.965221	-1.17745
95494618	rs61995686	5.64015e-10	-1.63639	-1.96647e-10	0.000200758	-1.60165	-1.96647e-10	0.000200979	-1.60165	-1.96647e-10
95494731	rs62621234	5.27293e-10	-1.70372	-1.96647e-10	0.00025698	-1.35475	-1.96647e-10	0.000257278	-1.35469	-1.96647e-10
95494760	rs4762452	1.98445e-10	-1.47926	-1.2017	5.74834e-05	-1.63566	-1.21659	5.75509e-05	-1.63558	-1.2166
95494769	rs7135574	4.19892e-10	-0.832526	-1.09895	0.000131513	-0.892142	-1.1325	0.00013157	-0.892744	-1.13257
95494882	rs4762459	1.10419e-09	-0.96461	-1.96647e-10	0.000399495	-0.913545	-1.96647e-10	0.000399921	-0.913586	-1.96647e-10
95495013	rs117037561	1.36453e-09	-1.27213	0.519216	0.000281098	-1.72166	0.456623	0.00028152	-1.7216	0.45695
95495041	rs4762479	1.77039e-10	-1.57526	-1.21984	4.40433e-05	-1.89041	-1.22816	4.40923e-05	-1.8904	-1.22816
95495048	rs7139135	4.13674e-10	-0.847446	-1.09895	0.000129621	-0.906637	-1.1325	0.000129677	-0.907234	-1.13257
95495259	rs7139441	4.13674e-10	-0.847446	-1.09895	0.000129621	-0.906637	-1.1325	0.000129677	-0.907234	-1.13257
95495521	rs61938195	9.31662e-10	-1.1345	-1.96647e-10	0.00017248	-1.75346	-1.96647e-10	0.000172698	-1.75331	-1.96647e-10
95495692	rs7310753	2.33893e-10	-1.36344	-1.15317	9.44533e-05	-1.19461	-1.16103	9.44831e-05	-1.19535	-1.16108
95495703	rs7294613	4.10751e-10	-0.847683	-1.10581	0.000133602	-0.87047	-1.13841	0.000133659	-0.871073	-1.13849
95495818	rs7297710	4.11924e-10	-0.847446	-1.10319	0.000129147	-0.906637	-1.13616	0.000129203	-0.907234	-1.13623
95496607	rs7298738	4.11924e-10	-0.847446	-1.10319	0.000129147	-0.906637	-1.13616	0.000129203	-0.907234	-1.13623
95496657	rs76651634	1.38504e-09	-1.2661	0.528116	0.000282626	-1.72499	0.465363	0.000283051	-1.72491	0.46569
95496660	rs79892458	4.7517e-10	-1.8078	-1.96647e-10	0.000292728	-1.2245	-1.96647e-10	0.000293142	-1.2242	-1.96647e-10
95496713	rs7298841	2.06725e-10	-1.67487	-0.965217	8.99759e-05	-1.3923	-1.0119	9.00162e-05	-1.39285	-1.01202
95496838	rs80079910	8.52226e-10	-1.70498e-10	-1.22362	0.000296229	-1.70498e-10	-1.21261	0.000296556	-1.70498e-10	-1.21262
95498045	rs76046022	8.45756e-10	-1.70498e-10	-1.23124	0.00029064	-1.70498e-10	-1.23166	0.00029096	-1.70498e-10	-1.23167
95498219	rs6538589	2.05812e-10	-1.64703	-0.997481	8.85754e-05	-1.37864	-1.04125	8.86154e-05	-1.37919	-1.04136
95498471	rs4762621	2.29247e-10	-1.38059	-1.15609	8.95857e-05	-1.2511	-1.15745	8.96177e-05	-1.25182	-1.15748
95498528	rs73223645	5.11689e-10	-1.73376	-1.96647e-10	0.000151862	-1.88078	-1.96647e-10	0.000152018	-1.88085	-1.96647e-10
95498574	rs112684645	8.465e-10	-1.23036	-1.96647e-10	0.000169052	-1.77354	-1.96647e-10	0.00016925	-1.77348	-1.96647e-10
95499711	rs111915453	9.39936e-10	-1.12566	-1.96647e-10	0.00017315	-1.74959	-1.96647e-10	0.000173368	-1.74943	-1.96647e-10
95500029	rs10859830	2.28179e-10	-1.38479	-1.15656	8.49773e-05	-1.29712	-1.16424	8.50091e-05	-1.2978	-1.16429
95500196	rs551580825	1.10392e-09	-0.964851	-1.96647e-10	0.00110012	0.0994273	-1.96647e-10	0.00110156	0.0996271	-1.96647e-10
95500635	rs61938198	4.04756e-10	-1.54353	-0.424659	0.000172817	-1.39409	-0.357422	0.000172604	-1.39576	-0.358096
95500727	rs7138545	1.98473e-10	-1.65472	-1.02611	8.53754e-05	-1.38971	-1.06698	8.54151e-05	-1.39025	-1.06708
95500918	rs80190035	5.45648e-10	-1.6695	-1.96647e-10	0.000271832	-1.29856	-1.96647e-10	0.000272149	-1.2985	-1.96647e-10
95501175	rs79337151	8.46247e-10	-1.70498e-10	-1.23066	0.000290776	-1.70498e-10	-1.23119	0.000291096	-1.70498e-10	-1.2312
95501847	rs76894166	8.45629e-10	-1.70498e-10	-1.23139	0.000290606	-1.70498e-10	-1.23178	0.000290926	-1.70498e-10	-1.23178
95501921	rs6538590	2.29142e-10	-1.38479	-1.15235	8.53173e-05	-1.29712	-1.16025	8.53491e-05	-1.2978	-1.1603
95501924	rs118127083	1.59058e-09	-0.599623	-1.96647e-10	0.000297653	-1.20782	-1.96647e-10	0.000298114	-1.20738	-1.96647e-10
95502064	rs55931865	5.42423e-10	-1.67543	-1.96647e-10	0.000150604	-1.88909	-1.96647e-10	0.000150767	-1.88911	-1.96647e-10
95502303	rs11107896	1.82028e-10	-1.5461	-1.22121	4.42511e-05	-1.88511	-1.22876	4.43006e-05	-1.88509	-1.22876
95502519	rs6538591	2.06204e-10	-1.63131	-1.0113	8.95609e-05	-1.35616	-1.05267	8.96006e-05	-1.35671	-1.05278
95502522	rs75124489	7.70007e-10	-1.32508	-1.96647e-10	0.000439418	-0.818294	-1.96647e-10	0.00043994	-0.818214	-1.96647e-10
95502747	rs6538592	2.06204e-10	-1.63131	-1.0113	8.95609e-05	-1.35616	-1.05267	8.96006e-05	-1.35671	-1.05278
95502892	rs61938200	6.04862e-10	-1.56647	-1.96647e-10	0.000165942	-1.79211	-1.96647e-10	0.000166137	-1.79204	-1.96647e-10
95503359	rs7305944	5.34869e-10	-1.68945	-1.96647e-10	0.000151094	-1.88584	-1.96647e-10	0.000151257	-1.88587	-1.96647e-10
95503503	rs7306300	2.05354e-10	-1.63923	-1.00751	8.88574e-05	-1.36746	-1.04926	8.88972e-05	-1.36801	-1.04936
95503535	rs74454205	9.59321e-10	-1.70498e-10	-1.10525	0.000328405	-1.70498e-10	-1.1095	0.000328725	-1.70498e-10	-1.10963
95504047	rs12319710	2.02077e-10	-1.66228	-1.00054	8.64985e-05	-1.40065	-1.04296	8.65385e-05	-1.40119	-1.04307
95504106	rs116848449	9.32303e-10	-1.58622	0.452405	0.000333204	-1.62689	0.531901	0.000333161	-1.62749	0.531263
95504259	rs11107897	2.06067e-10	-1.63923	-1.00404	8.91362e-05	-1.36746	-1.04612	8.9176e-05	-1.36801	-1.04623
95504320	rs12372093	2.87397e-10	-1.41978	-0.890832	0.000105245	-1.33503	-0.912426	0.000105293	-1.33568	-0.912418
95504384	rs11107898	2.09382e-10	-1.62328	-1.00404	9.11846e-05	-1.34474	-1.04612	9.12242e-05	-1.3453	-1.04623
95504626	rs4132527	1.86367e-10	-1.64703	-1.09672	8.09933e-05	-1.37864	-1.13074	8.10318e-05	-1.37919	-1.13082
95505052	rs11107900	1.83412e-10	-1.54103	-1.21871	4.43619e-05	-1.88408	-1.22728	4.44115e-05	-1.88407	-1.22729
95505391	rs74687215	5.58174e-10	-1.64681	-1.96647e-10	0.000277741	-1.27706	-1.96647e-10	0.000278045	-1.27707	-1.96647e-10
95505524	rs6538593	2.08256e-10	-1.63923	-0.993473	8.9992e-05	-1.36746	-1.03657	9.00319e-05	-1.36801	-1.03668
95506324	rs141586722	8.45179e-10	-1.70498e-10	-1.23193	0.000290494	-1.70498e-10	-1.23216	0.000290814	-1.70498e-10	-1.23217
95506493	rs55984078	4.59782e-10	-1.84072	-1.96647e-10	0.000271056	-1.30142	-1.96647e-10	0.000271435	-1.30113	-1.96647e-10
95506527	rs4762153	2.84646e-10	-1.4364	-0.883823	0.000104066	-1.35307	-0.905641	0.000104115	-1.35372	-0.905633
95506547	rs6538594	2.09756e-10	-1.63923	-0.986298	9.05789e-05	-1.36746	-1.03007	9.06189e-05	-1.36801	-1.03018
95506623	rs6538595	2.1313e-10	-1.62328	-0.986298	9.26605e-05	-1.34474	-1.03007	9.27003e-05	-1.3453	-1.03018
95506799	rs79379362	1.10322e-09	-1.41537	0.449883	0.000250898	-1.76725	0.388553	0.000251276	-1.76717	0.388873
95506831	rs73223652	5.0895e-10	-1.73912	-1.96647e-10	0.000152175	-1.87871	-1.96647e-10	0.000152342	-1.87873	-1.96647e-10
95507069	rs10859831	2.11424e-10	-1.63131	-0.986298	9.16084e-05	-1.35616	-1.03007	9.16483e-05	-1.35671	-1.03018
95507852	rs7304036	2.8662e-10	-1.4364	-0.876915	0.000104765	-1.35307	-0.898951	0.000104814	-1.35372	-0.898943
95507968	rs11107902	2.13833e-10	-1.63131	-0.974969	9.25553e-05	-1.35616	-1.01978	9.25954e-05	-1.35671	-1.0199
95507971	rs11107903	1.85565e-10	-1.53593	-1.21214	4.45982e-05	-1.88302	-1.22303	4.46479e-05	-1.883	-1.22304
95508109	rs11836398	2.14627e-10	-1.63131	-0.971261	9.28679e-05	-1.35616	-1.01641	9.2908e-05	-1.35671	-1.01653
95508316	rs76615807	8.44912e-10	-1.70498e-10	-1.23224	0.000290445	-1.70498e-10	-1.23233	0.000290766	-1.70498e-10	-1.23233
95508478	rs7484972	2.13833e-10	-1.63131	-0.974969	9.25553e-05	-1.35616	-1.01978	9.25954e-05	-1.35671	-1.0199
95509104	rs55880537	8.52514e-10	-1.22329	-1.96647e-10	0.000166181	-1.79067	-1.96647e-10	0.000166387	-1.79054	-1.96647e-10
95509766	rs6538596	2.16255e-10	-1.63923	-0.955784	9.31277e-05	-1.36746	-1.00232	9.31681e-05	-1.36801	-1.00244
95510139	rs7977624	2.06875e-10	-1.49372	-1.14564	7.60557e-05	-1.41841	-1.15387	7.60897e-05	-1.41901	-1.15393
95510360	rs7977572	2.21434e-10	-1.62328	-0.948075	9.59404e-05	-1.34474	-0.995282	9.59808e-05	-1.3453	-0.995404
95510811	rs6419371	2.33404e-10	-1.36801	-1.15069	8.67295e-05	-1.28227	-1.15868	8.67615e-05	-1.28296	-1.15873
95510913	rs7484333	1.66439e-10	-1.74044	-1.11641	0.00012536	-0.942871	-1.12968	0.00012527	-0.944791	-1.12959
95511069	rs77716177	8.45756e-10	-1.70498e-10	-1.23124	0.00029064	-1.70498e-10	-1.23166	0.00029096	-1.70498e-10	-1.23167
95511225	rs61938202	1.6694e-10	-1.73565	-1.11819	0.000126625	-0.93115	-1.13136	0.000126533	-0.933083	-1.13127
95511321	rs12578168	1.45769e-10	-1.89884	-1.09062	5.04549e-05	-1.85982	-1.12285	5.05073e-05	-1.85985	-1.12289
95511445	rs78935191	8.44893e-10	-1.70498e-10	-1.23227	0.000290514	-1.70498e-10	-1.23209	0.000290837	-1.70498e-10	-1.23209
95511585	rs146706812	4.36072e-10	-1.89367	-1.96647e-10	0.000150724	-1.8883	-1.96647e-10	0.000150878	-1.88838	-1.96647e-10
95511762	rs137938056	8.4997e-10	-1.70498e-10	-1.22627	0.000291547	-1.70498e-10	-1.22855	0.000291871	-1.70498e-10	-1.22854
95511844	rs7956762	8.9394e-10	-1.17584	-1.96647e-10	0.000321474	-1.13083	-1.96647e-10	0.000321818	-1.13087	-1.96647e-10
95511855	rs149457459	1.15959e-09	-0.91565	-1.96647e-10	0.00019469	-1.63234	-1.96647e-10	0.000194869	-1.63252	-1.96647e-10
95512031	rs9919687	1.45141e-10	-1.89884	-1.09493	5.02639e-05	-1.85982	-1.12664	5.03162e-05	-1.85985	-1.12668
95512335	rs183385092	9.41009e-10	-1.70498e-10	-1.12452	0.000326919	-1.70498e-10	-1.11403	0.000327292	-1.70498e-10	-1.114
95512389	rs12817989	1.80355e-10	-1.57041	-1.20614	4.44921e-05	-1.8896	-1.21883	4.45415e-05	-1.88959	-1.21884
95513197	rs6538597	2.18036e-10	-1.59766	-0.989158	9.6075e-05	-1.30596	-1.03266	9.61149e-05	-1.30654	-1.03277
95513447	rs7961466	3.08505e-10	-1.69666	-0.543079	0.000104057	-1.87567	-0.383143	0.000104099	-1.87591	-0.383604
95513907	rs117516378	5.54814e-10	-1.65284	-1.96647e-10	0.000281614	-1.26321	-1.96647e-10	0.000281941	-1.26315	-1.96647e-10
95514233	rs12830164	1.86888e-10	-1.5313	-1.20966	4.47183e-05	-1.88204	-1.22133	4.47681e-05	-1.88202	-1.22134
95514438	rs149768627	8.45438e-10	-1.70498e-10	-1.23162	0.000290776	-1.70498e-10	-1.23119	0.0002911	-1.70498e-10	-1.23118
95514519	rs117560759	9.42611e-10	-1.70498e-10	-1.12282	0.000320243	-1.70498e-10	-1.13467	0.000320598	-1.70498e-10	-1.13466
95514941	rs10735328	2.12362e-10	-1.6463	-0.966879	9.14934e-05	-1.37505	-1.01243	9.1534e-05	-1.3756	-1.01254
95514982	rs34539435	1.86888e-10	-1.5313	-1.20966	4.47183e-05	-1.88204	-1.22133	4.47681e-05	-1.88202	-1.22134
95515181	rs10735329	2.33994e-10	-1.35804	-1.15814	8.74233e-05	-1.26724	-1.16574	8.74554e-05	-1.26793	-1.1658
95515570	rs143397724	1.63394e-09	-1.70498e-10	-0.572728	0.000598492	-1.70498e-10	-0.509333	0.000599141	-1.70498e-10	-0.509355
95515719	rs11107904	1.85056e-10	-1.54031	-1.21051	4.46026e-05	-1.88404	-1.22191	4.46524e-05	-1.88402	-1.22192
95515941	rs7308047	2.12404e-10	-1.654	-0.958987	9.11358e-05	-1.38616	-1.00524	9.11767e-05	-1.3867	-1.00536
95516843	rs6538598	2.09971e-10	-1.61437	-1.01013	9.24126e-05	-1.32586	-1.05162	9.2452e-05	-1.32643	-1.05173
95517064	rs4762391	2.35336e-10	-1.34009	-1.17037	8.81104e-05	-1.24785	-1.1773	8.81422e-05	-1.24855	-1.17735
95517411	rs11107905	2.13187e-10	-1.60606	-1.00324	9.37446e-05	-1.31777	-1.0454	9.37844e-05	-1.31834	-1.04551
95517618	rs150075564	5.56642e-10	-1.64955	-1.96647e-10	0.000283105	-1.25793	-1.96647e-10	0.000283434	-1.25787	-1.96647e-10
95517707	rs11107906	2.06091e-10	-1.654	-0.989158	8.86706e-05	-1.38616	-1.03266	8.8711e-05	-1.3867	-1.03277
95517785	rs11107907	2.30818e-10	-1.35804	-1.17181	8.6302e-05	-1.26724	-1.17865	8.63341e-05	-1.26793	-1.1787
95518223	rs7954260	1.46065e-10	-1.89681	-1.09062	4.98829e-05	-1.87122	-1.12285	4.9935e-05	-1.87124	-1.12289
95518729	rs77210229	3.06184e-09	0.0552953	-1.96647e-10	0.000515327	-0.658945	-1.96647e-10	0.000515567	-0.659584	-1.96647e-10
95519032	rs80278983	9.31403e-10	-1.37983	0.245051	0.000197808	-1.80406	0.187612	0.000198098	-1.804	0.187911
95519126	rs6538599	2.28878e-10	-1.35804	-1.18025	8.56281e-05	-1.26724	-1.18649	8.56602e-05	-1.26793	-1.18654
95519269	rs7306996	2.30672e-10	-1.3491	-1.18138	8.63595e-05	-1.25758	-1.18764	8.63915e-05	-1.25828	-1.18769
95519554	rs117163302	4.4158e-10	-1.88112	-1.96647e-10	0.000149298	-1.8978	-1.96647e-10	0.000149461	-1.89781	-1.96647e-10
95519622	rs61734229	4.59261e-10	-1.84186	-1.96647e-10	0.000152523	-1.87643	-1.96647e-10	0.000152698	-1.87639	-1.96647e-10
95519762	rs141415255	8.94835e-10	-1.70498e-10	-1.17484	0.000303403	-1.70498e-10	-1.18868	0.00030375	-1.70498e-10	-1.18865
95520064	rs12372152	1.97562e-10	-1.48395	-1.20147	4.54954e-05	-1.87071	-1.21543	4.55463e-05	-1.87068	-1.21544
95520421	rs10859835	1.89381e-10	-1.73146	-0.996253	7.85056e-05	-1.50149	-1.03908	7.85465e-05	-1.50197	-1.03919
95520819	rs10859836	2.25518e-10	-1.3757	-1.17738	8.42271e-05	-1.28634	-1.18389	8.42596e-05	-1.28701	-1.18393
95520896	rs7300443	2.12684e-10	-1.62251	-0.989158	9.27633e-05	-1.34103	-1.03266	9.28034e-05	-1.3416	-1.03277
95521094	rs6538600	2.25908e-10	-1.3757	-1.17565	8.44134e-05	-1.28634	-1.18168	8.4446e-05	-1.28701	-1.18172
95521212	rs139348286	4.87936e-10	-1.78129	-1.96647e-10	0.000225863	-1.48382	-1.96647e-10	0.000226123	-1.48377	-1.96647e-10
95521242	rs11107908	2.03235e-10	-1.45664	-1.20047	4.58704e-05	-1.86324	-1.21468	4.59218e-05	-1.86322	-1.2147
95521370	rs11107909	1.98265e-10	-1.47845	-1.20342	4.54962e-05	-1.86926	-1.21686	4.55471e-05	-1.86923	-1.21687
95521407	rs74966018	9.52497e-10	-1.70498e-10	-1.11239	0.000323162	-1.70498e-10	-1.12559	0.000323508	-1.70498e-10	-1.12563
95522289	rs10859837	1.413e-10	-1.87165	-1.14893	4.60332e-05	-1.89521	-1.17917	4.60824e-05	-1.89519	-1.17923
95522477	rs7134554	1.87534e-10	-1.80898	-0.928532	6.7173e-05	-1.88449	-0.811986	6.72199e-05	-1.88467	-0.812214
95522511	rs10859838	5.57515e-10	-1.08255	-0.565435	0.000141557	-1.56027	-0.390776	0.000141527	-1.56126	-0.391108
95523654	rs7959849	1.87362e-10	-1.53785	-1.20058	7.33815e-05	-1.39232	-1.21575	7.34135e-05	-1.39295	-1.21579
95523730	rs7960157	1.8569e-10	-1.54675	-1.20065	7.2614e-05	-1.40287	-1.21572	7.26461e-05	-1.4035	-1.21575
95523758	rs7974889	2.21213e-10	-1.3688	-1.20354	8.17052e-05	-1.29394	-1.20669	8.17411e-05	-1.29458	-1.20671
95524067	rs6538601	2.21213e-10	-1.3688	-1.20354	8.17052e-05	-1.29394	-1.20669	8.17411e-05	-1.29458	-1.20671
95524974	rs141166337	1.47686e-09	-1.70498e-10	-0.673799	0.000529119	-1.70498e-10	-0.632532	0.000529742	-1.70498e-10	-0.632462
95525541	rs59417306	9.15525e-10	-1.15198	-1.96647e-10	0.000176784	-1.72882	-1.96647e-10	0.000177008	-1.72865	-1.96647e-10
95525641	rs6538602	1.89856e-10	-1.51971	-1.20549	7.47399e-05	-1.37088	-1.21885	7.47717e-05	-1.37153	-1.21888
95525893	rs7970810	1.88167e-10	-1.52884	-1.20531	7.38753e-05	-1.38166	-1.21971	7.39073e-05	-1.3823	-1.21974
95525940	rs7971114	2.25905e-10	-1.35103	-1.20033	8.34113e-05	-1.27496	-1.205	8.34471e-05	-1.27561	-1.20503
95526012	rs9804833	1.27332e-10	-1.89444	-1.23024	4.46955e-05	-1.87154	-1.23233	4.47425e-05	-1.87159	-1.23233
95526019	rs7971041	1.87891e-10	-1.52884	-1.20677	7.38492e-05	-1.38166	-1.22006	7.38812e-05	-1.3823	-1.2201
95526200	rs35551524	3.10323e-10	-1.04072	-1.19314	6.05914e-05	-1.62821	-1.17138	6.06597e-05	-1.62824	-1.17133
95526469	rs61937891	6.10101e-10	-1.55785	-1.96647e-10	0.000188621	-1.66401	-1.96647e-10	0.000188849	-1.6639	-1.96647e-10
95526522	rs12817128	2.74163e-10	-1.16074	-1.19701	5.64781e-05	-1.69366	-1.17623	5.65419e-05	-1.69368	-1.17619
95526554	rs142767140	5.70757e-10	-1.62451	-1.96647e-10	0.000203099	-1.59005	-1.96647e-10	0.000203325	-1.59004	-1.96647e-10
95527039	rs138880813	1.55733e-09	-1.70498e-10	-0.620746	0.000508661	-1.70498e-10	-0.671965	0.000509223	-1.70498e-10	-0.671966
95527198	rs79455801	5.96005e-10	-1.14203	-0.4392	0.000157031	-1.59766	-0.249644	0.000157002	-1.59859	-0.250004
95527300	rs61937892	6.15307e-10	-1.54935	-1.96647e-10	0.000167577	-1.7823	-1.96647e-10	0.000167775	-1.78223	-1.96647e-10
95527466	rs7975727	3.12057e-10	-1.39578	-0.832504	0.000112216	-1.32279	-0.860536	0.000112271	-1.32341	-0.86052
95527476	rs61937893	1.13256e-09	-0.939236	-1.96647e-10	0.000189414	-1.65981	-1.96647e-10	0.000189652	-1.65966	-1.96647e-10
95528087	rs7957829	1.92883e-10	-1.5002	-1.20919	7.6258e-05	-1.34791	-1.22172	7.62897e-05	-1.34856	-1.22175
95528125	rs7957936	2.39363e-10	-1.29502	-1.19847	8.88161e-05	-1.21529	-1.20189	8.88513e-05	-1.21597	-1.20192
95528226	rs149386893	5.46048e-10	-1.66877	-1.96647e-10	0.000193946	-1.63616	-1.96647e-10	0.000194161	-1.63617	-1.96647e-10
95528805	rs7485352	8.60759e-10	-1.70498e-10	-1.21366	0.000295995	-1.70498e-10	-1.2134	0.00029633	-1.70498e-10	-1.21338
95529332	rs11609550	5.0008e-10	-1.75671	-1.96647e-10	0.000236291	-1.43868	-1.96647e-10	0.000236563	-1.43864	-1.96647e-10
95529398	rs76727196	4.64338e-10	-1.83086	-1.96647e-10	0.000150195	-1.89181	-1.96647e-10	0.000150365	-1.89179	-1.96647e-10
95529427	rs11613607	9.81432e-10	-0.423289	-0.659173	0.000238288	-0.798572	-0.631694	0.000237901	-0.80089	-0.632106
95529804	rs35498210	3.42788e-10	-1.35244	-0.781925	0.000147072	-1.19148	-0.721347	0.000146877	-1.19343	-0.721826
95529853	rs6538603	2.37697e-10	-1.29502	-1.20546	8.82316e-05	-1.21529	-1.20849	8.82669e-05	-1.21597	-1.20852
95529857	rs6538604	3.58349e-10	-1.33296	-0.757006	0.000129081	-1.25569	-0.787615	0.00012914	-1.25635	-0.787598
95530378	rs56713157	5.39785e-10	-1.20652	-0.473787	0.000145146	-1.63782	-0.288187	0.000145129	-1.63869	-0.288539
95530700	rs4762214	9.5696e-10	-0.442652	-0.665061	0.00023293	-0.815285	-0.637722	0.000232557	-0.817585	-0.638132
95531442	rs11829776	5.8504e-10	-1.12601	-0.473787	0.000152634	-1.58752	-0.288187	0.000152604	-1.58847	-0.288539
95531509	rs117097245	4.69027e-10	-1.82081	-1.96647e-10	0.000227886	-1.4749	-1.96647e-10	0.000228131	-1.47493	-1.96647e-10
95531763	rs78776477	8.89804e-10	-0.750208	-0.430266	0.000152812	-1.54309	-0.331451	0.000152919	-1.5433	-0.33164
95531931	rs112992451	5.19551e-10	-1.20652	-0.511992	0.000139081	-1.63782	-0.330867	0.000139066	-1.63869	-0.331212
95532041	rs10459184	3.32441e-10	-1.39828	-0.766731	0.000122654	-1.29736	-0.797021	0.000122716	-1.29798	-0.797003
95532132	rs112659891	6.15282e-10	-1.54939	-1.96647e-10	0.000275962	-1.28348	-1.96647e-10	0.000276492	-1.28267	-1.96647e-10
95533060	rs6538605	8.73713e-10	-0.514484	-0.684239	0.000220275	-0.851508	-0.65736	0.000219935	-0.853754	-0.657763
95534192	rs113321785	5.25503e-10	-1.19513	-0.511992	0.00014006	-1.63081	-0.330867	0.000140043	-1.63169	-0.331212
95534247	rs11107912	2.81873e-10	-1.13852	-1.1915	5.75501e-05	-1.68186	-1.16923	5.76152e-05	-1.68188	-1.16918
95534870	rs7485088	2.26629e-10	-1.37136	-1.1768	8.59638e-05	-1.26789	-1.18193	8.60008e-05	-1.26852	-1.18197
95535471	rs80026193	5.15632e-10	-1.19513	-0.530955	0.000137118	-1.63081	-0.352096	0.000137102	-1.63169	-0.352436
95535479	rs75700482	5.87149e-10	-1.29245	-0.303744	0.000120976	-1.75899	-0.349164	0.000121147	-1.75892	-0.348928
95535504	rs78753969	2.04179e-10	-1.75865	-0.893832	7.85247e-05	-1.70812	-0.832211	7.86005e-05	-1.70814	-0.83233
95535987	rs77475611	5.17286e-10	-1.18278	-0.540099	0.000133723	-1.64563	-0.362343	0.000133713	-1.64648	-0.362681
95536018	rs143629755	5.86695e-10	-1.30661	-0.290357	0.00012174	-1.76575	-0.336108	0.000121912	-1.76568	-0.33587
95536617	rs74380362	5.53202e-10	-1.65575	-1.96647e-10	0.000271974	-1.29804	-1.96647e-10	0.000272291	-1.29798	-1.96647e-10
95536672	rs77529723	5.55178e-10	-1.17323	-0.478961	0.00014673	-1.61722	-0.297932	0.000146708	-1.61813	-0.298279
95536950	rs7965447	1.39767e-09	-0.346213	-0.382701	0.000319612	-0.871915	-0.264722	0.00031917	-0.874011	-0.265118
95537171	rs10745718	2.41064e-10	-1.36981	-1.1166	9.08162e-05	-1.27088	-1.12403	9.08553e-05	-1.2715	-1.12409
95537356	rs76064010	9.41532e-10	-1.70498e-10	-1.12397	0.00032882	-1.70498e-10	-1.10823	0.000329166	-1.70498e-10	-1.10829
95537848	rs58613228	5.52133e-10	-1.21781	-0.439872	0.00014909	-1.64474	-0.254457	0.000149074	-1.6456	-0.254811
95538021	rs60129850	5.41539e-10	-1.18364	-0.493418	0.000143453	-1.6237	-0.314041	0.000143434	-1.62459	-0.314385
95538245	rs11107914	2.69813e-10	-1.1819	-1.19184	5.6198e-05	-1.70475	-1.17012	5.62616e-05	-1.70477	-1.17007
95538595	rs183017667	1.30071e-09	-1.70498e-10	-0.800812	0.000465091	-1.70498e-10	-0.761512	0.000465633	-1.70498e-10	-0.761453
95538607	rs61937896	9.56667e-10	-1.10802	-1.96647e-10	0.000170809	-1.7632	-1.96647e-10	0.000171021	-1.76306	-1.96647e-10
95538657	rs112817027	9.63394e-10	-1.10101	-1.96647e-10	0.000171307	-1.76029	-1.96647e-10	0.00017152	-1.76015	-1.96647e-10
95538804	rs149250769	3.05931e-09	0.0544684	-1.96647e-10	0.000514988	-0.659603	-1.96647e-10	0.000515228	-0.660242	-1.96647e-10
95539520	rs117821327	3.94103e-09	0.307721	-1.96647e-10	0.000912245	-0.0878373	-1.96647e-10	0.000913632	-0.0874233	-1.96647e-10
95539732	rs184317189	2.20576e-09	-1.70498e-10	-0.272647	0.00082456	-1.70498e-10	-0.188896	0.00082565	-1.70498e-10	-0.18868
95539816	rs7484919	2.46935e-10	-1.34772	-1.11464	9.72651e-05	-1.20418	-1.12213	9.73032e-05	-1.20483	-1.12219
95539831	rs143756163	9.48792e-10	-1.70498e-10	-1.11629	0.000322227	-1.70498e-10	-1.12849	0.000322584	-1.70498e-10	-1.12849
95540725	rs10859839	2.71058e-10	-1.17464	-1.1945	5.6225e-05	-1.70096	-1.17342	5.62886e-05	-1.70098	-1.17338
95541202	rs55703445	5.40446e-10	-1.16156	-0.517518	0.000141582	-1.60994	-0.34093	0.000141561	-1.61085	-0.341269
95541431	rs6538607	1.35125e-09	-0.346213	-0.416478	0.00030829	-0.871915	-0.300791	0.000307865	-0.874011	-0.30118
95541716	rs76545735	2.12906e-09	-0.308037	-1.96647e-10	0.000258299	-1.34963	-1.96647e-10	0.00025859	-1.34961	-1.96647e-10
95541834	rs7298498	9.72455e-10	-0.413809	-0.677842	0.00024916	-0.734432	-0.651219	0.000248752	-0.736773	-0.651624
95542343	rs186253605	8.85012e-10	-1.70498e-10	-1.18587	0.00030181	-1.70498e-10	-1.19395	0.000302138	-1.70498e-10	-1.19397
95543668	rs6538608	2.56482e-10	-1.31566	-1.10876	9.69294e-05	-1.212	-1.11776	9.69682e-05	-1.21265	-1.11782
95543833	rs142343935	6.51902e-10	-1.12911	-0.362475	0.000133693	-1.60178	-0.406417	0.000133882	-1.60171	-0.406189
95544358	rs61937899	9.59395e-10	-1.10517	-1.96647e-10	0.000174695	-1.7407	-1.96647e-10	0.000174915	-1.74055	-1.96647e-10
95544495	rs7138903	2.46847e-10	-1.35205	-1.11066	9.31236e-05	-1.25154	-1.11828	9.31627e-05	-1.25217	-1.11833
95544508	rs144766757	4.54448e-09	-1.70498e-10	0.450193	0.00193744	-1.70498e-10	0.665375	0.00193893	-1.70498e-10	0.665038
95544539	rs79730620	9.57493e-10	-1.10716	-1.96647e-10	0.000177085	-1.72711	-1.96647e-10	0.000177255	-1.72726	-1.96647e-10
95544660	rs7308406	1.0821e-09	-0.312778	-0.672034	0.000274222	-0.644778	-0.64503	0.000273747	-0.647207	-0.64544
95544908	rs12372256	6.79773e-09	0.852869	-1.96647e-10	0.000423633	-0.854878	-1.96647e-10	0.000424292	-0.85443	-1.96647e-10
95545319	rs117359442	5.95671e-10	-1.29299	-0.288792	0.000140035	-1.62727	-0.334582	0.000140235	-1.62719	-0.334343
95546062	rs4077235	2.62126e-10	-1.20275	-1.1999	5.50371e-05	-1.71553	-1.18021	5.50992e-05	-1.71555	-1.18017
95546134	rs74609880	7.45743e-10	-1.35709	-1.96647e-10	0.000185418	-1.68113	-1.96647e-10	0.000185678	-1.68084	-1.96647e-10
95547611	rs138087502	5.43855e-09	0.629792	-1.96647e-10	0.00094901	-0.048327	-1.96647e-10	0.000949566	-0.048847	-1.96647e-10
95547831	rs187095585	1.49315e-09	-1.70498e-10	-0.662829	0.000537717	-1.70498e-10	-0.616413	0.000538348	-1.70498e-10	-0.616346
95547883	rs142353920	5.17925e-10	-1.72164	-1.96647e-10	0.000149208	-1.8984	-1.96647e-10	0.000149372	-1.89841	-1.96647e-10
95548473	rs6538609	1.41784e-09	-0.265407	-0.449177	0.00031897	-0.806003	-0.332646	0.000318511	-0.808165	-0.333028
95548666	rs116936039	9.10774e-10	-1.70498e-10	-1.15718	0.000313884	-1.70498e-10	-1.15472	0.000314212	-1.70498e-10	-1.15478
95549025	rs11107915	4.71328e-10	-1.24299	-0.572932	0.000126567	-1.66003	-0.402942	0.00012656	-1.66086	-0.403269
95549529	rs78827885	5.87739e-10	-1.29031	-0.304877	0.000128394	-1.69838	-0.350269	0.000128574	-1.69832	-0.350033
95549594	rs139382333	1.24259e-09	-0.84652	-1.96647e-10	0.000234791	-1.44505	-1.96647e-10	0.000234941	-1.44552	-1.96647e-10
95549756	rs12228622	2.57601e-10	-1.21695	-1.20312	5.44428e-05	-1.72278	-1.18381	5.45042e-05	-1.7228	-1.18377
95549812	rs10859841	2.2988e-10	-1.32966	-1.20425	5.14635e-05	-1.77759	-1.18528	5.15217e-05	-1.77761	-1.18524
95549860	rs10777669	2.58107e-10	-1.30545	-1.11265	9.77694e-05	-1.20092	-1.12021	9.78081e-05	-1.20158	-1.12027
95550056	rs7310835	1.30807e-09	-0.346213	-0.448957	0.000297767	-0.871915	-0.335519	0.000297359	-0.874011	-0.3359
95550515	rs7488417	3.48643e-10	-1.44517	-0.672253	0.000128773	-1.52893	-0.516764	0.000128783	-1.52967	-0.51706
95551164	rs117700552	6.77767e-09	0.849914	-1.96647e-10	0.00114641	0.140648	-1.96647e-10	0.00114706	0.140102	-1.96647e-10
95551330	rs7979489	3.75005e-10	-1.3431	-0.701435	0.000149092	-1.17181	-0.727368	0.000149172	-1.17241	-0.727341
95552187	rs7134064	2.28902e-10	-1.34306	-1.19512	8.6771e-05	-1.24176	-1.19871	8.68094e-05	-1.2424	-1.19874
95552382	rs76112485	5.60154e-10	-1.39997	-0.243289	0.000120147	-1.80795	-0.307086	0.000120318	-1.80789	-0.306824
95552397	rs61937919	9.22887e-10	-1.14397	-1.96647e-10	0.000168324	-1.77786	-1.96647e-10	0.000168532	-1.77773	-1.96647e-10
95552876	rs12312350	6.67559e-10	-0.718257	-0.749591	8.04926e-05	-1.72924	-0.786344	8.06084e-05	-1.72907	-0.786183
95552951	rs4762241	7.00222e-10	-0.695239	-0.724838	0.000271936	-0.663805	-0.634374	0.000271688	-0.665523	-0.634673
95553261	rs61937920	8.80327e-10	-1.19118	-1.96647e-10	0.000161336	-1.82026	-1.96647e-10	0.000161527	-1.82018	-1.96647e-10
95554024	rs77860947	3.45605e-10	-1.42533	-0.700852	0.000130582	-1.48589	-0.545854	0.000130592	-1.48663	-0.546144
95554085	rs149973408	5.4574e-10	-1.66933	-1.96647e-10	0.000371852	-0.985249	-1.96647e-10	0.000371846	-0.986372	-1.96647e-10
95554155	rs4762607	5.36848e-10	-1.39571	-0.290048	0.000116959	-1.80612	-0.335806	0.000117123	-1.80606	-0.335568
95554771	rs113745635	4.58093e-10	-1.27147	-0.572932	0.000126504	-1.66053	-0.402942	0.000126501	-1.66133	-0.403269
95555808	rs35875434	4.53724e-10	-1.28105	-0.572932	0.000125761	-1.66642	-0.402942	0.000125759	-1.66722	-0.403269
95556116	rs11107916	3.08314e-10	-1.45905	-0.781312	0.000147194	-1.19099	-0.721004	0.000147	-1.19293	-0.721483
95556160	rs79504509	5.18504e-10	-1.43837	-0.282161	0.000115783	-1.82391	-0.328113	0.000115945	-1.82386	-0.327874
95557690	rs111600451	1.00106e-09	-1.06266	-1.96647e-10	0.000182763	-1.69556	-1.96647e-10	0.00018298	-1.69547	-1.96647e-10
95558142	rs7308154	5.09346e-10	-1.73835	-1.96647e-10	0.000159887	-1.82928	-1.96647e-10	0.00016003	-1.82949	-1.96647e-10
95558173	rs6419372	3.59694e-10	-1.43587	-0.650349	0.000134403	-1.32466	-0.678239	0.000134482	-1.32523	-0.678193
95558242	rs112006394	4.89592e-10	-1.7779	-1.96647e-10	0.000232581	-1.45451	-1.96647e-10	0.00023274	-1.45493	-1.96647e-10
95558387	rs139940820	9.58028e-10	-1.70498e-10	-1.1066	0.000330405	-1.70498e-10	-1.10343	0.000330745	-1.70498e-10	-1.1035
95558479	rs11615095	1.60427e-10	-1.89791	-0.995725	6.02541e-05	-1.86317	-0.942009	6.03216e-05	-1.86304	-0.942117
95558544	rs7487993	2.17626e-10	-1.39248	-1.19622	8.37258e-05	-1.27645	-1.19975	8.37667e-05	-1.27703	-1.19978
95558645	rs142674547	8.53969e-10	-1.70498e-10	-1.22158	0.000292962	-1.70498e-10	-1.2237	0.000293282	-1.70498e-10	-1.22372
95558778	rs75977568	2.98439e-09	0.0296769	-1.96647e-10	0.00169783	0.533361	-1.96647e-10	0.0016977	0.53218	-1.96647e-10
95559405	rs61937921	9.22887e-10	-1.14397	-1.96647e-10	0.000168324	-1.77786	-1.96647e-10	0.000168532	-1.77773	-1.96647e-10
95559600	rs10859842	2.62631e-10	-1.19631	-1.20441	5.48542e-05	-1.71222	-1.18685	5.4916e-05	-1.71224	-1.18681
95560043	rs145904630	8.80167e-10	-1.70498e-10	-1.19136	0.000300846	-1.70498e-10	-1.19715	0.000301175	-1.70498e-10	-1.19716
95560290	rs80247146	5.07334e-10	-1.74231	-1.96647e-10	0.000159472	-1.83188	-1.96647e-10	0.000159615	-1.83209	-1.96647e-10
95560487	rs117811327	9.9962e-10	-1.70498e-10	-1.0641	0.000330587	-1.70498e-10	-1.10288	0.000330951	-1.70498e-10	-1.10288
95560945	rs117236872	5.31094e-10	-1.59804	-0.0984919	0.000184229	-1.65661	-0.0309545	0.000184241	-1.65713	-0.0314764
95561195	rs10859843	2.91995e-10	-1.09032	-1.20441	5.86154e-05	-1.64645	-1.1863	5.86782e-05	-1.64653	-1.18626
95561721	rs371175717	9.30004e-10	-1.70498e-10	-1.13629	0.000321786	-1.70498e-10	-1.12986	0.000322155	-1.70498e-10	-1.12982
95561885	rs4762624	7.13928e-10	-0.359793	-1.0409	7.09107e-05	-1.57855	-1.06377	7.10129e-05	-1.57831	-1.06368
95562237	rs4762625	1.94642e-10	-1.50631	-1.19401	7.45223e-05	-1.395	-1.19765	7.4563e-05	-1.39553	-1.19768
95562538	rs11832540	1.34531e-10	-1.84461	-1.22506	5.54483e-05	-1.67222	-1.21608	5.5488e-05	-1.67265	-1.21603
95563123	rs7978118	3.53156e-10	-1.49004	-0.614528	0.000132143	-1.37659	-0.643273	0.000132224	-1.37713	-0.643226
95563167	rs7977816	2.00678e-10	-1.46623	-1.20354	7.7272e-05	-1.34973	-1.20669	7.73126e-05	-1.35028	-1.20671
95563892	rs7132399	2.17515e-10	-1.44999	-1.13922	8.37325e-05	-1.33145	-1.14467	8.37739e-05	-1.33201	-1.14472
95564308	rs7132714	2.79956e-10	-1.52515	-0.811696	0.000127461	-1.30452	-0.751421	0.000127315	-1.3063	-0.751885
95564774	rs117245199	1.21606e-09	-1.70498e-10	-0.868102	0.000407364	-1.70498e-10	-0.894039	0.000407834	-1.70498e-10	-0.893991
95564863	rs7136244	2.79956e-10	-1.52515	-0.811696	0.000127461	-1.30452	-0.751421	0.000127315	-1.3063	-0.751885
95564889	rs116895901	8.61153e-10	-1.70498e-10	-1.2132	0.000296121	-1.70498e-10	-1.21298	0.000296433	-1.70498e-10	-1.21303
95564940	rs7136350	1.67881e-10	-1.77708	-1.07113	5.28738e-05	-1.89714	-1.0387	5.29393e-05	-1.89712	-1.03858
95565271	rs117455401	6.18352e-10	-1.54442	-1.96647e-10	0.00016697	-1.78593	-1.96647e-10	0.000167162	-1.78589	-1.96647e-10
95565403	rs7957893	1.98285e-10	-1.49004	-1.19173	7.60715e-05	-1.37659	-1.19548	7.61122e-05	-1.37713	-1.19551
95565442	rs72484685	9.10407e-10	-1.70498e-10	-1.15758	0.000313149	-1.70498e-10	-1.15707	0.000313511	-1.70498e-10	-1.15702
95565570	rs7973048	9.77079e-10	-1.08691	-1.96647e-10	0.000172324	-1.75437	-1.96647e-10	0.000172539	-1.75423	-1.96647e-10
95565707	rs61937922	9.84739e-10	-1.0791	-1.96647e-10	0.000172895	-1.75106	-1.96647e-10	0.000173111	-1.75092	-1.96647e-10
95565756	rs7973285	2.00082e-10	-1.48218	-1.19057	7.68351e-05	-1.36771	-1.19437	7.68758e-05	-1.36825	-1.19441
95565867	rs7961230	1.32496e-10	-1.86207	-1.22286	5.56699e-05	-1.67146	-1.21285	5.57101e-05	-1.67189	-1.2128
95565980	rs73223692	9.84739e-10	-1.0791	-1.96647e-10	0.000172895	-1.75106	-1.96647e-10	0.000173111	-1.75092	-1.96647e-10
95567034	rs11107921	2.69909e-10	-1.55196	-0.821427	0.000121931	-1.33846	-0.76183	0.000121798	-1.3402	-0.762289
95567352	rs11107922	5.09478e-10	-1.73809	-1.96647e-10	0.000158059	-1.84078	-1.96647e-10	0.000158213	-1.84091	-1.96647e-10
95567465	rs6419373	1.33343e-10	-1.86218	-1.21637	5.72882e-05	-1.65192	-1.20373	5.73285e-05	-1.65237	-1.20368
95567809	rs55851053	9.84739e-10	-1.0791	-1.96647e-10	0.000172895	-1.75106	-1.96647e-10	0.000173111	-1.75092	-1.96647e-10
95567830	rs7488543	9.77079e-10	-1.08691	-1.96647e-10	0.000172324	-1.75437	-1.96647e-10	0.000172539	-1.75423	-1.96647e-10
95568129	rs140735902	8.66604e-10	-1.70498e-10	-1.20689	0.000296183	-1.70498e-10	-1.21277	0.000296507	-1.70498e-10	-1.21278
95568432	rs61695955	9.77079e-10	-1.08691	-1.96647e-10	0.000172324	-1.75437	-1.96647e-10	0.000172539	-1.75423	-1.96647e-10
95568997	rs35322478	2.72551e-10	-1.55196	-0.811684	0.000122966	-1.33846	-0.753377	0.000122832	-1.3402	-0.75384
95569395	rs140487333	5.41291e-10	-1.67752	-1.96647e-10	0.000166546	-1.78848	-1.96647e-10	0.000166685	-1.78875	-1.96647e-10
95569637	rs11107925	1.76605e-10	-1.72264	-1.07492	5.30642e-05	-1.88939	-1.04285	5.31307e-05	-1.88936	-1.04274
95570167	rs7956452	2.86257e-10	-1.48785	-0.826732	0.000131436	-1.25772	-0.767507	0.000131277	-1.25958	-0.767963
95570251	rs7956554	3.61594e-10	-1.41559	-0.665367	0.000140675	-1.44566	-0.511631	0.00014067	-1.4465	-0.51193
95570793	rs11608868	5.3874e-10	-1.68224	-1.96647e-10	0.000165992	-1.79181	-1.96647e-10	0.000166131	-1.79207	-1.96647e-10
95570799	rs7307378	3.40072e-10	-1.43214	-0.710182	0.000131603	-1.46168	-0.562276	0.000131601	-1.46251	-0.562564
95570846	rs7310428	3.60613e-10	-1.64261	-0.441054	0.000134876	-1.776	-0.223387	0.000134899	-1.77651	-0.223815
95571181	rs6538611	2.04294e-10	-1.45137	-1.20055	7.91426e-05	-1.32864	-1.20386	7.91826e-05	-1.32921	-1.20388
95571398	rs7975658	2.13204e-10	-1.40868	-1.20055	8.30392e-05	-1.28058	-1.20386	8.30791e-05	-1.28117	-1.20388
95571818	rs79212830	7.49279e-10	-1.02966	-0.322706	0.000155048	-1.63667	-0.223339	0.000155172	-1.63679	-0.223529
95572027	rs11609860	2.21498e-10	-1.50007	-1.07099	0.000120598	-1.05837	-1.05291	0.000120511	-1.05996	-1.05316
95572228	rs9788192	2.06192e-10	-1.44315	-1.19952	7.99579e-05	-1.31936	-1.20288	7.99978e-05	-1.31994	-1.20291
95572910	rs6538612	2.0598e-10	-1.44315	-1.20055	7.98799e-05	-1.31936	-1.20386	7.99198e-05	-1.31994	-1.20388
95573040	rs10859844	1.325e-10	-1.87275	-1.21215	5.68225e-05	-1.66503	-1.19879	5.6865e-05	-1.66545	-1.19872
95573095	rs10859845	2.62175e-10	-1.55196	-0.850499	0.000118192	-1.33846	-0.792976	0.000118065	-1.3402	-0.79342
95574527	rs11107927	9.9255e-10	-1.70498e-10	-1.0712	0.000338912	-1.70498e-10	-1.078	0.000339308	-1.70498e-10	-1.07794
95574662	rs77107812	5.51372e-10	-1.65906	-1.96647e-10	0.00019269	-1.64266	-1.96647e-10	0.000192905	-1.64265	-1.96647e-10
95574728	rs67905848	9.96533e-10	-1.06719	-1.96647e-10	0.000173776	-1.74598	-1.96647e-10	0.000173994	-1.74583	-1.96647e-10
95574831	rs10777670	1.7198e-10	-1.74753	-1.07657	5.26861e-05	-1.89451	-1.04488	5.27517e-05	-1.89449	-1.04477
95575951	rs11107928	3.22163e-10	-1.00647	-1.18994	6.1933e-05	-1.60883	-1.16887	6.20028e-05	-1.60885	-1.16882
95576009	rs141081408	8.4483e-10	-1.70498e-10	-1.23234	0.000290561	-1.70498e-10	-1.23193	0.000290883	-1.70498e-10	-1.23193
95576768	rs10777671	2.8867e-10	-1.48491	-0.821285	0.00010135	-1.4405	-0.844669	0.000101413	-1.44102	-0.844631
95576950	rs74347715	4.82226e-10	-1.5943	-0.198761	0.000161966	-1.68636	-0.129995	0.000161984	-1.68686	-0.130496
95577083	rs117062552	8.45967e-10	-1.70498e-10	-1.23099	0.000290646	-1.70498e-10	-1.23164	0.000290967	-1.70498e-10	-1.23164
95577277	rs116096597	6.06603e-10	-1.34564	-0.217965	0.000129091	-1.77776	-0.265462	0.000129274	-1.77771	-0.265215
95577659	rs7136056	2.91043e-10	-1.48381	-0.814197	0.000110016	-1.36533	-0.837785	0.000110081	-1.36589	-0.837747
95577670	rs7135847	2.93336e-10	-1.47596	-0.814197	0.000110999	-1.35644	-0.837785	0.000111064	-1.357	-0.837747
95577884	rs4128507	1.53905e-10	-1.8021	-1.13304	4.93218e-05	-1.89903	-1.10635	4.93812e-05	-1.89902	-1.10626
95577900	rs73372389	8.54598e-10	-1.70498e-10	-1.22084	0.000293842	-1.70498e-10	-1.22071	0.000294155	-1.70498e-10	-1.22075
95578105	rs78682716	6.23543e-10	-1.53606	-1.96647e-10	0.000168699	-1.77563	-1.96647e-10	0.000168892	-1.77559	-1.96647e-10
95578203	rs4128508	5.90123e-10	-1.34421	-0.246936	0.000125576	-1.77709	-0.293742	0.000125753	-1.77704	-0.293498
95579088	rs61937925	9.68089e-10	-1.09615	-1.96647e-10	0.000171656	-1.75825	-1.96647e-10	0.000171869	-1.75812	-1.96647e-10
95579186	rs73225604	5.85656e-10	-1.59874	-1.96647e-10	0.000212454	-1.54502	-1.96647e-10	0.000212732	-1.54482	-1.96647e-10
95579457	rs7971582	2.08922e-10	-1.42565	-1.20386	8.12154e-05	-1.29965	-1.20699	8.12553e-05	-1.30024	-1.20702
95579618	rs139257479	6.74886e-10	-1.35756	-0.0993687	0.000144147	-1.78331	-0.149599	0.000144352	-1.78326	-0.149337
95580081	rs113838384	2.42163e-10	-1.6291	-0.852767	9.89968e-05	-1.52099	-0.787667	9.90909e-05	-1.52102	-0.787793
95580112	rs145324478	9.98269e-10	-1.06545	-1.96647e-10	0.000471594	-0.747628	-1.96647e-10	0.000471676	-0.748559	-1.96647e-10
95580818	rs12830425	3.81579e-10	-0.848477	-1.17868	6.65595e-05	-1.55049	-1.15516	6.66311e-05	-1.55057	-1.15511
95580829	rs61937926	2.83272e-10	-1.47837	-0.846694	0.000126925	-1.27175	-0.788403	0.000126777	-1.27357	-0.78885
95581342	rs148261070	8.47931e-10	-1.70498e-10	-1.22868	0.000291623	-1.70498e-10	-1.22829	0.000291938	-1.70498e-10	-1.22831
95582330	rs139922036	2.12635e-09	-0.309313	-1.96647e-10	0.000375476	-0.975552	-1.96647e-10	0.000375577	-0.976388	-1.96647e-10
95582542	rs78387383	1.11143e-08	1.34452	-1.96647e-10	0.00123971	0.218891	-1.96647e-10	0.00124171	0.219397	-1.96647e-10
95582580	rs191046229	3.42592e-09	0.16765	-1.96647e-10	0.000400648	-0.910664	-1.96647e-10	0.000401092	-0.910661	-1.96647e-10
95583208	rs11613113	1.67613e-10	-1.89912	-0.950695	6.29722e-05	-1.86871	-0.892339	6.30415e-05	-1.8686	-0.892456
95583544	rs74765077	1.95255e-09	-1.70498e-10	-0.394584	0.000690533	-1.70498e-10	-0.366282	0.000691186	-1.70498e-10	-0.366442
95583657	rs11107930	2.83487e-10	-1.48785	-0.836457	0.000130074	-1.25772	-0.777922	0.000129918	-1.25958	-0.778373
95583662	rs4762660	1.68054e-10	-1.80206	-1.04513	5.42924e-05	-1.89907	-1.01029	5.43592e-05	-1.89907	-1.01017
95584015	rs57456549	9.61349e-10	-1.10314	-1.96647e-10	0.000171156	-1.76117	-1.96647e-10	0.000171368	-1.76104	-1.96647e-10
95584361	rs10777672	3.54611e-10	-1.46004	-0.640415	0.000133857	-1.33843	-0.668544	0.000133935	-1.339	-0.668498
95584364	rs376308341	8.67982e-10	-1.70498e-10	-1.2053	0.000299547	-1.70498e-10	-1.20147	0.000299884	-1.70498e-10	-1.20146
95584543	rs117855820	2.9048e-09	-1.70498e-10	0.00264416	0.00115296	-1.70498e-10	0.146338	0.00115368	-1.70498e-10	0.145859
95584696	rs56030284	9.61349e-10	-1.10314	-1.96647e-10	0.000171156	-1.76117	-1.96647e-10	0.000171368	-1.76104	-1.96647e-10
95584886	rs6538613	2.13568e-10	-1.40868	-1.19884	8.31736e-05	-1.28058	-1.20224	8.32136e-05	-1.28117	-1.20227
95585416	rs67066162	9.61349e-10	-1.10314	-1.96647e-10	0.000171156	-1.76117	-1.96647e-10	0.000171368	-1.76104	-1.96647e-10
95585490	rs77230786	3.60197e-10	-1.4072	-0.677621	0.000139406	-1.43754	-0.528814	0.000139401	-1.43839	-0.529109
95585582	rs145539743	5.67488e-09	-1.70498e-10	0.67233	0.00245187	-1.70498e-10	0.900862	0.00245371	-1.70498e-10	0.900505
95585836	rs6538614	2.06808e-10	-1.44189	-1.19779	8.04314e-05	-1.3151	-1.20124	8.04743e-05	-1.31564	-1.20127
95586404	rs12368369	1.55681e-10	-1.72905	-1.19461	0.000132482	-0.811997	-1.2053	0.000132357	-0.814082	-1.20526
95586600	rs76098499	4.84926e-10	-1.54338	-0.244101	0.000160656	-1.6435	-0.180984	0.000160668	-1.64404	-0.181473
95587170	rs10745719	2.15623e-10	-1.4084	-1.18955	8.41593e-05	-1.27732	-1.19371	8.42027e-05	-1.27788	-1.19374
95587310	rs183585415	2.27991e-09	-0.239583	-1.96647e-10	0.000479056	-0.731929	-1.96647e-10	0.000479273	-0.73258	-1.96647e-10
95587797	rs11107931	4.0763e-10	-0.826865	-1.13425	7.1062e-05	-1.53799	-1.1022	7.11392e-05	-1.53807	-1.10214
95587856	rs6538615	1.40311e-10	-1.83011	-1.19751	6.33561e-05	-1.5756	-1.17938	6.33995e-05	-1.5761	-1.1793
95588147	rs117420531	9.87508e-10	-1.70498e-10	-1.07629	0.000340694	-1.70498e-10	-1.07276	0.000341042	-1.70498e-10	-1.07285
95588558	rs77600002	5.83363e-10	-1.4364	-0.166267	0.000130408	-1.8181	-0.214974	0.000130592	-1.81806	-0.21472
95588597	rs79980336	3.452e-10	-1.45304	-0.67431	0.000137377	-1.45593	-0.525085	0.000137379	-1.45673	-0.525382
95589257	rs76414395	5.31349e-10	-1.50059	-0.195469	0.000123554	-1.84357	-0.243496	0.000123727	-1.84353	-0.243246
95589337	rs150079978	2.01464e-09	-0.363277	-1.96647e-10	0.000367188	-0.997872	-1.96647e-10	0.000367336	-0.998574	-1.96647e-10
95590258	rs34732232	1.42825e-10	-1.78222	-1.22763	9.80188e-05	-1.09741	-1.22118	9.79512e-05	-1.09918	-1.2212
95590426	rs34603068	1.43354e-10	-1.78222	-1.22394	9.85495e-05	-1.09741	-1.21578	9.8481e-05	-1.09918	-1.21581
95590481	rs10859846	4.09014e-10	-1.75753	-0.200197	0.000158562	-1.87113	0.0335355	0.000158627	-1.87136	0.0330645
95590625	rs180986320	1.02045e-09	-1.70498e-10	-1.04348	0.000357726	-1.70498e-10	-1.02398	0.000358104	-1.70498e-10	-1.02403
95590836	rs68062797	9.68089e-10	-1.09615	-1.96647e-10	0.000171656	-1.75825	-1.96647e-10	0.000171869	-1.75812	-1.96647e-10
95591259	rs7956604	1.73281e-10	-1.62602	-1.19054	6.59862e-05	-1.52027	-1.19403	6.60283e-05	-1.52071	-1.19406
95591269	rs75363763	6.35554e-10	-1.51698	-1.96647e-10	0.00027217	-1.29732	-1.96647e-10	0.000272509	-1.29718	-1.96647e-10
95591533	rs10859847	6.11969e-10	-0.413456	-1.14134	9.09837e-05	-1.28273	-1.11033	9.10763e-05	-1.28289	-1.11027
95591586	rs7956997	3.36463e-10	-1.47579	-0.6772	0.000133328	-1.4786	-0.532331	0.000133333	-1.47938	-0.532623
95591655	rs60955350	9.61349e-10	-1.10314	-1.96647e-10	0.000171156	-1.76117	-1.96647e-10	0.000171368	-1.76104	-1.96647e-10
95591734	rs60931712	5.08477e-10	-1.51243	-0.227623	0.000166475	-1.62491	-0.163991	0.000166485	-1.62546	-0.164483
95591774	rs6538616	1.74637e-10	-1.62602	-1.18275	6.64719e-05	-1.52027	-1.18669	6.65143e-05	-1.52071	-1.18672
95591877	rs58434296	9.75592e-10	-1.08843	-1.96647e-10	0.000172214	-1.75501	-1.96647e-10	0.000172428	-1.75487	-1.96647e-10
95591898	rs75048526	4.56827e-10	-1.58105	-0.266123	0.000112594	-1.86749	-0.312466	0.000112748	-1.86747	-0.312224
95592206	rs7309080	1.61182e-10	-1.89422	-0.994722	6.03405e-05	-1.84858	-0.955162	6.04097e-05	-1.84868	-0.955026
95592212	rs12820518	2.84675e-10	-1.5308	-0.789323	0.000116996	-1.40968	-0.731923	0.000116887	-1.41126	-0.732386
95592272	rs7309426	1.61373e-10	-1.88485	-1.00291	5.87907e-05	-1.86837	-0.961396	5.88587e-05	-1.86844	-0.961272
95592372	rs112357674	2.47724e-10	-1.58062	-0.878543	0.000101687	-1.46399	-0.817856	0.000101785	-1.46402	-0.817967
95592868	rs75730941	5.21097e-10	-1.71554	-1.96647e-10	0.000311154	-1.16346	-1.96647e-10	0.000311563	-1.16325	-1.96647e-10
95595393	rs77571575	3.58678e-10	-1.65857	-0.430481	9.41363e-05	-1.88824	-0.470764	9.4263e-05	-1.88823	-0.470536
95595596	rs146523222	8.45999e-10	-1.70498e-10	-1.23096	0.000290601	-1.70498e-10	-1.23179	0.000290924	-1.70498e-10	-1.23179
95595892	rs10859848	4.52881e-10	-0.681162	-1.17468	6.8519e-05	-1.52711	-1.14953	6.86062e-05	-1.52699	-1.14948
95595917	rs114461900	4.55776e-10	-1.84947	-1.96647e-10	0.000236219	-1.43899	-1.96647e-10	0.000236534	-1.43876	-1.96647e-10
95596813	rs77970880	4.56033e-10	-1.84891	-1.96647e-10	0.000227121	-1.47826	-1.96647e-10	0.000227424	-1.47803	-1.96647e-10
95599120	rs2171576	1.44488e-10	-1.87371	-1.12457	5.05782e-05	-1.88203	-1.0982	5.06345e-05	-1.88212	-1.0981
95600398	rs73225627	4.91179e-10	-1.77467	-1.96647e-10	0.000149226	-1.89828	-1.96647e-10	0.000149388	-1.89831	-1.96647e-10
95600682	rs4762279	1.50272e-10	-1.80828	-1.15075	5.7787e-05	-1.6908	-1.15619	5.78307e-05	-1.69111	-1.15623
95600846	rs10859849	4.36717e-10	-0.714358	-1.17783	6.96557e-05	-1.50689	-1.15329	6.97436e-05	-1.50678	-1.15324
95600918	rs10859850	4.28321e-10	-0.745292	-1.16631	6.93811e-05	-1.5246	-1.13953	6.94688e-05	-1.5245	-1.13947
95601165	rs61937946	1.17323e-09	-0.903956	-1.96647e-10	0.000183716	-1.69035	-1.96647e-10	0.000183948	-1.6902	-1.96647e-10
95601247	rs145851556	1.71732e-09	-1.70498e-10	-0.522956	0.000678953	-1.70498e-10	-0.383195	0.000679554	-1.70498e-10	-0.383415
95601381	rs10777673	1.44445e-10	-1.84124	-1.15734	5.35927e-05	-1.75979	-1.16254	5.36362e-05	-1.76005	-1.16258
95601584	rs10777674	1.53025e-10	-1.89751	-1.04337	5.6945e-05	-1.85436	-1.0073	5.70126e-05	-1.85439	-1.00718
95602319	rs10777675	1.33436e-10	-1.85806	-1.21979	8.00278e-05	-1.31257	-1.20881	8.00956e-05	-1.31287	-1.20876
95602363	rs17271191	4.33719e-10	-1.89908	-1.96647e-10	0.000161586	-1.81871	-1.96647e-10	0.000161718	-1.81899	-1.96647e-10
95602569	rs11107934	4.57232e-10	-0.692779	-1.15351	7.25924e-05	-1.49443	-1.12445	7.26847e-05	-1.49433	-1.12439
95602672	rs2306884	5.09908e-10	-1.32056	-0.416684	0.000210612	-1.31742	-0.236313	0.000210563	-1.31843	-0.236636
95602780	rs766404	1.64338e-09	-0.566965	-1.96647e-10	0.000307293	-1.17595	-1.96647e-10	0.000307454	-1.17653	-1.96647e-10
95602805	rs117209224	4.76172e-10	-1.8057	-1.96647e-10	0.000171926	-1.75668	-1.96647e-10	0.000172115	-1.75669	-1.96647e-10
95603098	rs17023760	2.49659e-10	-1.81731	-0.634066	7.76722e-05	-1.88276	-0.668492	7.77716e-05	-1.88277	-0.668306
95604074	rs77466370	3.89024e-09	-1.70498e-10	0.294751	0.00137918	-1.70498e-10	0.325501	0.00138039	-1.70498e-10	0.325268
95604290	rs10507047	5.04399e-10	-0.617922	-1.13018	7.79226e-05	-1.4506	-1.09743	7.80227e-05	-1.45049	-1.09736
95604547	rs4762288	2.60255e-10	-1.80409	-0.605717	7.94264e-05	-1.88795	-0.640962	7.95286e-05	-1.88796	-0.640771
95604664	rs4762289	2.44821e-10	-1.81166	-0.659287	7.56131e-05	-1.88515	-0.692969	7.57096e-05	-1.88516	-0.692787
95605384	rs61937947	1.26417e-09	-0.829305	-1.96647e-10	0.000191332	-1.64974	-1.96647e-10	0.000191576	-1.64957	-1.96647e-10
95605549	rs7976767	2.79531e-10	-1.60313	-0.735234	0.000240548	-0.750252	-0.670575	0.000240376	-0.751766	-0.670883
95606553	rs75963908	1.9928e-10	-1.68992	-0.986843	8.54161e-05	-1.51344	-0.942774	8.55011e-05	-1.51346	-0.94286
95607005	rs75601809	2.47214e-10	-1.8098	-0.65142	7.61368e-05	-1.88588	-0.685337	7.62341e-05	-1.88589	-0.685153
95607312	rs4762292	1.48525e-10	-1.84409	-1.12663	5.4872e-05	-1.76423	-1.13451	5.49166e-05	-1.76448	-1.13455
95608083	rs145151658	5.35015e-10	-1.68918	-1.96647e-10	0.000264608	-1.3255	-1.96647e-10	0.000264713	-1.32621	-1.96647e-10
95608517	rs60649734	1.30693e-09	-0.796036	-1.96647e-10	0.000194456	-1.63354	-1.96647e-10	0.000194705	-1.63337	-1.96647e-10
95609276	rs66551640	1.31768e-09	-0.787847	-1.96647e-10	0.00019524	-1.62952	-1.96647e-10	0.000195491	-1.62934	-1.96647e-10
95609305	rs10777676	1.60395e-10	-1.89283	-1.00101	5.86916e-05	-1.8694	-0.962049	5.87623e-05	-1.86943	-0.961922
95609338	rs67304054	1.37566e-09	-0.744786	-1.96647e-10	0.000199467	-1.6081	-1.96647e-10	0.000199724	-1.60791	-1.96647e-10
95609692	rs1488642	2.10474e-10	-1.63096	-0.991154	9.19827e-05	-1.43469	-0.947457	9.20742e-05	-1.43471	-0.947543
95609819	rs60755216	4.55153e-10	-1.85084	-1.96647e-10	0.0002434	-1.40904	-1.96647e-10	0.000243728	-1.4088	-1.96647e-10
95610220	rs7310833	1.35926e-10	-1.84657	-1.2128	7.85299e-05	-1.34115	-1.19911	7.86007e-05	-1.34142	-1.19905
95611141	rs6538617	1.62025e-10	-1.88934	-0.994386	5.8738e-05	-1.87577	-0.954892	5.88091e-05	-1.87579	-0.954763
95611150	rs79350049	4.5821e-10	-1.84415	-1.96647e-10	0.000248529	-1.38819	-1.96647e-10	0.000248865	-1.38794	-1.96647e-10
95611185	rs6538618	1.37109e-10	-1.83891	-1.21179	8.0534e-05	-1.3168	-1.19827	8.06062e-05	-1.31706	-1.19821
95611824	rs74792623	1.70431e-10	-1.76861	-1.06453	6.01286e-05	-1.73229	-1.07497	6.01761e-05	-1.73255	-1.07502
95612420	rs4762296	2.77567e-10	-1.76113	-0.584282	8.03423e-05	-1.89732	-0.620133	8.04465e-05	-1.89732	-0.619938
95613501	rs75740384	2.68864e-10	-1.78989	-0.587374	8.05156e-05	-1.89216	-0.623138	8.06196e-05	-1.89217	-0.622944
95613588	rs76634946	4.45753e-10	-1.87171	-1.96647e-10	0.000226313	-1.48183	-1.96647e-10	0.000226612	-1.48161	-1.96647e-10
95614229	rs10859852	3.47394e-10	-1.69044	-0.430572	0.000132279	-1.76549	-0.25334	0.00013236	-1.7659	-0.253427
95614362	rs141005232	2.14269e-09	-0.301658	-1.96647e-10	0.000212842	-1.54319	-1.96647e-10	0.000213032	-1.54341	-1.96647e-10
95614831	rs61937949	1.4747e-09	-0.675266	-1.96647e-10	0.000206657	-1.57269	-1.96647e-10	0.000206926	-1.57249	-1.96647e-10
95614953	rs10859853	1.3015e-10	-1.88649	-1.21629	5.06656e-05	-1.77501	-1.20349	5.0714e-05	-1.77522	-1.20343
95615003	rs11107940	1.67731e-10	-1.79235	-1.05677	5.88689e-05	-1.76138	-1.06706	5.8917e-05	-1.76161	-1.06711
95615257	rs138055333	4.52159e-10	-1.85744	-1.96647e-10	0.000239732	-1.42422	-1.96647e-10	0.00024005	-1.424	-1.96647e-10
95615286	rs35670929	2.01854e-10	-1.81788	-0.84605	6.89423e-05	-1.79062	-0.879859	6.90048e-05	-1.79083	-0.879847
95615445	rs56130152	1.46084e-09	-0.684707	-1.96647e-10	0.000205653	-1.57755	-1.96647e-10	0.000205921	-1.57736	-1.96647e-10
95615690	rs117962032	1.58465e-09	-1.70498e-10	-0.603356	0.000603963	-1.70498e-10	-0.500234	0.000604432	-1.70498e-10	-0.500563
95616085	rs1488643	1.55667e-10	-1.8907	-1.03305	5.6408e-05	-1.87435	-0.996782	5.64758e-05	-1.87438	-0.996664
95616122	rs1873051	1.52367e-10	-1.88813	-1.05705	5.47359e-05	-1.87829	-1.02294	5.48015e-05	-1.87831	-1.02282
95616400	rs76338011	8.45085e-10	-1.70498e-10	-1.23204	0.000290553	-1.70498e-10	-1.23196	0.000290875	-1.70498e-10	-1.23196
95616609	rs923371	2.64588e-10	-1.57636	-0.816947	0.000201649	-0.836627	-0.760589	0.000201532	-0.838041	-0.760863
95616871	rs2886934	2.50935e-10	-1.79601	-0.650269	7.58703e-05	-1.8905	-0.684219	7.59675e-05	-1.89051	-0.684035
95617479	rs148397550	4.63601e-10	-1.83245	-1.96647e-10	0.000259027	-1.34681	-1.96647e-10	0.000259375	-1.34658	-1.96647e-10
95617758	rs10507048	1.55487e-10	-1.75209	-1.17282	8.06159e-05	-1.335	-1.17905	8.06861e-05	-1.3352	-1.17908
95617829	rs10777677	1.2988e-10	-1.8808	-1.22407	5.10002e-05	-1.75695	-1.21497	5.10474e-05	-1.75717	-1.21493
95618682	rs61937950	1.42397e-09	-0.710274	-1.96647e-10	0.000202979	-1.59064	-1.96647e-10	0.000203242	-1.59045	-1.96647e-10
95618710	rs75762038	4.48028e-10	-1.86662	-1.96647e-10	0.000230708	-1.46259	-1.96647e-10	0.000231015	-1.46237	-1.96647e-10
95618774	rs12302691	1.5454e-10	-1.77709	-1.15393	5.46439e-05	-1.74189	-1.16101	5.46883e-05	-1.74215	-1.16105
95619319	rs75189323	8.45134e-10	-1.70498e-10	-1.23198	0.000290583	-1.70498e-10	-1.23186	0.000290907	-1.70498e-10	-1.23185
95619739	rs61937951	1.43611e-09	-0.701781	-1.96647e-10	0.00020386	-1.58631	-1.96647e-10	0.000204125	-1.58612	-1.96647e-10
95619797	rs61937952	1.43611e-09	-0.701781	-1.96647e-10	0.00020386	-1.58631	-1.96647e-10	0.000204125	-1.58612	-1.96647e-10
95620439	rs147890173	4.92568e-10	-1.77184	-1.96647e-10	0.000162778	-1.81136	-1.96647e-10	0.000162958	-1.81136	-1.96647e-10
95621093	rs11613931	4.66682e-10	-1.30197	-0.523854	0.000189846	-1.29878	-0.358751	0.000189804	-1.29981	-0.359054
95621412	rs113890685	8.44836e-10	-1.70498e-10	-1.23233	0.000290443	-1.70498e-10	-1.23234	0.000290764	-1.70498e-10	-1.23234
95621527	rs78282576	4.52159e-10	-1.85744	-1.96647e-10	0.000239732	-1.42422	-1.96647e-10	0.00024005	-1.424	-1.96647e-10
95621721	rs73374246	1.53058e-10	-1.77783	-1.16283	6.15423e-05	-1.63707	-1.14696	6.16131e-05	-1.63709	-1.14689
95621923	rs10859854	2.65263e-10	-1.55889	-0.831865	0.000204856	-0.805118	-0.776318	0.000204734	-0.806553	-0.776586
95622380	rs78138205	1.57937e-10	-1.75535	-1.15393	5.60025e-05	-1.71733	-1.16101	5.6047e-05	-1.71761	-1.16105
95623284	rs6538620	1.48816e-10	-1.88523	-1.08353	5.29625e-05	-1.88189	-1.05228	5.30257e-05	-1.8819	-1.05217
95623482	rs7308542	4.6454e-10	-1.29257	-0.537858	0.000188687	-1.28935	-0.374309	0.000188643	-1.29038	-0.37461
95623617	rs113655146	4.5402e-10	-1.85333	-1.96647e-10	0.000243023	-1.41059	-1.96647e-10	0.000243346	-1.41037	-1.96647e-10
95623773	rs57309969	1.4484e-09	-0.693259	-1.96647e-10	0.000204752	-1.58195	-1.96647e-10	0.000205018	-1.58175	-1.96647e-10
95623824	rs7961515	2.5915e-10	-1.76113	-0.652936	7.51603e-05	-1.89732	-0.686807	7.52569e-05	-1.89732	-0.686623
95624340	rs11107943	5.33849e-10	-0.59322	-1.09814	8.17073e-05	-1.43788	-1.06272	8.18146e-05	-1.43775	-1.06265
95624576	rs10859855	1.60885e-10	-1.88946	-1.00133	5.81902e-05	-1.87636	-0.963666	5.82606e-05	-1.87639	-0.96354
95625480	rs6538621	1.61114e-10	-1.88813	-1.00123	5.81793e-05	-1.87829	-0.961926	5.82499e-05	-1.87831	-0.961799
95625951	rs184851501	4.92595e-10	-1.77179	-1.96647e-10	0.00015138	-1.88395	-1.96647e-10	0.000151549	-1.88394	-1.96647e-10
95626171	rs57611631	2.57616e-10	-1.76574	-0.654267	7.51061e-05	-1.89675	-0.688099	7.52025e-05	-1.89675	-0.687915
95626296	rs4762302	5.65465e-10	-0.560276	-1.07355	8.57907e-05	-1.41822	-1.03362	8.5904e-05	-1.41808	-1.03354
95626643	rs12426451	2.18822e-10	-1.79666	-0.786551	7.4933e-05	-1.76422	-0.822928	7.49989e-05	-1.76446	-0.822916
95627144	rs11107945	1.51012e-10	-1.78861	-1.1655	6.03236e-05	-1.65303	-1.15099	6.03928e-05	-1.65305	-1.15093
95627178	rs73225646	1.65392e-10	-1.65046	-1.21269	0.000105807	-1.03764	-1.20449	0.00010573	-1.03945	-1.20452
95627237	rs6538622	1.35625e-10	-1.86205	-1.19954	7.56917e-05	-1.39464	-1.18244	7.57616e-05	-1.39489	-1.18237
95627587	rs78707397	8.48514e-10	-1.70498e-10	-1.22799	0.000291791	-1.70498e-10	-1.22771	0.000292116	-1.70498e-10	-1.2277
95627907	rs6538623	1.94916e-10	-1.88316	-0.815747	7.48579e-05	-1.80812	-0.780038	7.49273e-05	-1.80809	-0.780247
95628459	rs12422591	2.22666e-10	-1.8117	-0.754099	7.5735e-05	-1.7847	-0.791804	7.5803e-05	-1.78492	-0.791791
95628466	rs10777678	1.30255e-10	-1.88468	-1.2173	5.08592e-05	-1.76947	-1.20522	5.09074e-05	-1.76967	-1.20517
95629307	rs528733397	1.55757e-09	-1.70498e-10	-0.620594	0.000594844	-1.70498e-10	-0.515447	0.000595303	-1.70498e-10	-0.515781
95629606	rs553220658	9.17497e-10	-1.70498e-10	-1.14983	0.000314921	-1.70498e-10	-1.15142	0.000315266	-1.70498e-10	-1.15144
95630524	rs7965391	2.60081e-10	-1.75621	-0.654267	7.50246e-05	-1.89783	-0.688099	7.51211e-05	-1.89783	-0.687915
95630552	rs10161366	1.5322e-10	-1.78082	-1.15878	5.41621e-05	-1.74612	-1.16564	5.42064e-05	-1.74638	-1.16567
95630640	rs61937954	1.4747e-09	-0.675266	-1.96647e-10	0.000206657	-1.57269	-1.96647e-10	0.000206926	-1.57249	-1.96647e-10
95630658	rs7980356	2.59161e-10	-1.5679	-0.84613	0.0002055	-0.786856	-0.791445	0.000205376	-0.788301	-0.79171
95630727	rs12830009	6.10466e-10	-0.457734	-1.09952	8.85554e-05	-1.356	-1.06411	8.86725e-05	-1.35586	-1.06404
95630906	rs61541373	1.4747e-09	-0.675266	-1.96647e-10	0.000206657	-1.57269	-1.96647e-10	0.000206926	-1.57249	-1.96647e-10
95631085	rs116312579	2.59194e-10	-1.76345	-0.650453	7.53623e-05	-1.89704	-0.684398	7.54592e-05	-1.89705	-0.684214
95631166	rs183337000	1.24753e-09	-1.70498e-10	-0.842556	0.000443057	-1.70498e-10	-0.810048	0.000443557	-1.70498e-10	-0.810026
95631276	rs10859856	1.35537e-10	-1.85238	-1.20985	7.73141e-05	-1.36048	-1.19539	7.73841e-05	-1.36074	-1.19533
95631556	rs10859857	1.31791e-10	-1.87393	-1.21633	5.25122e-05	-1.73878	-1.20392	5.25607e-05	-1.73902	-1.20387
95631873	rs75611952	2.60189e-10	-1.76113	-0.648934	7.54527e-05	-1.89732	-0.682923	7.55498e-05	-1.89732	-0.682739
95632493	rs12319095	1.54796e-10	-1.77709	-1.15228	5.47301e-05	-1.74189	-1.15944	5.47746e-05	-1.74215	-1.15947
95632863	rs74345953	1.50872e-10	-1.77783	-1.17721	6.0504e-05	-1.63707	-1.16397	6.0573e-05	-1.63709	-1.16392
95633378	rs4762152	5.4567e-10	-0.583041	-1.08642	8.32916e-05	-1.43182	-1.04957	8.34013e-05	-1.43169	-1.0495
95633557	rs12369055	1.47367e-10	-1.89185	-1.0867	5.32341e-05	-1.87226	-1.05679	5.32972e-05	-1.87228	-1.05669
95633684	rs11107948	1.50703e-10	-1.77783	-1.17833	6.04285e-05	-1.63707	-1.16522	6.04975e-05	-1.63709	-1.16516
95634003	rs12309090	1.56114e-10	-1.76861	-1.15228	5.52585e-05	-1.73229	-1.15944	5.5303e-05	-1.73255	-1.15947
95634437	rs11107952	5.74099e-10	-0.526912	-1.09176	8.5631e-05	-1.39814	-1.05556	8.57441e-05	-1.398	-1.05548
95634871	rs145325641	1.42283e-08	1.59152	-1.96647e-10	0.00259348	0.957011	-1.96647e-10	0.00259829	0.957756	-1.96647e-10
95635065	rs12815210	5.73708e-10	-0.548819	-1.07054	8.66595e-05	-1.41134	-1.03042	8.67743e-05	-1.4112	-1.03034
95635102	rs79218774	1.55498e-10	-1.76426	-1.16058	5.5099e-05	-1.72737	-1.16724	5.51432e-05	-1.72764	-1.16727
95635312	rs148734777	5.13268e-10	-1.73068	-1.96647e-10	0.000246698	-1.39558	-1.96647e-10	0.000246807	-1.39624	-1.96647e-10
95635383	rs11107953	5.44319e-10	-0.583041	-1.0889	8.31734e-05	-1.43182	-1.051	8.3283e-05	-1.43169	-1.05092
95635751	rs75391073	2.20517e-10	-1.79281	-0.782691	7.55437e-05	-1.75981	-0.819228	7.56098e-05	-1.76005	-0.819216
95635901	rs77545174	2.20911e-10	-1.79281	-0.780908	7.5673e-05	-1.75981	-0.817519	7.57392e-05	-1.76005	-0.817506
95635969	rs76229941	2.20517e-10	-1.79281	-0.782691	7.55437e-05	-1.75981	-0.819228	7.56098e-05	-1.76005	-0.819216
95636205	rs61937956	1.49566e-09	-0.661152	-1.96647e-10	0.000208173	-1.56538	-1.96647e-10	0.000208444	-1.56518	-1.96647e-10
95636815	rs76574241	4.44507e-10	-1.87451	-1.96647e-10	0.000223806	-1.49296	-1.96647e-10	0.000224102	-1.49275	-1.96647e-10
95637234	rs1873052	1.54256e-10	-1.88946	-1.04341	5.5664e-05	-1.87636	-1.00805	5.57308e-05	-1.87639	-1.00793
95637454	rs76201435	4.44507e-10	-1.87451	-1.96647e-10	0.000223806	-1.49296	-1.96647e-10	0.000224102	-1.49275	-1.96647e-10
95637578	rs1873053	5.60082e-10	-0.548819	-1.09457	8.42552e-05	-1.41134	-1.05855	8.43661e-05	-1.4112	-1.05848
95638144	rs55797522	4.43239e-10	-1.87737	-1.96647e-10	0.000221164	-1.50484	-1.96647e-10	0.000221456	-1.50463	-1.96647e-10
95638182	rs76073346	2.20517e-10	-1.79281	-0.782691	7.55437e-05	-1.75981	-0.819228	7.56098e-05	-1.76005	-0.819216
95638252	rs56152405	1.49566e-09	-0.661152	-1.96647e-10	0.000208173	-1.56538	-1.96647e-10	0.000208444	-1.56518	-1.96647e-10
95638997	rs113138510	1.04078e-09	-1.02375	-1.96647e-10	0.000208666	-1.56301	-1.96647e-10	0.000208956	-1.56273	-1.96647e-10
95639138	rs79929197	4.4383e-10	-1.87603	-1.96647e-10	0.000222407	-1.49924	-1.96647e-10	0.0002227	-1.49902	-1.96647e-10
95639261	rs7979908	1.91348e-10	-1.87932	-0.838056	7.45791e-05	-1.78651	-0.805376	7.46493e-05	-1.78647	-0.805579
95639676	rs10859858	1.3218e-10	-1.87634	-1.21097	5.25783e-05	-1.74496	-1.19649	5.26274e-05	-1.74519	-1.19643
95640665	rs61937958	1.25116e-09	-0.839649	-1.96647e-10	0.00019499	-1.6308	-1.96647e-10	0.000195233	-1.63066	-1.96647e-10
95641018	rs78015070	8.47712e-10	-1.70498e-10	-1.22893	0.000291443	-1.70498e-10	-1.2289	0.000291768	-1.70498e-10	-1.22889
95641379	rs12299283	2.20517e-10	-1.79281	-0.782691	7.55437e-05	-1.75981	-0.819228	7.56098e-05	-1.76005	-0.819216
95641462	rs75258865	4.46677e-10	-1.86964	-1.96647e-10	0.000228125	-1.47385	-1.96647e-10	0.000228427	-1.47363	-1.96647e-10
95641522	rs10859859	1.47976e-10	-1.8907	-1.08372	5.33578e-05	-1.87435	-1.05237	5.34209e-05	-1.87438	-1.05227
95641629	rs68187856	1.49566e-09	-0.661152	-1.96647e-10	0.000208173	-1.56538	-1.96647e-10	0.000208444	-1.56518	-1.96647e-10
95641736	rs78552001	1.86912e-10	-1.64385	-1.09698	8.0278e-05	-1.45171	-1.06654	8.03593e-05	-1.45173	-1.06661
95642168	rs10161330	1.32549e-10	-1.87863	-1.20589	5.25412e-05	-1.75101	-1.19113	5.25908e-05	-1.75124	-1.19107
95642316	rs117043937	4.36179e-10	-1.89342	-1.96647e-10	0.000149101	-1.89912	-1.96647e-10	0.000149266	-1.89912	-1.96647e-10
95642990	rs80117583	4.45931e-10	-1.87131	-1.96647e-10	0.000226665	-1.48027	-1.96647e-10	0.000226965	-1.48006	-1.96647e-10
95643298	rs7967229	1.36628e-10	-1.85596	-1.19826	7.93445e-05	-1.34862	-1.18132	7.94164e-05	-1.34889	-1.18126
95643451	rs73227412	1.06299e-09	-1.00263	-1.96647e-10	0.000345401	-1.05904	-1.96647e-10	0.000345816	-1.05894	-1.96647e-10
95644008	rs1964592	1.32535e-10	-1.87139	-1.21323	5.30601e-05	-1.73248	-1.19984	5.3109e-05	-1.73272	-1.19978
95644825	rs113633577	4.45208e-10	-1.87293	-1.96647e-10	0.000225226	-1.48664	-1.96647e-10	0.000225523	-1.48643	-1.96647e-10
95645385	rs12320196	1.38914e-10	-1.84096	-1.19666	7.9458e-05	-1.34962	-1.1789	7.95314e-05	-1.34987	-1.17883
95645575	rs56075446	1.4301e-09	-0.705978	-1.96647e-10	0.000203424	-1.58845	-1.96647e-10	0.000203688	-1.58826	-1.96647e-10
95646203	rs56392034	1.72933e-10	-1.61738	-1.2012	0.000114029	-0.976946	-1.19035	0.000113937	-0.978817	-1.19039
95646229	rs12315763	5.18792e-10	-0.628262	-1.09171	7.78724e-05	-1.49428	-1.05439	7.79748e-05	-1.49414	-1.05432
95646700	rs112314686	1.06938e-09	-0.996645	-1.96647e-10	0.000212217	-1.54614	-1.96647e-10	0.000212513	-1.54585	-1.96647e-10
95647235	rs7954978	1.32847e-10	-1.87371	-1.20856	5.23541e-05	-1.75189	-1.19382	5.24036e-05	-1.75211	-1.19376
95647236	rs74364198	4.43682e-10	-1.87637	-1.96647e-10	0.000222098	-1.50063	-1.96647e-10	0.000222391	-1.50042	-1.96647e-10
95647384	rs17023834	1.70824e-10	-1.62863	-1.20221	0.000111589	-0.997403	-1.19153	0.000111501	-0.999253	-1.19156
95647632	rs10859860	2.33294e-10	-1.78489	-0.73429	7.98544e-05	-1.75076	-0.772784	7.99237e-05	-1.75101	-0.772771
95648240	rs11107954	1.57639e-10	-1.75079	-1.16038	5.59948e-05	-1.71221	-1.16628	5.60389e-05	-1.71249	-1.16632
95648394	rs78652962	1.55176e-10	-1.76426	-1.16265	5.50323e-05	-1.72737	-1.16845	5.50763e-05	-1.72764	-1.16849
95648422	rs78085246	4.44349e-10	-1.87486	-1.96647e-10	0.000223483	-1.49441	-1.96647e-10	0.000223778	-1.4942	-1.96647e-10
95649013	rs4762308	1.39015e-10	-1.84479	-1.19211	7.90409e-05	-1.36041	-1.17337	7.91144e-05	-1.36066	-1.17329
95649270	rs10859861	5.99046e-10	-0.48977	-1.08637	8.48428e-05	-1.41456	-1.04839	8.49556e-05	-1.4144	-1.04832
95649309	rs143673357	1.92937e-10	-1.78146	-0.927646	5.78347e-05	-1.89409	-0.952069	5.79058e-05	-1.8941	-0.951937
95649508	rs76017910	1.57526e-10	-1.75079	-1.1611	5.59563e-05	-1.71221	-1.16697	5.60005e-05	-1.71249	-1.167
95649548	rs12368315	6.00592e-10	-0.48977	-1.08379	8.50886e-05	-1.41456	-1.0455	8.52017e-05	-1.4144	-1.04543
95649762	rs12368359	6.34244e-10	-0.435253	-1.08379	8.78713e-05	-1.38237	-1.0455	8.79886e-05	-1.38222	-1.04543
95649825	rs74238577	1.54503e-10	-1.76861	-1.16265	5.47626e-05	-1.73229	-1.16845	5.48067e-05	-1.73255	-1.16849
95649888	rs112254009	1.548e-10	-1.76681	-1.16252	5.47182e-05	-1.73311	-1.16844	5.47629e-05	-1.73336	-1.16848
95649901	rs113241658	1.54522e-10	-1.76861	-1.16252	5.47631e-05	-1.73229	-1.16844	5.48072e-05	-1.73255	-1.16848
95649952	rs11107955	5.00936e-10	-0.62478	-1.13022	7.46833e-05	-1.49231	-1.09818	7.47807e-05	-1.49218	-1.09812
95650027	rs139604876	1.0549e-09	-1.70498e-10	-1.01028	0.000363723	-1.70498e-10	-1.00735	0.000364101	-1.70498e-10	-1.00742
95650846	rs3751271	1.55864e-10	-1.75984	-1.16265	5.53072e-05	-1.72239	-1.16845	5.53513e-05	-1.72266	-1.16849
95651093	rs3751272	1.56579e-10	-1.89391	-1.02401	5.73467e-05	-1.86781	-0.986825	5.74153e-05	-1.86783	-0.98671
95651508	rs75590237	4.4504e-10	-1.87331	-1.96647e-10	0.000224888	-1.48814	-1.96647e-10	0.000225185	-1.48793	-1.96647e-10
95651888	rs6538624	1.83995e-10	-1.87555	-0.881015	7.29539e-05	-1.76379	-0.850131	7.30246e-05	-1.76373	-0.850322
95652911	rs12311718	1.54266e-10	-1.76861	-1.16418	5.46823e-05	-1.73229	-1.16992	5.47263e-05	-1.73255	-1.16995
95653020	rs12818477	2.08688e-09	-0.328048	-1.96647e-10	0.000262808	-1.33232	-1.96647e-10	0.000263144	-1.33215	-1.96647e-10
95653520	rs151185804	4.33725e-10	-1.89906	-1.96647e-10	0.000149132	-1.89891	-1.96647e-10	0.000149296	-1.89892	-1.96647e-10
95653741	rs6538625	2.59064e-10	-1.5117	-0.9027	0.000221692	-0.651517	-0.850938	0.000221555	-0.653001	-0.85118
95653950	rs77744812	1.55176e-10	-1.76426	-1.16265	5.50323e-05	-1.72737	-1.16845	5.50763e-05	-1.72764	-1.16849
95654181	rs7296348	2.6278e-10	-1.5138	-0.886362	0.000216918	-0.689622	-0.834605	0.000216783	-0.6911	-0.834855
95655197	rs71458584	2.11146e-09	-0.316339	-1.96647e-10	0.000264665	-1.32528	-1.96647e-10	0.000265004	-1.32511	-1.96647e-10
95655233	rs34695888	2.07537e-09	-0.333579	-1.96647e-10	0.000261937	-1.33564	-1.96647e-10	0.000262272	-1.33547	-1.96647e-10
95655281	rs11107956	6.33097e-10	-0.447276	-1.07358	8.8265e-05	-1.38951	-1.0339	8.83827e-05	-1.38935	-1.03382
95656192	rs117552215	4.42343e-10	-1.87939	-1.96647e-10	0.000150932	-1.88692	-1.96647e-10	0.000151096	-1.88694	-1.96647e-10
95656522	rs2306885	5.09623e-10	-0.613608	-1.1242	7.56936e-05	-1.48599	-1.09106	7.57926e-05	-1.48585	-1.091
95656936	rs12305760	1.44633e-10	-1.89489	-1.10239	5.28418e-05	-1.87267	-1.06377	5.29047e-05	-1.87269	-1.06367
95657434	rs7974044	1.29726e-10	-1.89872	-1.20733	5.42714e-05	-1.69814	-1.21161	5.43053e-05	-1.69863	-1.21159
95657955	rs17023855	1.50875e-09	-0.652439	-1.96647e-10	0.000209118	-1.56085	-1.96647e-10	0.000209391	-1.56065	-1.96647e-10
95658282	rs10777679	1.43334e-10	-1.8241	-1.1822	8.50645e-05	-1.29885	-1.16148	8.5143e-05	-1.29912	-1.1614
95658769	rs7957257	1.3659e-10	-1.85368	-1.20081	5.52519e-05	-1.70774	-1.1841	5.53029e-05	-1.70799	-1.18404
95658968	rs17271913	1.59274e-10	-1.73667	-1.16418	5.66805e-05	-1.69639	-1.16992	5.67246e-05	-1.69669	-1.16995
95659012	rs1038652	1.3659e-10	-1.85368	-1.20081	5.52519e-05	-1.70774	-1.1841	5.53029e-05	-1.70799	-1.18404
95659358	rs10859862	3.49254e-10	-1.68466	-0.431012	0.000134339	-1.74681	-0.256569	0.000134416	-1.74725	-0.25666
95659557	rs77535747	1.05084e-09	-1.01413	-1.96647e-10	0.000209916	-1.55704	-1.96647e-10	0.000210208	-1.55675	-1.96647e-10
95659654	rs17023860	1.49566e-09	-0.661152	-1.96647e-10	0.000208173	-1.56538	-1.96647e-10	0.000208444	-1.56518	-1.96647e-10
95659761	rs77697899	8.54473e-10	-1.70498e-10	-1.22099	0.000293776	-1.70498e-10	-1.22093	0.000294105	-1.70498e-10	-1.22091
95659865	rs1038653	6.6368e-10	-0.4001	-1.07358	9.07807e-05	-1.3614	-1.0339	9.09022e-05	-1.36125	-1.03382
95660182	rs17855933	4.45208e-10	-1.87293	-1.96647e-10	0.000225226	-1.48664	-1.96647e-10	0.000225523	-1.48643	-1.96647e-10
95660718	rs17272011	1.57555e-10	-1.74615	-1.16555	5.60089e-05	-1.70701	-1.17123	5.60529e-05	-1.70729	-1.17126
95660912	rs78666950	4.4504e-10	-1.87331	-1.96647e-10	0.000224888	-1.48814	-1.96647e-10	0.000225185	-1.48793	-1.96647e-10
95661135	rs17023862	2.68636e-10	-1.77027	-0.607851	7.8619e-05	-1.8961	-0.643034	7.87206e-05	-1.8961	-0.642844
95661497	rs76187104	7.84084e-10	-1.30696	-1.96647e-10	0.000442295	-0.811769	-1.96647e-10	0.000442507	-0.812395	-1.96647e-10
95661809	rs10859863	1.43678e-10	-1.8285	-1.1754	8.46796e-05	-1.31143	-1.15344	8.47583e-05	-1.3117	-1.15335
95662067	rs10859864	6.67271e-10	-0.4001	-1.06818	9.13296e-05	-1.3614	-1.02787	9.14519e-05	-1.36125	-1.02779
95662147	rs56114057	1.59096e-10	-1.73667	-1.1653	5.65185e-05	-1.69639	-1.17278	5.65626e-05	-1.69669	-1.17281
95662317	rs118006310	2.61554e-10	-1.84779	-0.557045	8.44732e-05	-1.87366	-0.593653	8.4582e-05	-1.87368	-0.593454
95662318	rs77252010	2.61554e-10	-1.84779	-0.557045	8.44732e-05	-1.87366	-0.593653	8.4582e-05	-1.87368	-0.593454
95663356	rs77380154	1.27853e-09	-1.70498e-10	-0.818008	0.000433489	-1.70498e-10	-0.831881	0.000434007	-1.70498e-10	-0.831792
95663552	rs17023867	2.23572e-10	-1.37443	-1.18731	6.62781e-05	-1.54474	-1.16515	6.63817e-05	-1.54433	-1.16511
95664217	rs80206371	4.45208e-10	-1.87293	-1.96647e-10	0.000225226	-1.48664	-1.96647e-10	0.000225523	-1.48643	-1.96647e-10
95664528	rs75164477	2.59897e-10	-1.75079	-0.6604	8.91065e-05	-1.71221	-0.701706	8.91812e-05	-1.71249	-0.701692
95665403	rs7135879	5.4339e-10	-1.33794	-0.335705	0.000225394	-1.33485	-0.151048	0.000225343	-1.33584	-0.151386
95665676	rs117481266	2.62674e-10	-1.84916	-0.551403	8.50214e-05	-1.87268	-0.588165	8.5131e-05	-1.8727	-0.587965
95665912	rs2886933	1.79699e-10	-1.89399	-0.886199	6.57917e-05	-1.87475	-0.8425	6.58728e-05	-1.87477	-0.842354
95665919	rs112281197	4.45753e-10	-1.87171	-1.96647e-10	0.000226313	-1.48183	-1.96647e-10	0.000226612	-1.48161	-1.96647e-10
95666022	rs4762321	6.42254e-10	-0.459247	-1.04724	8.99939e-05	-1.39659	-1.00741	9.01143e-05	-1.39644	-1.00734
95666098	rs2367305	2.67252e-10	-1.46557	-0.917713	0.000220472	-0.642268	-0.865708	0.000220322	-0.643806	-0.865955
95666323	rs4762161	1.80423e-10	-1.89399	-0.882176	6.60731e-05	-1.87475	-0.838232	6.61546e-05	-1.87477	-0.838085
95666650	rs10859865	6.2559e-10	-0.447276	-1.0855	8.68631e-05	-1.38951	-1.0499	8.6979e-05	-1.38935	-1.04983
95666843	rs17023875	1.50875e-09	-0.652439	-1.96647e-10	0.000209118	-1.56085	-1.96647e-10	0.000209391	-1.56065	-1.96647e-10
95666994	rs12367540	6.29893e-10	-0.481854	-1.04407	8.91142e-05	-1.40991	-1.00392	8.92333e-05	-1.40976	-1.00384
95667249	rs146131771	4.8415e-10	-1.78908	-1.96647e-10	0.000167388	-1.78343	-1.96647e-10	0.000167574	-1.78343	-1.96647e-10
95667337	rs4471514	1.45389e-10	-1.82835	-1.16371	8.33782e-05	-1.33892	-1.14144	8.34571e-05	-1.33917	-1.14135
95667574	rs56357400	4.44507e-10	-1.87451	-1.96647e-10	0.000223806	-1.49296	-1.96647e-10	0.000224102	-1.49275	-1.96647e-10
95667967	rs73376205	1.45473e-10	-1.80475	-1.18674	5.58385e-05	-1.70624	-1.17504	5.59025e-05	-1.70625	-1.17499
95668110	rs4414302	1.79023e-10	-1.66186	-1.1221	7.31244e-05	-1.51587	-1.09571	7.31994e-05	-1.51588	-1.09578
95668406	rs73376208	1.45473e-10	-1.80475	-1.18674	5.58385e-05	-1.70624	-1.17504	5.59025e-05	-1.70625	-1.17499
95668437	rs3816838	1.37992e-10	-1.86009	-1.1842	5.55462e-05	-1.72114	-1.16539	5.55987e-05	-1.72138	-1.16531
95668951	rs4762326	1.44747e-10	-1.83277	-1.16371	8.46416e-05	-1.32388	-1.14144	8.47211e-05	-1.32414	-1.14135
95671200	rs7959433	1.44363e-09	-0.696562	-1.96647e-10	0.000204406	-1.58364	-1.96647e-10	0.000204671	-1.58345	-1.96647e-10
95671324	rs4762327	1.73533e-10	-1.8976	-0.917502	6.42534e-05	-1.86349	-0.877416	6.43323e-05	-1.86352	-0.87727
95671725	rs77547742	4.44349e-10	-1.87486	-1.96647e-10	0.000223483	-1.49441	-1.96647e-10	0.000223778	-1.4942	-1.96647e-10
95671829	rs10777681	6.70759e-10	-0.387879	-1.07519	9.09366e-05	-1.35407	-1.03951	9.10588e-05	-1.35391	-1.03943
95671904	rs10745720	1.73533e-10	-1.8976	-0.917502	6.42534e-05	-1.86349	-0.877416	6.43323e-05	-1.86352	-0.87727
95672327	rs7963391	1.45972e-10	-1.75867	-1.22939	5.27781e-05	-1.71435	-1.2233	5.28227e-05	-1.71462	-1.22329
95672619	rs11107958	1.12731e-09	-1.70498e-10	-0.943887	0.000379225	-1.70498e-10	-0.965617	0.000379676	-1.70498e-10	-0.965534
95672642	rs11107959	1.46972e-10	-1.81956	-1.16167	8.81037e-05	-1.28614	-1.1391	8.81858e-05	-1.2864	-1.139
95672654	rs11107960	6.70759e-10	-0.387879	-1.07519	9.09366e-05	-1.35407	-1.03951	9.10588e-05	-1.35391	-1.03943
95672705	rs148594487	8.80439e-10	-1.70498e-10	-1.19105	0.000302943	-1.70498e-10	-1.1902	0.000303287	-1.70498e-10	-1.19017
95672834	rs12809118	4.77936e-08	2.80317	-1.96647e-10	0.00233728	0.852996	-1.96647e-10	0.00234163	0.85375	-1.96647e-10
95673184	rs7967299	1.38459e-10	-1.85015	-1.19075	5.61735e-05	-1.70214	-1.17316	5.62258e-05	-1.70239	-1.17309
95674800	rs118010267	1.05734e-09	-1.70498e-10	-1.00796	0.000374102	-1.70498e-10	-0.979219	0.000374523	-1.70498e-10	-0.979198
95675039	rs17344377	1.57287e-10	-1.73615	-1.17725	5.58391e-05	-1.69832	-1.18295	5.58833e-05	-1.69861	-1.18298
95675073	rs79701430	6.27997e-10	-1.27353	-0.255405	0.000262551	-1.27027	-0.0630359	0.000262473	-1.27132	-0.0633866
95675407	rs4762166	1.39168e-10	-1.84664	-1.18915	5.66744e-05	-1.69516	-1.17126	5.6727e-05	-1.69541	-1.17119
95675717	rs77192800	1.44768e-10	-1.78977	-1.20657	8.55989e-05	-1.24842	-1.20565	8.5713e-05	-1.24825	-1.20559
95676688	rs17278674	1.57722e-10	-1.73615	-1.17449	5.59854e-05	-1.69832	-1.18033	5.60297e-05	-1.69861	-1.18036
95676984	rs10859866	2.79489e-10	-1.4463	-0.892206	0.000233989	-0.610257	-0.838213	0.000233825	-0.611808	-0.838469
95677782	rs77681247	1.63072e-10	-1.73367	-1.14362	6.5044e-05	-1.60889	-1.1198	6.51112e-05	-1.6089	-1.11986
95678256	rs74775543	6.53877e-09	-1.70498e-10	0.81403	0.00248481	-1.70498e-10	0.914205	0.00248738	-1.70498e-10	0.914133
95678387	rs12371088	1.39674e-10	-1.84301	-1.18915	5.70785e-05	-1.68805	-1.17126	5.71312e-05	-1.68831	-1.17119
95678398	rs75508588	4.72414e-10	-1.81362	-1.96647e-10	0.000241834	-1.41549	-1.96647e-10	0.000242088	-1.41555	-1.96647e-10
95679109	rs12423799	1.39674e-10	-1.84301	-1.18915	5.70785e-05	-1.68805	-1.17126	5.71312e-05	-1.68831	-1.17119
95679687	rs12423852	2.98718e-10	-1.77076	-0.501211	0.000101368	-1.73697	-0.548014	0.000101456	-1.73723	-0.547998
95679700	rs7305909	2.79034e-10	-1.45636	-0.883777	0.000232139	-0.627265	-0.829144	0.000231978	-0.628806	-0.829402
95680058	rs12424123	1.59491e-10	-1.73615	-1.16334	5.6617e-05	-1.69832	-1.16912	5.66615e-05	-1.69861	-1.16915
95680734	rs56324965	4.42935e-10	-1.87805	-1.96647e-10	0.000221248	-1.50446	-1.96647e-10	0.000221538	-1.50426	-1.96647e-10
95680764	rs56347544	1.77803e-10	-1.72136	-1.06944	6.29574e-05	-1.68194	-1.07935	6.30051e-05	-1.68224	-1.0794
95680788	rs143491710	2.84966e-10	-1.85445	-0.464652	9.2894e-05	-1.86857	-0.503717	9.30147e-05	-1.86859	-0.503505
95680901	rs12826627	6.87334e-10	-0.387879	-1.05078	9.36197e-05	-1.35407	-1.01043	9.37454e-05	-1.35391	-1.01035
95681114	rs79212333	1.83766e-10	-1.71683	-1.04098	6.49657e-05	-1.67921	-1.05068	6.5014e-05	-1.67951	-1.05073
95681119	rs77673564	4.42475e-10	-1.87909	-1.96647e-10	0.000219519	-1.51231	-1.96647e-10	0.000219808	-1.5121	-1.96647e-10
95681554	rs12424550	1.7677e-10	-1.73129	-1.06533	6.25789e-05	-1.69293	-1.07439	6.26266e-05	-1.69322	-1.07444
95681597	rs10507051	2.83789e-10	-1.85907	-0.46417	9.13355e-05	-1.88596	-0.503247	9.14545e-05	-1.88598	-0.503035
95681851	rs58559529	1.41795e-09	-0.714506	-1.96647e-10	0.000202542	-1.5928	-1.96647e-10	0.000202805	-1.59261	-1.96647e-10
95682030	rs10777682	6.83868e-10	-0.387879	-1.05583	9.32755e-05	-1.35407	-1.01411	9.34008e-05	-1.35391	-1.01404
95682462	rs76374932	4.42475e-10	-1.87909	-1.96647e-10	0.000219519	-1.51231	-1.96647e-10	0.000219808	-1.5121	-1.96647e-10
95682681	rs11107962	1.44808e-10	-1.79709	-1.19897	5.5674e-05	-1.69537	-1.18887	5.57374e-05	-1.69537	-1.18883
95682839	rs193142607	4.90533e-10	-1.77598	-1.96647e-10	0.000251869	-1.37484	-1.96647e-10	0.000252205	-1.37461	-1.96647e-10
95682954	rs56113117	4.42475e-10	-1.87909	-1.96647e-10	0.000219519	-1.51231	-1.96647e-10	0.000219808	-1.5121	-1.96647e-10
95683040	rs11107965	1.77255e-10	-1.73129	-1.0626	6.28421e-05	-1.69293	-1.07019	6.289e-05	-1.69322	-1.07024
95683469	rs7137252	7.00023e-10	-0.387879	-1.03248	9.52997e-05	-1.35407	-0.992644	9.54281e-05	-1.35391	-0.992563
95684061	rs56098417	4.42475e-10	-1.87909	-1.96647e-10	0.000219519	-1.51231	-1.96647e-10	0.000219808	-1.5121	-1.96647e-10
95684221	rs80023003	1.74321e-10	-1.65804	-1.15253	7.1012e-05	-1.51103	-1.12987	7.10855e-05	-1.51104	-1.12993
95684421	rs75915634	4.42475e-10	-1.87909	-1.96647e-10	0.000219519	-1.51231	-1.96647e-10	0.000219808	-1.5121	-1.96647e-10
95684492	rs76988650	5.88058e-10	-1.59465	-1.96647e-10	0.000149393	-1.89717	-1.96647e-10	0.000149566	-1.89712	-1.96647e-10
95684612	rs146676736	2.06227e-09	-0.339912	-1.96647e-10	0.000356497	-1.02742	-1.96647e-10	0.000356667	-1.02805	-1.96647e-10
95684817	rs10859867	7.01452e-10	-0.385764	-1.03256	9.56939e-05	-1.3528	-0.989787	9.58228e-05	-1.35264	-0.989707
95685014	rs76964528	8.87374e-10	-1.70498e-10	-1.18321	0.000301389	-1.70498e-10	-1.19535	0.000301734	-1.70498e-10	-1.19531
95685793	rs117230064	4.4082e-10	-1.88284	-1.96647e-10	0.000167549	-1.78247	-1.96647e-10	0.000167744	-1.78241	-1.96647e-10
95685815	rs149196231	4.9319e-10	-1.77058	-1.96647e-10	0.000330143	-1.10422	-1.96647e-10	0.000330144	-1.10532	-1.96647e-10
95686217	rs112197343	9.73881e-10	-1.09019	-1.96647e-10	0.00018529	-1.68183	-1.96647e-10	0.00018546	-1.68201	-1.96647e-10
95686394	rs4762337	1.70784e-10	-1.89807	-0.933006	6.35883e-05	-1.86099	-0.890331	6.3666e-05	-1.86101	-0.890189
95687428	rs7309226	1.75466e-10	-1.89807	-0.905961	6.55592e-05	-1.86099	-0.859806	6.56394e-05	-1.86101	-0.859664
95687486	rs7309251	5.31203e-10	-1.6363	-0.0600274	0.000179394	-1.72607	0.0119072	0.000179432	-1.72648	0.0114269
95687497	rs7309252	1.4759e-10	-1.79745	-1.17959	9.15236e-05	-1.22895	-1.1582	9.16074e-05	-1.22922	-1.15812
95687634	rs76344193	2.15208e-10	-1.77587	-0.823997	6.38303e-05	-1.89517	-0.85235	6.39103e-05	-1.89517	-0.852197
95687854	rs55666888	1.05913e-09	-1.00627	-1.96647e-10	0.000215593	-1.53036	-1.96647e-10	0.000215889	-1.53009	-1.96647e-10
95688475	rs3764046	7.12092e-10	-0.350252	-1.05302	9.57152e-05	-1.33139	-1.01098	9.58441e-05	-1.33122	-1.01091
95688540	rs4762340	1.88073e-10	-1.89841	-0.836236	9.24352e-05	-1.59193	-0.785312	9.25573e-05	-1.59186	-0.78516
95689093	rs3794321	7.39068e-10	-0.31307	-1.05302	9.79028e-05	-1.30879	-1.01098	9.8035e-05	-1.30862	-1.01091
95689226	rs148408161	4.40731e-10	-1.88304	-1.96647e-10	0.000215586	-1.53039	-1.96647e-10	0.000215868	-1.53018	-1.96647e-10
95689373	rs79782214	8.73439e-10	-1.70498e-10	-1.19904	0.000300309	-1.70498e-10	-1.19893	0.000300649	-1.70498e-10	-1.19891
95689392	rs11609344	7.59034e-10	-1.25747	-0.0819587	0.000322351	-1.25416	0.126054	0.000322243	-1.25522	0.125676
95690442	rs116847304	1.48059e-09	-1.70498e-10	-0.671281	0.000536727	-1.70498e-10	-0.618257	0.0005373	-1.70498e-10	-0.618295
95690444	rs11107968	2.00289e-10	-1.89841	-0.773305	9.86645e-05	-1.59193	-0.720094	9.87945e-05	-1.59186	-0.719946
95690534	rs12315334	3.96371e-10	-1.74853	-0.240598	0.000136566	-1.6917	-0.295235	0.000136679	-1.692	-0.295217
95690849	rs75013503	4.40731e-10	-1.88304	-1.96647e-10	0.000215586	-1.53039	-1.96647e-10	0.000215868	-1.53018	-1.96647e-10
95690996	rs4762342	1.59327e-10	-1.89841	-1.00211	7.77976e-05	-1.59193	-0.95771	7.78944e-05	-1.59186	-0.957633
95691067	rs17041180	1.5641e-09	-0.616407	-1.96647e-10	0.000213106	-1.54195	-1.96647e-10	0.000213386	-1.54175	-1.96647e-10
95691186	rs2367083	3.8218e-10	-1.44541	-0.580175	0.000311592	-0.646596	-0.515457	0.000311368	-0.648131	-0.515744
95691354	rs117022849	5.21175e-10	-1.71539	-1.96647e-10	0.000210247	-1.55546	-1.96647e-10	0.000210501	-1.55536	-1.96647e-10
95691539	rs4417384	1.50597e-10	-1.89875	-1.05812	5.61651e-05	-1.85571	-1.01974	5.62297e-05	-1.85574	-1.01967
95691905	rs10859868	1.73464e-10	-1.79025	-1.02525	5.80956e-05	-1.86013	-0.981527	5.81655e-05	-1.8601	-0.98146
95692050	rs112226196	9.95768e-10	-1.06796	-1.96647e-10	0.00018745	-1.67023	-1.96647e-10	0.000187621	-1.67043	-1.96647e-10
95692414	rs11107969	3.40329e-10	-1.72035	-0.421218	0.000115858	-1.68082	-0.470556	0.000115954	-1.68112	-0.470539
95693407	rs7976638	2.979e-10	-1.43652	-0.838193	0.000252413	-0.58882	-0.783861	0.000252227	-0.590388	-0.784134
95693486	rs73227441	1.10597e-09	-0.963	-1.96647e-10	0.000183601	-1.69098	-1.96647e-10	0.000183827	-1.69086	-1.96647e-10
95693943	rs17344738	1.87242e-10	-1.60065	-1.13842	7.75376e-05	-1.43903	-1.11395	7.76175e-05	-1.43904	-1.11402
95694111	rs17855934	4.40731e-10	-1.88304	-1.96647e-10	0.000215586	-1.53039	-1.96647e-10	0.000215868	-1.53018	-1.96647e-10
95694394	rs14121	2.48309e-10	-1.55508	-0.901718	0.000193526	-0.789214	-0.849122	0.000193412	-0.790667	-0.849364
95694547	rs1046007	5.96278e-10	-0.417558	-1.16321	6.04712e-05	-1.62538	-1.1762	6.05524e-05	-1.6252	-1.17614
95694606	rs4468424	3.44509e-10	-1.74795	-0.381402	0.000116492	-1.71397	-0.431956	0.000116591	-1.71424	-0.431938
95695050	rs55753317	4.40194e-10	-1.88426	-1.96647e-10	0.000214311	-1.53632	-1.96647e-10	0.000214592	-1.53611	-1.96647e-10
95695217	rs74763330	8.73907e-10	-1.70498e-10	-1.1985	0.00030047	-1.70498e-10	-1.1984	0.000300811	-1.70498e-10	-1.19837
95695260	rs3185701	8.15553e-10	-0.227115	-1.04049	0.000104609	-1.25591	-0.997614	0.000104749	-1.25573	-0.997548
```
