## Supplementary material for "Characterization of shared and ancestry-specific signals driving complex traits using multi-ancestry fine-mapping": susiex_nc3.cs80.summary

```
# chr12:94695293-95695293
CS_ID	CS_LENGTH	CS_PURITY	MAX_PIP_SNP	BP	REF_ALLELE	ALT_ALLELE	REF_FRQ	BETA	SE	-LOG10P	MAX_PIP	POST-HOC_PROB_POP1	POST-HOC_PROB_POP2
1	7	0.894797	rs6538539	95195293	T,T	G,G	0.460239,0.521825	-0.026198,-0.00600414	0.00396686,0.00855751	10.3983,0.316129	0.288473	0.999995	0.253846
2	1622	0	rs117278884	94813745	NA,C	NA,T	NA,0.985119	NA,0.100614	NA,0.0353055	NA,2.35906	0.0114356	0.298267	0.385813
3	1623	0	rs117278884	94813745	NA,C	NA,T	NA,0.985119	NA,0.100614	NA,0.0353055	NA,2.35906	0.0114559	0.29799	0.385842
```
