## Supplementary material for "Characterization of shared and ancestry-specific signals driving complex traits using multi-ancestry fine-mapping": s1.afreq

```
#CHROM	ID	REF	ALT	ALT_FREQS	OBS_CT
12	rs139305120	G	T	0.00894632	1006
12	rs1195555	T	C	0.957256	1006
12	rs4347438	T	C	0.738569	1006
12	rs73140487	C	T	0.106362	1006
12	rs111604160	A	G	0.177932	1006
12	rs73384492	A	G	0.173956	1006
12	rs11109538	G	C	0.00894632	1006
12	rs4762209	C	G	0.554672	1006
12	rs36031841	A	C	0.0576541	1006
12	rs12368484	T	G	0.142147	1006
12	rs34328059	A	G	0.0576541	1006
12	rs12580005	T	C	0.0576541	1006
12	rs4762499	C	T	0.497018	1006
12	rs139618750	G	A	0.0129225	1006
12	rs186035847	G	A	0.00894632	1006
12	rs1659762	G	A	0.957256	1006
12	rs12580376	T	C	0.0576541	1006
12	rs7964472	C	T	0.497018	1006
12	rs35528091	G	A	0.0576541	1006
12	rs4762500	T	C	0.827038	1006
12	rs2004206	T	G	0.388668	1006
12	rs1807234	C	G	0.0974155	1006
12	rs7303869	A	G	0.0576541	1006
12	rs934930	T	C	0.496024	1006
12	rs4586219	A	G	0.05666	1006
12	rs111479953	A	G	0.172962	1006
12	rs17362112	T	C	0.142147	1006
12	rs139200797	G	A	0.0139165	1006
12	rs28372744	G	A	0.0387674	1006
12	rs145900321	C	T	0.0178926	1006
12	rs2239700	T	G	0.027833	1006
12	rs875899	G	C	0.0208748	1006
12	rs79625667	A	T	0.027833	1006
12	rs12579669	C	A	0.027833	1006
12	rs10507102	G	A	0.0964215	1006
12	rs61932022	T	C	0.0218688	1006
12	rs74440450	C	T	0.0854871	1006
12	rs117230192	G	A	0.0159046	1006
12	rs7955363	G	C	0.0964215	1006
12	rs7138165	A	G	0.0656064	1006
12	rs10745831	T	C	0.82505	1006
12	rs76488843	T	A	0.0904573	1006
12	rs73140491	G	A	0.0139165	1006
12	rs17028546	A	G	0.00894632	1006
12	rs79708350	G	A	0.026839	1006
12	rs12579609	A	G	0.026839	1006
12	rs73372793	C	T	0.0884692	1006
12	rs11109541	C	T	0.405567	1006
12	rs11109542	G	A	0.027833	1006
12	rs10777938	T	C	0.523857	1006
12	rs4277163	C	T	0.27336	1006
12	rs113126838	A	C	0.026839	1006
12	rs4762210	G	A	0.826044	1006
12	rs76683382	T	C	0.026839	1006
12	rs76694308	C	A	0.026839	1006
12	rs74880444	C	A	0.026839	1006
12	rs76207229	C	T	0.026839	1006
12	rs74509116	A	G	0.026839	1006
12	rs76952629	A	G	0.0228628	1006
12	rs76030290	C	T	0.026839	1006
12	rs139755745	G	A	0.27336	1006
12	rs11109545	C	T	0.175944	1006
12	rs113920968	A	C	0.026839	1006
12	rs182823945	C	T	0.026839	1006
12	rs79246877	T	A	0.0228628	1006
12	rs112972638	G	C	0.176938	1006
12	rs12582812	G	A	0.026839	1006
12	rs74705586	C	T	0.026839	1006
12	rs77258639	T	C	0.0198807	1006
12	rs1048908	T	C	0.299205	1006
12	rs1048906	C	T	0.298211	1006
12	rs2028301	C	T	0.524851	1006
12	rs2028302	C	A	0.408549	1006
12	rs2055306	C	T	0.82505	1006
12	rs77127608	A	G	0.084493	1006
12	rs117461139	C	T	0.00695825	1006
12	rs10860351	G	A	0.298211	1006
12	rs17362530	G	A	0.0218688	1006
12	rs9668109	G	A	0.0944334	1006
12	rs9668110	G	A	0.271372	1006
12	rs78305719	A	G	0.026839	1006
12	rs58703913	T	C	0.43837	1006
12	rs28716195	A	C	0.141153	1006
12	rs12580385	T	C	0.0775348	1006
12	rs34201862	C	A	0.026839	1006
12	rs75671993	C	T	0.0775348	1006
12	rs35897309	T	G	0.0775348	1006
12	rs12579443	C	T	0.0775348	1006
12	rs10745832	C	T	0.817097	1006
12	rs11109548	G	A	0.164016	1006
12	rs137978254	C	A	0.0139165	1006
12	rs149496647	T	C	0.0109344	1006
12	rs57591670	C	T	0.0775348	1006
12	rs7138837	T	C	0.312127	1006
12	rs147529834	C	T	0.027833	1006
12	rs147350967	C	T	0.083499	1006
12	rs116870408	A	T	0.027833	1006
12	rs58666099	C	T	0.0775348	1006
12	rs11109549	T	C	0.385686	1006
12	rs2372395	A	G	0.312127	1006
12	rs7310804	A	G	0.503976	1006
12	rs7962649	T	C	0.817097	1006
12	rs1055656	T	C	0.503976	1006
12	rs17028572	G	A	0.0775348	1006
12	rs61756485	T	C	0.027833	1006
12	rs11109551	G	T	0.23161	1006
12	rs150843635	G	A	0.0308151	1006
12	rs111386199	A	T	0.0228628	1006
12	rs4762501	T	A	0.817097	1006
12	rs7978134	T	C	0.817097	1006
12	rs4564386	G	A	0.196819	1006
12	rs7958706	T	C	0.817097	1006
12	rs142883114	C	T	0.129225	1006
12	rs34050435	C	T	0.230616	1006
12	rs78254048	G	A	0.0785288	1006
12	rs3847874	T	A	0.817097	1006
12	rs10860355	C	T	0.38668	1006
12	rs112277644	T	C	0.0805169	1006
12	rs117108984	C	T	0.027833	1006
12	rs147592505	C	G	0.0188867	1006
12	rs10732662	C	G	0.817097	1006
12	rs12371097	A	G	0.195825	1006
12	rs17460208	C	A	0.0178926	1006
12	rs17460229	C	A	0.0228628	1006
12	rs12815244	A	G	0.170974	1006
12	rs12821083	G	T	0.230616	1006
12	rs79463079	A	T	0.0785288	1006
12	rs147576493	T	C	0.0785288	1006
12	rs2372394	C	T	0.817097	1006
12	rs79683551	C	G	0.0308151	1006
12	rs77914039	G	A	0.0228628	1006
12	rs74588504	A	C	0.0308151	1006
12	rs76667914	C	T	0.0755467	1006
12	rs34555661	G	A	0.16501	1006
12	rs35396543	T	C	0.16501	1006
12	rs73140502	A	G	0.0109344	1006
12	rs77331997	T	C	0.0516899	1006
12	rs77976381	G	A	0.0308151	1006
12	rs7965771	G	C	0.50497	1006
12	rs148951595	A	T	0.0516899	1006
12	rs143692734	G	A	0.0516899	1006
12	rs79512170	G	A	0.0159046	1006
12	rs2289315	G	A	0.0178926	1006
12	rs76396995	T	A	0.0785288	1006
12	rs183650301	C	G	0.0139165	1006
12	rs74619561	G	A	0.0308151	1006
12	rs2118851	C	G	0.0785288	1006
12	rs2118852	G	T	0.0785288	1006
12	rs113987233	A	G	0.0228628	1006
12	rs7303489	G	C	0.313121	1006
12	rs2278361	A	G	0.197813	1006
12	rs10860356	A	T	0.313121	1006
12	rs75666371	C	T	0.0516899	1006
12	rs11109557	G	A	0.197813	1006
12	rs2288739	C	T	0.172962	1006
12	rs34144325	C	T	0.197813	1006
12	rs2288737	C	T	0.0337972	1006
12	rs10082736	G	A	0.859841	1006
12	rs117466473	A	T	0.0318091	1006
12	rs10777940	T	C	0.859841	1006
12	rs77296419	C	G	0.0785288	1006
12	rs78771907	T	C	0.0785288	1006
12	rs79089398	A	G	0.0516899	1006
12	rs12369297	A	T	0.313121	1006
12	rs56947674	C	G	0.0785288	1006
12	rs60201657	A	G	0.0805169	1006
12	rs7315397	A	G	0.859841	1006
12	rs117974213	G	C	0.028827	1006
12	rs60521401	A	T	0.0785288	1006
12	rs76371171	G	A	0.0168986	1006
12	rs78892251	A	C	0.0785288	1006
12	rs73374765	G	A	0.0974155	1006
12	rs75766418	A	G	0.0944334	1006
12	rs73374767	C	T	0.0964215	1006
12	rs73374768	C	T	0.0964215	1006
12	rs11109561	G	A	0.163022	1006
12	rs10745833	T	A	0.548708	1006
12	rs12581724	T	C	0.0974155	1006
12	rs12581734	T	C	0.0954274	1006
12	rs74747398	C	T	0.0954274	1006
12	rs2372445	T	C	0.858847	1006
12	rs145742976	C	T	0.0407555	1006
12	rs7965985	C	T	0.311133	1006
12	rs117069060	G	A	0.0516899	1006
12	rs11109564	A	G	0.177932	1006
12	rs76116877	A	G	0.028827	1006
12	rs10745834	A	G	0.310139	1006
12	rs11109565	G	A	0.177932	1006
12	rs4762502	G	A	0.858847	1006
12	rs34873465	T	C	0.0954274	1006
12	rs12580228	C	T	0.0954274	1006
12	rs2288732	A	G	0.858847	1006
12	rs2288731	C	T	0.549702	1006
12	rs11109568	G	C	0.0974155	1006
12	rs142752734	G	A	0.0109344	1006
12	rs2288730	A	C	0.0954274	1006
12	rs12099604	A	G	0.0984095	1006
12	rs2288729	G	A	0.306163	1006
12	rs150188379	G	A	0.0159046	1006
12	rs7298561	A	G	0.21173	1006
12	rs3815997	T	C	0.177932	1006
12	rs17028590	A	G	0.0954274	1006
12	rs78031307	G	A	0.0974155	1006
12	rs7303874	G	A	0.173956	1006
12	rs74475256	T	C	0.0954274	1006
12	rs12813112	G	A	0.0516899	1006
12	rs12582317	C	G	0.0974155	1006
12	rs7307338	A	G	0.858847	1006
12	rs12578662	T	C	0.0974155	1006
12	rs74472032	C	T	0.0974155	1006
12	rs11837552	C	T	0.0974155	1006
12	rs7313090	G	A	0.854871	1006
12	rs1439123	A	G	0.175944	1006
12	rs1439122	T	C	0.175944	1006
12	rs4319556	A	G	0.957256	1006
12	rs76302028	T	C	0.0516899	1006
12	rs7311426	T	G	0.175944	1006
12	rs17227584	T	C	0.0228628	1006
12	rs2840025	T	C	0.0974155	1006
12	rs77001512	T	G	0.0954274	1006
12	rs17028605	C	T	0.0954274	1006
12	rs10860358	T	C	0.310139	1006
12	rs146140531	G	A	0.0954274	1006
12	rs148808800	G	A	0.0954274	1006
12	rs2288728	A	T	0.0964215	1006
12	rs73142310	G	A	0.106362	1006
12	rs73142311	A	T	0.132207	1006
12	rs117629149	C	T	0.0516899	1006
12	rs2288727	A	T	0.0974155	1006
12	rs919699	A	G	0.858847	1006
12	rs2288726	C	A	0.175944	1006
12	rs2288725	C	A	0.177932	1006
12	rs2288724	C	A	0.177932	1006
12	rs117101956	A	C	0.028827	1006
12	rs79053765	A	G	0.0337972	1006
12	rs117751447	T	C	0.0218688	1006
12	rs2888315	G	A	0.0954274	1006
12	rs4609647	T	C	0.0974155	1006
12	rs6538879	A	G	0.21173	1006
12	rs12370618	A	T	0.177932	1006
12	rs113613007	C	G	0.0974155	1006
12	rs143020660	G	A	0.028827	1006
12	rs12368223	C	A	0.161034	1006
12	rs74842747	C	A	0.028827	1006
12	rs80188674	G	A	0.028827	1006
12	rs2288723	C	T	0.0974155	1006
12	rs1007573	A	G	0.0974155	1006
12	rs76211385	A	G	0.0954274	1006
12	rs17815365	A	G	0.0516899	1006
12	rs12426636	T	G	0.0129225	1006
12	rs2288721	A	G	0.0437376	1006
12	rs10777943	T	C	0.547714	1006
12	rs10745836	A	G	0.548708	1006
12	rs75126458	A	G	0.0139165	1006
12	rs117452856	G	T	0.0149105	1006
12	rs192224878	G	A	0.0168986	1006
12	rs7980303	T	C	0.858847	1006
12	rs146524415	G	A	0.0954274	1006
12	rs149073415	T	C	0.0139165	1006
12	rs17041383	T	C	0.210736	1006
12	rs188905358	C	T	0.0954274	1006
12	rs2288720	G	A	0.859841	1006
12	rs77424512	C	T	0.028827	1006
12	rs2288718	C	G	0.0139165	1006
12	rs7299536	G	A	0.311133	1006
12	rs7315547	T	C	0.212724	1006
12	rs11831003	A	G	0.0974155	1006
12	rs141949581	C	T	0.0208748	1006
12	rs75190853	G	A	0.0516899	1006
12	rs118005084	T	C	0.0516899	1006
12	rs2288717	C	T	0.0139165	1006
12	rs2288716	T	C	0.308151	1006
12	rs3782558	C	G	0.547714	1006
12	rs77391446	C	T	0.0964215	1006
12	rs11109576	C	T	0.310139	1006
12	rs2288715	A	G	0.311133	1006
12	rs118043459	A	G	0.028827	1006
12	rs117808368	T	A	0.028827	1006
12	rs61932043	T	C	0.0188867	1006
12	rs2288714	A	G	0.548708	1006
12	rs141477813	G	T	0.0954274	1006
12	rs2288713	A	C	0.0954274	1006
12	rs77103840	C	G	0.0974155	1006
12	rs7314932	A	G	0.0974155	1006
12	rs10860359	T	C	0.310139	1006
12	rs56115813	G	A	0.106362	1006
12	rs4762504	G	A	0.529821	1006
12	rs12581119	A	G	0.276342	1006
12	rs2060175	C	T	0.365805	1006
12	rs4762505	C	A	0.854871	1006
12	rs138996945	A	G	0.0964215	1006
12	rs10437887	G	A	0.857853	1006
12	rs10437888	G	A	0.853877	1006
12	rs12368451	G	A	0.488072	1006
12	rs12368428	C	G	0.17992	1006
12	rs74630492	A	G	0.0208748	1006
12	rs11109582	A	G	0.367793	1006
12	rs2304006	G	A	0.175944	1006
12	rs1866477	T	G	0.854871	1006
12	rs1439124	T	G	0.17992	1006
12	rs6538880	G	A	0.854871	1006
12	rs141735706	A	C	0.0139165	1006
12	rs7304836	T	A	0.697813	1006
12	rs10431447	G	C	0.854871	1006
12	rs3825264	G	A	0.0954274	1006
12	rs61932057	G	C	0.028827	1006
12	rs3782560	C	T	0.0954274	1006
12	rs12829605	T	G	0.180915	1006
12	rs139964896	T	C	0.0159046	1006
12	rs73142318	G	A	0.0129225	1006
12	rs140352209	T	C	0.028827	1006
12	rs10860361	G	A	0.537773	1006
12	rs12581708	A	G	0.0437376	1006
12	rs113938634	G	A	0.0228628	1006
12	rs77608491	G	C	0.0139165	1006
12	rs57171434	A	T	0.0994036	1006
12	rs117073557	C	T	0.0516899	1006
12	rs12303961	G	A	0.0904573	1006
12	rs73142320	C	T	0.16998	1006
12	rs17028658	T	C	0.0894632	1006
12	rs74841300	A	G	0.0159046	1006
12	rs10860362	A	G	0.109344	1006
12	rs4762507	C	T	0.137177	1006
12	rs3847876	A	T	0.575547	1006
12	rs78980509	C	T	0.0149105	1006
12	rs7968661	A	G	0.290258	1006
12	rs76399902	T	C	0.0815109	1006
12	rs57332865	G	A	0.0178926	1006
12	rs117898822	T	G	0.00795229	1006
12	rs61932058	G	T	0.0188867	1006
12	rs61932059	G	A	0.00795229	1006
12	rs73149018	A	G	0.137177	1006
12	rs73149019	A	T	0.137177	1006
12	rs61933560	T	A	0.125249	1006
12	rs77778079	G	C	0.0377734	1006
12	rs74998807	G	A	0.0437376	1006
12	rs7311164	G	A	0.054672	1006
12	rs7310962	C	A	0.27336	1006
12	rs139545567	G	A	0.0139165	1006
12	rs4472982	G	A	0.272366	1006
12	rs115802163	G	A	0.00695825	1006
12	rs116223890	C	A	0.00695825	1006
12	rs77210491	G	A	0.0178926	1006
12	rs73149021	G	A	0.026839	1006
12	rs11610211	T	C	0.0168986	1006
12	rs117860854	C	A	0.0387674	1006
12	rs7134519	A	G	0.435388	1006
12	rs11610744	T	C	0.0894632	1006
12	rs3847879	C	T	0.281312	1006
12	rs73149022	C	G	0.105368	1006
12	rs4762508	C	T	0.439364	1006
12	rs7974351	T	C	0.111332	1006
12	rs11109586	C	T	0.27833	1006
12	rs17815383	A	C	0.0984095	1006
12	rs10860363	T	C	0.442346	1006
12	rs75906529	G	A	0.0258449	1006
12	rs61933561	G	A	0.00994036	1006
12	rs11109587	C	T	0.112326	1006
12	rs187954317	G	A	0.0139165	1006
12	rs80128349	C	T	0.0526839	1006
12	rs78407436	C	A	0.0248509	1006
12	rs7954349	G	C	0.945328	1006
12	rs61933563	G	A	0.00994036	1006
12	rs61933564	A	G	0.00894632	1006
12	rs34105601	C	T	0.107356	1006
12	rs116710109	T	C	0.0248509	1006
12	rs17815396	T	C	0.0984095	1006
12	rs74844730	T	C	0.0258449	1006
12	rs76916173	A	C	0.0984095	1006
12	rs7313251	T	C	0.960239	1006
12	rs77732302	G	A	0.082505	1006
12	rs7300416	G	A	0.0964215	1006
12	rs17028668	A	G	0.083499	1006
12	rs10860364	C	T	0.196819	1006
12	rs4762509	T	C	0.698807	1006
12	rs11109592	A	G	0.10835	1006
12	rs1862022	T	C	0.700795	1006
12	rs34860642	C	T	0.104374	1006
12	rs4331156	T	C	0.699801	1006
12	rs4636718	G	A	0.480119	1006
12	rs142364225	A	G	0.0149105	1006
12	rs11109593	C	T	0.104374	1006
12	rs77167866	C	T	0.0815109	1006
12	rs11611528	T	C	0.479125	1006
12	rs11109594	C	T	0.104374	1006
12	rs10777944	C	A	0.478131	1006
12	rs61933567	C	T	0.00894632	1006
12	rs7299294	A	G	0.714712	1006
12	rs151290663	G	T	0.0198807	1006
12	rs6538884	T	C	0.714712	1006
12	rs12812887	T	G	0.11829	1006
12	rs61933568	A	G	0.00894632	1006
12	rs78531550	G	A	0.0198807	1006
12	rs7135140	T	C	0.582505	1006
12	rs78070393	T	C	0.0984095	1006
12	rs78893670	A	G	0.082505	1006
12	rs12370809	T	C	0.0407555	1006
12	rs113499825	G	C	0.0745527	1006
12	rs12369108	G	C	0.130219	1006
12	rs10492279	C	G	0.56163	1006
12	rs12229507	G	A	0.462227	1006
12	rs11109595	T	C	0.562624	1006
12	rs199785874	C	A	0.0437376	1006
12	rs12309594	C	G	0.486083	1006
12	rs10860366	G	C	0.550696	1006
12	rs61933569	C	G	0.00894632	1006
12	rs11109596	A	G	0.378728	1006
12	rs61933570	T	A	0.0894632	1006
12	rs918307	T	C	0.449304	1006
12	rs150901978	T	C	0.107356	1006
12	rs1874877	T	C	0.586481	1006
12	rs2287574	G	T	0.460239	1006
12	rs117864460	G	A	0.027833	1006
12	rs1353771	T	G	0.879722	1006
12	rs76795784	G	C	0.028827	1006
12	rs77479014	C	T	0.028827	1006
12	rs75363015	A	G	0.0457256	1006
12	rs35018642	C	G	0.110338	1006
12	rs7135051	G	A	0.0487078	1006
12	rs35263167	C	G	0.110338	1006
12	rs12815614	T	C	0.110338	1006
12	rs1541627	A	G	0.366799	1006
12	rs1541626	C	A	0.313121	1006
12	rs61577963	T	C	0.0397614	1006
12	rs76032877	G	C	0.0139165	1006
12	rs918306	T	C	0.95825	1006
12	rs111510825	G	C	0.0119284	1006
12	rs35274249	G	T	0.109344	1006
12	rs73149040	T	C	0.0328032	1006
12	rs10860367	G	A	0.303181	1006
12	rs116428751	C	T	0.0457256	1006
12	rs79232389	A	T	0.109344	1006
12	rs10777945	C	G	0.501988	1006
12	rs10777946	C	T	0.428429	1006
12	rs77811596	A	G	0.0457256	1006
12	rs35187145	T	C	0.105368	1006
12	rs17028676	A	G	0.0487078	1006
12	rs11109600	C	T	0.427435	1006
12	rs11109601	T	C	0.054672	1006
12	rs11109602	G	C	0.351889	1006
12	rs139669419	A	G	0.00795229	1006
12	rs79831132	G	A	0.0397614	1006
12	rs7954506	A	G	0.476143	1006
12	rs117139271	A	T	0.0109344	1006
12	rs11109603	C	A	0.352883	1006
12	rs79613664	C	T	0.0487078	1006
12	rs56199185	T	C	0.0208748	1006
12	rs11109604	T	C	0.457256	1006
12	rs4762212	T	C	0.455268	1006
12	rs77767712	G	A	0.0208748	1006
12	rs6538885	T	A	0.340954	1006
12	rs4762213	T	C	0.351889	1006
12	rs143283619	C	T	0.0208748	1006
12	rs59780153	C	G	0.028827	1006
12	rs115864188	C	A	0.0198807	1006
12	rs2032766	C	T	0.861829	1006
12	rs76730620	A	C	0.0417495	1006
12	rs10860368	G	A	0.342942	1006
12	rs10745837	C	T	0.860835	1006
12	rs4762511	T	C	0.882704	1006
12	rs75620838	G	A	0.104374	1006
12	rs10860369	T	C	0.466203	1006
12	rs12424425	T	A	0.0417495	1006
12	rs73380422	C	T	0.0218688	1006
12	rs7300348	A	G	0.88171	1006
12	rs7300980	C	T	0.341948	1006
12	rs11109607	C	T	0.342942	1006
12	rs11109608	G	A	0.342942	1006
12	rs12425144	T	C	0.0417495	1006
12	rs10860370	G	A	0.347913	1006
12	rs79335587	T	C	0.0417495	1006
12	rs77292577	T	C	0.0129225	1006
12	rs74680871	T	C	0.0417495	1006
12	rs73149056	C	G	0.374751	1006
12	rs1813801	C	T	0.457256	1006
12	rs7315399	T	G	0.368787	1006
12	rs11612058	T	C	0.0149105	1006
12	rs112804197	A	G	0.0238569	1006
12	rs4762512	G	T	0.367793	1006
12	rs76731799	T	C	0.0308151	1006
12	rs2036225	C	T	0.43837	1006
12	rs149839069	T	G	0.00596421	1006
12	rs12426338	A	C	0.0636183	1006
12	rs2372446	C	G	0.865805	1006
12	rs35070158	G	A	0.104374	1006
12	rs57913971	C	T	0.028827	1006
12	rs11614382	T	C	0.368787	1006
12	rs721799	C	A	0.88171	1006
12	rs721798	A	G	0.82505	1006
12	rs2302893	A	G	0.084493	1006
12	rs144390312	C	T	0.00994036	1006
12	rs77645874	A	C	0.0417495	1006
12	rs1477237	G	A	0.875746	1006
12	rs10492278	T	A	0.0477137	1006
12	rs10492277	C	T	0.335984	1006
12	rs10492276	G	C	0.352883	1006
12	rs10492275	T	C	0.0417495	1006
12	rs17227683	G	A	0.054672	1006
12	rs115000256	C	A	0.0228628	1006
12	rs169306	G	C	0.479125	1006
12	rs201430	T	C	0.49503	1006
12	rs139102842	C	T	0.0159046	1006
12	rs17028701	T	C	0.0417495	1006
12	rs11109613	G	T	0.333996	1006
12	rs200785	T	C	0.959245	1006
12	rs17028703	C	T	0.0298211	1006
12	rs117626104	A	G	0.0228628	1006
12	rs7311005	A	G	0.383698	1006
12	rs80135418	C	T	0.0208748	1006
12	rs936208	C	T	0.352883	1006
12	rs17227697	T	C	0.111332	1006
12	rs34325415	T	C	0.136183	1006
12	rs140351612	A	G	0.0208748	1006
12	rs145309867	T	C	0.0208748	1006
12	rs61933595	G	C	0.111332	1006
12	rs115576323	C	T	0.0238569	1006
12	rs113090685	A	G	0.0208748	1006
12	rs144029263	T	C	0.0238569	1006
12	rs10860371	C	A	0.351889	1006
12	rs12422546	T	C	0.0208748	1006
12	rs169305	G	A	0.335984	1006
12	rs79717443	T	A	0.0208748	1006
12	rs75432971	C	G	0.0337972	1006
12	rs201428	T	C	0.50497	1006
12	rs77755520	T	C	0.0208748	1006
12	rs201427	G	T	0.852883	1006
12	rs201426	C	G	0.854871	1006
12	rs56364350	T	A	0.0675944	1006
12	rs201425	C	T	0.852883	1006
12	rs11109615	T	G	0.364811	1006
12	rs115281113	C	T	0.0238569	1006
12	rs36121812	T	C	0.112326	1006
12	rs76370583	C	T	0.0208748	1006
12	rs59788357	G	A	0.0159046	1006
12	rs114771	C	T	0.854871	1006
12	rs114772	A	G	0.855865	1006
12	rs149570977	C	A	0.0109344	1006
12	rs4762514	A	C	0.371769	1006
12	rs116106048	C	T	0.0238569	1006
12	rs201424	T	C	0.885686	1006
12	rs35538594	C	T	0.107356	1006
12	rs12368274	C	T	0.343936	1006
12	rs79986220	A	G	0.0248509	1006
12	rs73149060	G	A	0.12326	1006
12	rs11837133	A	G	0.0248509	1006
12	rs151178654	G	A	0.0218688	1006
12	rs201423	G	C	0.352883	1006
12	rs79546802	G	T	0.0805169	1006
12	rs201422	A	G	0.368787	1006
12	rs201421	G	T	0.770378	1006
12	rs715324	G	C	0.373757	1006
12	rs79548886	T	G	0.0218688	1006
12	rs7960581	T	G	0.082505	1006
12	rs17815467	A	G	0.0536779	1006
12	rs201419	C	T	0.332008	1006
12	rs79494756	A	G	0.0228628	1006
12	rs75025886	G	C	0.0308151	1006
12	rs74967466	G	C	0.0198807	1006
12	rs7299162	C	T	0.380716	1006
12	rs1961674	T	C	0.0705765	1006
12	rs1961675	T	A	0.0954274	1006
12	rs1961676	G	A	0.0576541	1006
12	rs149016910	T	C	0.00795229	1006
12	rs11109618	G	A	0.0586481	1006
12	rs116427218	T	C	0.0238569	1006
12	rs74487656	T	C	0.0218688	1006
12	rs10860373	T	C	0.601392	1006
12	rs79091816	A	G	0.0208748	1006
12	rs61933597	T	A	0.0159046	1006
12	rs117393172	A	G	0.0258449	1006
12	rs60325560	A	C	0.0238569	1006
12	rs138153943	G	A	0.0168986	1006
12	rs77495967	T	C	0.027833	1006
12	rs75317708	T	A	0.027833	1006
12	rs201404	T	C	0.82505	1006
12	rs7310604	T	C	0.409543	1006
12	rs7298247	G	A	0.44831	1006
12	rs11109619	C	T	0.0377734	1006
12	rs7314395	T	C	0.410537	1006
12	rs77038878	T	C	0.0258449	1006
12	rs11109620	G	A	0.0377734	1006
12	rs17028726	T	C	0.0228628	1006
12	rs201403	G	A	0.505964	1006
12	rs7303198	G	A	0.33002	1006
12	rs7303217	G	A	0.331014	1006
12	rs2198796	T	C	0.0387674	1006
12	rs59950449	A	G	0.0218688	1006
12	rs61933598	C	T	0.33002	1006
12	rs7975495	A	G	0.353877	1006
12	rs201402	G	A	0.414513	1006
12	rs11109621	G	A	0.0854871	1006
12	rs7962634	T	G	0.33002	1006
12	rs10860374	A	T	0.0934394	1006
12	rs201401	T	C	0.435388	1006
12	rs117095544	G	A	0.0178926	1006
12	rs10492273	G	A	0.0924453	1006
12	rs11109622	G	A	0.312127	1006
12	rs201400	G	A	0.552684	1006
12	rs201399	C	G	0.872763	1006
12	rs201398	A	G	0.432406	1006
12	rs201397	A	G	0.770378	1006
12	rs201396	C	T	0.430417	1006
12	rs201395	A	G	0.480119	1006
12	rs201394	G	A	0.414513	1006
12	rs7314622	T	C	0.338966	1006
12	rs201393	G	A	0.734592	1006
12	rs11109623	G	C	0.10835	1006
12	rs77996039	T	C	0.0139165	1006
12	rs201392	A	T	0.848907	1006
12	rs73380458	G	A	0.0218688	1006
12	rs3847881	G	A	0.190855	1006
12	rs150639562	T	C	0.0308151	1006
12	rs78797215	T	A	0.0218688	1006
12	rs201390	A	G	0.725646	1006
12	rs55711541	A	C	0.130219	1006
12	rs169302	A	G	0.855865	1006
12	rs12824689	G	A	0.182903	1006
12	rs76014361	C	T	0.0258449	1006
12	rs201369	A	G	0.872763	1006
12	rs175637	T	C	0.880716	1006
12	rs169297	C	G	0.725646	1006
12	rs201368	G	C	0.88171	1006
12	rs201367	C	T	0.855865	1006
12	rs12230719	G	A	0.026839	1006
12	rs201366	G	A	0.875746	1006
12	rs3741812	C	T	0.188867	1006
12	rs11109627	C	T	0.188867	1006
12	rs201365	A	T	0.884692	1006
12	rs10777948	C	A	0.191849	1006
12	rs169296	A	G	0.540755	1006
12	rs58046025	T	C	0.0198807	1006
12	rs169295	C	A	0.883698	1006
12	rs61933618	C	T	0.188867	1006
12	rs61933619	C	T	0.117296	1006
12	rs201363	T	C	0.88171	1006
12	rs12828909	T	C	0.227634	1006
12	rs79978254	G	A	0.0149105	1006
12	rs201362	A	T	0.686879	1006
12	rs61933620	A	C	0.187873	1006
12	rs74664522	G	A	0.0377734	1006
12	rs200784	T	C	0.235586	1006
12	rs7973370	G	A	0.358847	1006
12	rs76286896	G	T	0.0337972	1006
12	rs556064	T	C	0.682903	1006
12	rs12227749	T	C	0.055666	1006
12	rs61933621	G	C	0.109344	1006
12	rs61933622	G	A	0.178926	1006
12	rs524857	C	T	0.222664	1006
12	rs524002	G	C	0.0109344	1006
12	rs17227744	T	G	0.180915	1006
12	rs649205	T	C	0.227634	1006
12	rs7303031	T	C	0.0536779	1006
12	rs572398	C	T	0.22664	1006
12	rs116851346	G	A	0.0308151	1006
12	rs73139163	C	T	0.084493	1006
12	rs78431886	G	A	0.0139165	1006
12	rs4762516	C	G	0.184891	1006
12	rs7960522	C	T	0.0685885	1006
12	rs17815510	G	C	0.277336	1006
12	rs7961570	G	A	0.364811	1006
12	rs55960430	C	A	0.176938	1006
12	rs9645788	G	A	0.00894632	1006
12	rs10777949	G	A	0.0377734	1006
12	rs10777950	C	T	0.0387674	1006
12	rs149858	C	T	0.668986	1006
12	rs149454	G	T	0.177932	1006
12	rs12227960	G	A	0.366799	1006
12	rs11109631	C	G	0.0487078	1006
12	rs79944266	T	A	0.110338	1006
12	rs148336823	C	T	0.0178926	1006
12	rs11109632	T	C	0.0487078	1006
12	rs4762517	T	C	0.182903	1006
12	rs7963120	T	C	0.115308	1006
12	rs201389	C	G	0.419483	1006
12	rs116936089	T	C	0.0178926	1006
12	rs17028852	G	T	0.0298211	1006
12	rs71462252	C	T	0.0656064	1006
12	rs2287573	G	A	0.210736	1006
12	rs7310600	T	C	0.0685885	1006
12	rs35294565	G	C	0.0675944	1006
12	rs201388	A	G	0.27833	1006
12	rs201387	G	A	0.217694	1006
12	rs61933624	A	G	0.194831	1006
12	rs201386	T	A	0.419483	1006
12	rs117849599	G	A	0.0168986	1006
12	rs201385	C	A	0.220676	1006
12	rs175638	A	C	0.222664	1006
12	rs169301	T	G	0.222664	1006
12	rs169300	C	T	0.173956	1006
12	rs11109635	A	G	0.0725646	1006
12	rs11109636	T	C	0.0715706	1006
12	rs61480121	C	T	0.0417495	1006
12	rs201384	T	C	0.713718	1006
12	rs61933625	G	T	0.0974155	1006
12	rs169298	G	T	0.409543	1006
12	rs201370	G	A	0.311133	1006
12	rs201371	C	G	0.312127	1006
12	rs41451645	G	C	0.192843	1006
12	rs7965913	T	C	0.0735586	1006
12	rs75313057	G	C	0.0407555	1006
12	rs169299	C	T	0.0377734	1006
12	rs201372	C	T	0.269384	1006
12	rs200786	T	C	0.291252	1006
12	rs73139165	T	C	0.054672	1006
12	rs200787	G	T	0.486083	1006
12	rs11612675	C	T	0.175944	1006
12	rs11109639	T	C	0.153082	1006
12	rs61933627	T	C	0.107356	1006
12	rs10492272	C	A	0.107356	1006
12	rs78110477	C	T	0.0437376	1006
12	rs77369322	T	A	0.106362	1006
12	rs10492271	C	T	0.162028	1006
12	rs200788	C	T	0.60338	1006
12	rs200789	A	G	0.605368	1006
12	rs61933628	A	T	0.163022	1006
12	rs113922958	G	A	0.00596421	1006
12	rs10860376	T	C	0.100398	1006
12	rs201376	A	C	0.606362	1006
12	rs4140777	T	C	0.0397614	1006
12	rs200790	C	T	0.73161	1006
12	rs759764	T	C	0.214712	1006
12	rs73139168	G	T	0.122266	1006
12	rs61933630	A	G	0.0735586	1006
12	rs201378	A	C	0.364811	1006
12	rs117140524	A	G	0.0238569	1006
12	rs201379	G	A	0.920477	1006
12	rs11109642	A	G	0.515905	1006
12	rs74351816	T	C	0.028827	1006
12	rs11109643	T	C	0.122266	1006
12	rs175639	G	A	0.921471	1006
12	rs11109644	T	C	0.493042	1006
12	rs4762518	C	T	0.574553	1006
12	rs189929	C	T	0.186879	1006
12	rs7301196	C	T	0.122266	1006
12	rs3759213	T	A	0.0805169	1006
12	rs10492270	C	T	0.0337972	1006
12	rs73139171	T	C	0.122266	1006
12	rs56121396	C	T	0.0328032	1006
12	rs149849	C	T	0.183897	1006
12	rs11109645	C	T	0.0606362	1006
12	rs11109646	T	A	0.0695825	1006
12	rs149848	C	T	0.184891	1006
12	rs36040804	C	G	0.0457256	1006
12	rs11109647	T	G	0.0805169	1006
12	rs201418	A	G	0.191849	1006
12	rs11109648	T	A	0.0805169	1006
12	rs4312109	C	G	0.0914513	1006
12	rs12297743	T	C	0.0337972	1006
12	rs11109650	T	C	0.0805169	1006
12	rs149859	C	G	0.437376	1006
12	rs4762215	C	T	0.0616302	1006
12	rs61932188	C	T	0.0407555	1006
12	rs67371155	T	C	0.124254	1006
12	rs77088482	C	T	0.122266	1006
12	rs11109651	T	C	0.0964215	1006
12	rs11109652	G	A	0.028827	1006
12	rs117785369	G	A	0.0139165	1006
12	rs7135384	C	T	0.60835	1006
12	rs60724671	T	C	0.0725646	1006
12	rs11612747	A	G	0.122266	1006
12	rs76204063	C	T	0.0109344	1006
12	rs1549102	A	C	0.497018	1006
12	rs7975533	T	A	0.121272	1006
12	rs75747114	T	C	0.0337972	1006
12	rs141559555	T	C	0.00795229	1006
12	rs10492269	T	C	0.0725646	1006
12	rs201417	T	A	0.404573	1006
12	rs201416	C	T	0.404573	1006
12	rs201415	A	G	0.0119284	1006
12	rs11612612	T	C	0.0159046	1006
12	rs61932189	T	C	0.519881	1006
12	rs11109655	T	C	0.0725646	1006
12	rs67903060	A	G	0.12326	1006
12	rs149850	C	T	0.917495	1006
12	rs182131	G	C	0.936382	1006
12	rs11609751	C	T	0.121272	1006
12	rs200782	T	A	0.186879	1006
12	rs200783	C	A	0.189861	1006
12	rs75142458	T	C	0.0367793	1006
12	rs201412	T	C	0.923459	1006
12	rs73382415	A	G	0.12326	1006
12	rs10444507	A	G	0.0874751	1006
12	rs547325	T	C	0.186879	1006
12	rs142696848	G	T	0.00795229	1006
12	rs73139178	C	A	0.0178926	1006
12	rs4762523	G	A	0.73161	1006
12	rs11109659	A	C	0.0805169	1006
12	rs185684	A	G	0.923459	1006
12	rs76463989	T	A	0.0159046	1006
12	rs201411	C	T	0.920477	1006
12	rs11109660	C	G	0.0805169	1006
12	rs4762524	C	A	0.0715706	1006
12	rs139905862	G	A	0.026839	1006
12	rs11109661	T	A	0.478131	1006
12	rs10860379	G	A	0.478131	1006
12	rs703699	G	A	0.187873	1006
12	rs150923642	G	T	0.026839	1006
12	rs11109662	C	T	0.0506958	1006
12	rs1456234	G	A	0.122266	1006
12	rs201410	A	G	0.187873	1006
12	rs11109663	G	A	0.0666004	1006
12	rs12425690	G	A	0.483101	1006
12	rs10860380	C	T	0.49503	1006
12	rs169304	T	C	0.918489	1006
12	rs11608709	T	G	0.0168986	1006
12	rs7969467	C	T	0.49006	1006
12	rs11109664	G	A	0.484095	1006
12	rs79545257	T	A	0.00695825	1006
12	rs201409	C	T	0.774354	1006
12	rs1477236	T	A	0.121272	1006
12	rs201408	T	G	0.188867	1006
12	rs1808352	T	C	0.500994	1006
12	rs117020494	G	A	0.028827	1006
12	rs201407	T	C	0.185885	1006
12	rs142424173	A	C	0.0168986	1006
12	rs146850210	C	T	0.0536779	1006
12	rs78745451	G	A	0.0367793	1006
12	rs74239097	C	T	0.0427435	1006
12	rs11609031	G	A	0.0168986	1006
12	rs73382423	T	G	0.120278	1006
12	rs200791	A	G	0.125249	1006
12	rs4762525	A	G	0.232604	1006
12	rs4762526	A	C	0.140159	1006
12	rs169303	T	C	0.251491	1006
12	rs11109667	C	A	0.0894632	1006
12	rs189925	C	T	0.204771	1006
12	rs200792	A	G	0.27833	1006
12	rs35556192	C	T	0.100398	1006
12	rs12319119	G	A	0.0218688	1006
12	rs10860381	G	A	0.0258449	1006
12	rs80266151	C	G	0.0168986	1006
12	rs117362401	C	T	0.00795229	1006
12	rs17028891	C	T	0.0994036	1006
12	rs112360286	G	A	0.0258449	1006
12	rs149851	T	C	0.106362	1006
12	rs12367981	T	G	0.0198807	1006
12	rs117435904	T	A	0.00994036	1006
12	rs12368438	T	A	0.0994036	1006
12	rs200793	T	C	0.107356	1006
12	rs2168460	G	C	0.0218688	1006
12	rs201382	T	A	0.303181	1006
12	rs11109669	A	G	0.0437376	1006
12	rs76419846	G	A	0.0705765	1006
12	rs11109670	C	T	0.126243	1006
12	rs11109671	C	A	0.0218688	1006
12	rs113532551	A	C	0.0218688	1006
12	rs17028903	T	C	0.0994036	1006
12	rs11109672	G	A	0.0407555	1006
12	rs61932191	T	C	0.122266	1006
12	rs77049708	G	A	0.0218688	1006
12	rs11109673	C	T	0.0218688	1006
12	rs1993730	A	C	0.0994036	1006
12	rs12811901	T	G	0.0994036	1006
12	rs7975323	A	G	0.0705765	1006
12	rs201381	A	G	0.808151	1006
12	rs79343833	T	G	0.0705765	1006
12	rs201380	A	G	0.298211	1006
12	rs137895637	G	C	0.0129225	1006
12	rs2544100	G	A	0.294235	1006
12	rs12368304	T	C	0.0447316	1006
12	rs641985	C	T	0.106362	1006
12	rs11109676	G	T	0.0994036	1006
12	rs1598544	T	C	0.0218688	1006
12	rs7959428	G	A	0.0695825	1006
12	rs659321	A	G	0.298211	1006
12	rs7301791	A	C	0.0705765	1006
12	rs648763	A	C	0.107356	1006
12	rs12371333	A	G	0.100398	1006
12	rs621284	T	G	0.82505	1006
12	rs79493669	T	C	0.0705765	1006
12	rs7138024	C	T	0.0685885	1006
12	rs583318	G	A	0.892644	1006
12	rs60059681	G	A	0.0218688	1006
12	rs10860382	G	A	0.102386	1006
12	rs2045686	A	C	0.100398	1006
12	rs77052012	A	G	0.0685885	1006
12	rs71462255	G	A	0.100398	1006
12	rs17028908	G	A	0.0218688	1006
12	rs78276631	A	C	0.0685885	1006
12	rs111858782	C	T	0.0675944	1006
12	rs12313609	T	C	0.0984095	1006
12	rs539977	C	T	0.893638	1006
12	rs1814566	G	C	0.899602	1006
12	rs483610	C	T	0.747515	1006
12	rs111964769	T	C	0.0308151	1006
12	rs112082377	C	T	0.0308151	1006
12	rs113136248	T	C	0.0308151	1006
12	rs517636	A	G	0.781312	1006
12	rs11109678	G	T	0.0944334	1006
12	rs71440824	C	T	0.0198807	1006
12	rs550814	T	A	0.899602	1006
12	rs78949037	T	C	0.0248509	1006
12	rs616804	T	G	0.916501	1006
12	rs117376610	C	A	0.0208748	1006
12	rs61932194	C	T	0.124254	1006
12	rs17460744	G	A	0.0208748	1006
12	rs180969783	T	C	0.0298211	1006
12	rs138670008	G	C	0.0228628	1006
12	rs140106220	T	C	0.0616302	1006
12	rs79250907	C	T	0.083499	1006
12	rs6538888	G	A	0.223658	1006
12	rs150068139	G	A	0.0218688	1006
12	rs77056082	C	T	0.0775348	1006
12	rs60824071	C	T	0.112326	1006
12	rs4762529	G	C	0.0954274	1006
12	rs12307343	A	G	0.105368	1006
12	rs71462257	T	C	0.0954274	1006
12	rs73139189	A	G	0.0149105	1006
12	rs73382455	G	T	0.0805169	1006
12	rs117192201	T	C	0.0218688	1006
12	rs1403503	T	A	0.23161	1006
12	rs1357456	C	A	0.228628	1006
12	rs2103070	C	G	0.833002	1006
12	rs11109681	G	A	0.0894632	1006
12	rs7972603	G	A	0.0576541	1006
12	rs4536282	G	A	0.142147	1006
12	rs117778293	T	A	0.027833	1006
12	rs1403504	A	G	0.0318091	1006
12	rs1403505	C	G	0.22664	1006
12	rs1403506	T	C	0.235586	1006
12	rs9971780	A	T	0.402584	1006
12	rs1403507	A	G	0.0675944	1006
12	rs7139028	G	T	0.415507	1006
12	rs78808916	T	C	0.0308151	1006
12	rs7963048	A	T	0.40159	1006
12	rs61932195	A	T	0.198807	1006
12	rs113222349	T	A	0.0178926	1006
12	rs2888300	A	G	0.403579	1006
12	rs187273655	C	T	0.00994036	1006
12	rs12580031	C	T	0.173956	1006
12	rs56935245	C	G	0.372763	1006
12	rs117980888	G	A	0.0208748	1006
12	rs1523098	G	A	0.415507	1006
12	rs12319594	A	G	0.176938	1006
12	rs17460772	T	G	0.227634	1006
12	rs61932197	C	G	0.177932	1006
12	rs61932198	A	C	0.177932	1006
12	rs61932199	T	C	0.175944	1006
12	rs60317458	C	T	0.177932	1006
12	rs11109688	C	T	0.420477	1006
12	rs11109689	C	T	0.242545	1006
12	rs12315468	T	C	0.177932	1006
12	rs10507103	T	C	0.175944	1006
12	rs12309850	C	G	0.177932	1006
12	rs17028933	A	G	0.177932	1006
12	rs952198	G	A	0.242545	1006
12	rs1916281	G	A	0.242545	1006
12	rs12310252	C	T	0.242545	1006
12	rs11109690	C	T	0.177932	1006
12	rs17028943	C	T	0.178926	1006
12	rs17363636	T	C	0.175944	1006
12	rs17028946	T	C	0.177932	1006
12	rs10507104	G	A	0.177932	1006
12	rs61932222	T	C	0.178926	1006
12	rs12300135	A	G	0.177932	1006
12	rs61932223	T	A	0.177932	1006
12	rs61932224	C	A	0.177932	1006
12	rs12300206	A	G	0.177932	1006
12	rs10160949	A	G	0.227634	1006
12	rs12314084	G	A	0.177932	1006
12	rs12314199	G	A	0.177932	1006
12	rs183620827	T	C	0.0139165	1006
12	rs56296716	G	A	0.177932	1006
12	rs56225414	G	C	0.177932	1006
12	rs61932228	A	G	0.178926	1006
12	rs1554547	C	T	0.0238569	1006
12	rs1554546	T	C	0.0238569	1006
12	rs61932229	A	G	0.201789	1006
12	rs73140903	A	T	0.0487078	1006
12	rs61932230	G	A	0.184891	1006
12	rs56059759	A	C	0.201789	1006
12	rs74999867	A	T	0.0248509	1006
12	rs111065533	C	T	0.0228628	1006
12	rs117359677	C	A	0.0487078	1006
12	rs138726040	G	A	0.00695825	1006
12	rs73140904	G	T	0.181909	1006
12	rs7952964	A	G	0.429423	1006
12	rs55958542	G	C	0.190855	1006
12	rs113472471	A	C	0.0497018	1006
12	rs190246430	C	T	0.0328032	1006
12	rs12297446	T	C	0.208748	1006
12	rs113723465	C	T	0.0168986	1006
12	rs145588954	C	T	0.0139165	1006
12	rs117593135	C	T	0.0198807	1006
12	rs61932232	C	T	0.22167	1006
12	rs4762531	C	T	0.0238569	1006
12	rs4762532	A	G	0.192843	1006
12	rs1523097	A	G	0.425447	1006
12	rs7967579	G	C	0.241551	1006
12	rs12297479	C	T	0.236581	1006
12	rs10128795	G	A	0.213718	1006
12	rs11109693	A	G	0.213718	1006
12	rs73140907	C	T	0.0427435	1006
12	rs12578561	G	A	0.212724	1006
12	rs117003368	C	G	0.00994036	1006
12	rs118050391	A	C	0.0487078	1006
12	rs7295102	T	G	0.055666	1006
12	rs7965027	T	C	0.422465	1006
12	rs79962711	G	A	0.213718	1006
12	rs74467829	G	A	0.213718	1006
12	rs117483006	C	T	0.0159046	1006
12	rs151158089	A	G	0.00695825	1006
12	rs140197168	C	A	0.00695825	1006
12	rs118176734	G	A	0.0437376	1006
12	rs117171573	G	A	0.00994036	1006
12	rs113301127	G	T	0.0308151	1006
12	rs869032	C	T	0.235586	1006
12	rs11109699	C	A	0.227634	1006
12	rs7956628	C	T	0.227634	1006
12	rs11836862	T	G	0.185885	1006
12	rs17363922	A	G	0.191849	1006
12	rs6538889	A	G	0.227634	1006
12	rs7300171	G	T	0.228628	1006
12	rs4762533	A	C	0.228628	1006
12	rs4762534	C	T	0.228628	1006
12	rs4762535	C	G	0.418489	1006
12	rs7969490	G	A	0.227634	1006
12	rs7487923	A	G	0.235586	1006
12	rs1523101	C	T	0.235586	1006
12	rs7956263	C	T	0.235586	1006
12	rs139458246	A	G	0.0337972	1006
12	rs111639279	T	C	0.0298211	1006
12	rs56339660	A	G	0.182903	1006
12	rs11109702	G	A	0.415507	1006
12	rs149319026	G	A	0.0506958	1006
12	rs12320091	C	T	0.415507	1006
12	rs4762536	A	G	0.416501	1006
12	rs4762537	G	A	0.415507	1006
12	rs4762538	C	T	0.234592	1006
12	rs4762539	C	G	0.415507	1006
12	rs4762216	A	T	0.415507	1006
12	rs143305377	T	A	0.0109344	1006
12	rs7979211	C	T	0.234592	1006
12	rs139064369	G	A	0.0228628	1006
12	rs76335958	A	G	0.0506958	1006
12	rs7954989	G	A	0.234592	1006
12	rs61933365	T	C	0.173956	1006
12	rs7959046	G	A	0.234592	1006
12	rs4762540	G	T	0.417495	1006
12	rs61933366	A	G	0.188867	1006
12	rs4762541	C	T	0.416501	1006
12	rs4762542	A	G	0.418489	1006
12	rs4762217	C	A	0.415507	1006
12	rs4762543	G	A	0.415507	1006
12	rs6538890	G	A	0.416501	1006
12	rs6538891	T	C	0.234592	1006
12	rs6538892	T	A	0.417495	1006
12	rs6538893	C	T	0.234592	1006
12	rs11109704	A	G	0.0168986	1006
12	rs7301050	G	A	0.212724	1006
12	rs10860386	G	A	0.577535	1006
12	rs117259069	G	A	0.0159046	1006
12	rs17364420	T	C	0.0924453	1006
12	rs11109705	C	A	0.236581	1006
12	rs113257296	C	T	0.0178926	1006
12	rs77112472	G	A	0.0159046	1006
12	rs144924631	C	T	0.00695825	1006
12	rs4762545	C	A	0.826044	1006
12	rs117581158	T	C	0.0208748	1006
12	rs4762546	G	C	0.578529	1006
12	rs112187342	G	A	0.0178926	1006
12	rs111697678	T	A	0.0258449	1006
12	rs12146873	A	C	0.0437376	1006
12	rs10745838	C	T	0.571571	1006
12	rs10459194	C	T	0.667992	1006
12	rs12146836	T	C	0.0168986	1006
12	rs1319892	T	C	0.60338	1006
12	rs1319893	T	G	0.605368	1006
12	rs935143	G	A	0.60338	1006
12	rs7311721	C	T	0.590457	1006
12	rs7955942	G	A	0.590457	1006
12	rs7294393	G	A	0.590457	1006
12	rs1814453	A	G	0.60338	1006
12	rs17364755	C	G	0.131213	1006
12	rs80197475	C	T	0.0457256	1006
12	rs3794799	C	A	0.584493	1006
12	rs117873818	C	T	0.0178926	1006
12	rs4762547	C	T	0.587475	1006
12	rs10467004	T	A	0.60338	1006
12	rs6538894	G	A	0.601392	1006
12	rs61933369	C	T	0.134195	1006
12	rs17364888	T	C	0.134195	1006
12	rs2372631	C	G	0.734592	1006
12	rs2372632	T	C	0.600398	1006
12	rs7306078	G	A	0.596421	1006
12	rs112691364	G	A	0.0159046	1006
12	rs7974917	G	A	0.585487	1006
12	rs11609338	C	T	0.0198807	1006
12	rs7485825	G	T	0.599404	1006
12	rs112348992	A	G	0.0198807	1006
12	rs6419378	A	G	0.597416	1006
12	rs7977423	C	A	0.584493	1006
12	rs10860387	G	C	0.59841	1006
12	rs34759455	T	G	0.0785288	1006
12	rs61933373	G	A	0.134195	1006
12	rs61933374	G	A	0.134195	1006
12	rs2372634	T	C	0.585487	1006
12	rs112265141	G	A	0.0198807	1006
12	rs7975384	C	T	0.599404	1006
12	rs2372635	C	T	0.584493	1006
12	rs6538895	A	C	0.587475	1006
12	rs2372636	A	G	0.587475	1006
12	rs2372637	G	C	0.584493	1006
12	rs2372638	G	A	0.599404	1006
12	rs190848961	A	C	0.0188867	1006
12	rs2372639	A	G	0.59841	1006
12	rs7139247	G	T	0.59841	1006
12	rs10745839	C	T	0.586481	1006
12	rs4762219	A	G	0.732604	1006
12	rs75790473	C	G	0.0198807	1006
12	rs7137868	T	G	0.600398	1006
12	rs7307199	C	T	0.585487	1006
12	rs2372640	G	C	0.588469	1006
12	rs7297221	T	C	0.599404	1006
12	rs2888378	G	A	0.587475	1006
12	rs77924832	C	T	0.00695825	1006
12	rs10745840	G	A	0.587475	1006
12	rs10777954	C	T	0.599404	1006
12	rs2888379	T	C	0.585487	1006
12	rs80009464	A	C	0.130219	1006
12	rs3803094	C	T	0.585487	1006
12	rs3825267	G	T	0.599404	1006
12	rs7970121	C	T	0.587475	1006
12	rs11614812	G	A	0.0198807	1006
12	rs4762548	A	G	0.600398	1006
12	rs2372641	A	G	0.588469	1006
12	rs75524313	C	T	0.0188867	1006
12	rs2372642	A	G	0.586481	1006
12	rs6538896	C	A	0.734592	1006
12	rs6538897	A	C	0.600398	1006
12	rs7299393	T	A	0.586481	1006
12	rs7314011	G	T	0.588469	1006
12	rs7313721	A	C	0.734592	1006
12	rs7314469	C	T	0.588469	1006
12	rs10735361	C	T	0.588469	1006
12	rs112627509	C	T	0.0178926	1006
12	rs117124992	T	A	0.0328032	1006
12	rs10860388	C	T	0.588469	1006
12	rs10860389	A	G	0.588469	1006
12	rs61933375	T	C	0.131213	1006
12	rs112046431	C	T	0.0198807	1006
12	rs2372643	C	T	0.584493	1006
12	rs73140935	C	T	0.0337972	1006
12	rs17463507	G	A	0.0149105	1006
12	rs4762222	T	C	0.735586	1006
12	rs61933377	G	A	0.0725646	1006
12	rs11109725	A	G	0.587475	1006
12	rs6538898	A	G	0.587475	1006
12	rs77489470	T	C	0.0178926	1006
12	rs10777955	G	A	0.599404	1006
12	rs117463906	C	T	0.0367793	1006
12	rs2372644	T	G	0.39165	1006
12	rs4762554	C	T	0.597416	1006
12	rs4762555	T	G	0.59841	1006
12	rs11613203	T	C	0.0427435	1006
12	rs10860390	C	T	0.586481	1006
12	rs61933378	T	C	0.134195	1006
12	rs145818834	C	T	0.0178926	1006
12	rs138282813	G	C	0.0328032	1006
12	rs10745841	G	C	0.583499	1006
12	rs10777956	A	G	0.583499	1006
12	rs10745842	C	T	0.583499	1006
12	rs10735362	T	C	0.585487	1006
12	rs10745843	G	A	0.584493	1006
12	rs4762556	T	C	0.59841	1006
12	rs10860391	C	T	0.389662	1006
12	rs4762557	T	C	0.584493	1006
12	rs4762558	C	G	0.767396	1006
12	rs10860392	C	T	0.59841	1006
12	rs4762559	G	A	0.584493	1006
12	rs17464126	C	G	0.133201	1006
12	rs7979741	G	A	0.596421	1006
12	rs10777957	C	T	0.584493	1006
12	rs10860393	C	T	0.388668	1006
12	rs2372719	C	A	0.599404	1006
12	rs78872374	C	G	0.0178926	1006
12	rs7953690	T	C	0.599404	1006
12	rs10507107	G	C	0.599404	1006
12	rs79075977	T	C	0.0506958	1006
12	rs112663782	G	A	0.0198807	1006
12	rs10777958	T	C	0.354871	1006
12	rs2372720	G	A	0.584493	1006
12	rs118016700	C	G	0.0447316	1006
12	rs2372721	A	G	0.599404	1006
12	rs7970642	C	A	0.583499	1006
12	rs188992062	G	A	0.0188867	1006
12	rs17367012	T	C	0.0328032	1006
12	rs111550237	C	T	0.0367793	1006
12	rs7488242	C	A	0.586481	1006
12	rs2372724	A	G	0.599404	1006
12	rs7978433	G	A	0.587475	1006
12	rs140791581	T	C	0.0188867	1006
12	rs149810932	T	A	0.133201	1006
12	rs76403736	C	A	0.0198807	1006
12	rs7961981	G	A	0.585487	1006
12	rs7961789	A	G	0.585487	1006
12	rs7965982	A	G	0.599404	1006
12	rs61933380	G	A	0.0308151	1006
12	rs2372726	C	G	0.599404	1006
12	rs2372727	T	C	0.599404	1006
12	rs11109730	T	C	0.230616	1006
12	rs9788038	G	C	0.599404	1006
12	rs7964358	C	G	0.59841	1006
12	rs7979379	T	C	0.59841	1006
12	rs116905233	G	A	0.0188867	1006
12	rs73140948	T	A	0.0208748	1006
12	rs6538900	G	A	0.586481	1006
12	rs6538901	T	C	0.586481	1006
12	rs2372731	T	C	0.586481	1006
12	rs2888397	A	G	0.586481	1006
12	rs7972642	A	G	0.586481	1006
12	rs17367186	T	G	0.227634	1006
12	rs75737943	T	C	0.0198807	1006
12	rs10777959	G	A	0.60835	1006
12	rs10431448	T	C	0.60835	1006
12	rs10431449	G	T	0.607356	1006
12	rs2372732	C	T	0.607356	1006
12	rs2372733	C	G	0.60835	1006
12	rs2372734	G	C	0.607356	1006
12	rs11612681	C	T	0.0188867	1006
12	rs6538902	C	T	0.607356	1006
12	rs191462798	A	C	0.00695825	1006
12	rs117870015	C	T	0.0129225	1006
12	rs10735363	T	C	0.629225	1006
12	rs7298574	A	G	0.628231	1006
12	rs10860394	G	A	0.252485	1006
12	rs11109734	G	C	0.163022	1006
12	rs142066778	C	T	0.0109344	1006
12	rs10860395	T	C	0.162028	1006
12	rs1867238	T	G	0.753479	1006
12	rs75453001	C	G	0.0248509	1006
12	rs10860396	A	T	0.163022	1006
12	rs1319891	C	G	0.752485	1006
12	rs57084771	A	G	0.163022	1006
12	rs10777961	A	C	0.164016	1006
12	rs10860397	C	G	0.163022	1006
12	rs11614229	G	A	0.251491	1006
12	rs12809348	G	A	0.0308151	1006
12	rs12426468	G	A	0.163022	1006
12	rs10735364	A	G	0.753479	1006
12	rs11109738	A	C	0.163022	1006
12	rs57653433	A	G	0.0109344	1006
12	rs557048144	A	G	0.0139165	1006
12	rs61940182	A	G	0.0328032	1006
12	rs116939269	C	T	0.0228628	1006
12	rs17029089	G	A	0.162028	1006
12	rs1688643	T	A	0.585487	1006
12	rs591776	C	T	0.585487	1006
12	rs670104	T	C	0.594433	1006
12	rs529486	C	T	0.750497	1006
12	rs642292	G	A	0.248509	1006
12	rs639620	G	A	0.771372	1006
12	rs143548222	C	T	0.0139165	1006
12	rs638177	C	T	0.750497	1006
12	rs623630	A	G	0.0397614	1006
12	rs77992698	C	T	0.0685885	1006
12	rs581717	A	C	0.757455	1006
12	rs117297595	G	C	0.0188867	1006
12	rs17465160	T	C	0.0208748	1006
12	rs481902	G	A	0.586481	1006
12	rs61940183	T	A	0.0904573	1006
12	rs61940184	C	T	0.159046	1006
12	rs7958765	T	C	0.161034	1006
12	rs61940185	T	A	0.161034	1006
12	rs660884	C	A	0.757455	1006
12	rs660879	T	C	0.589463	1006
12	rs150310852	G	A	0.0168986	1006
12	rs2131165	G	A	0.157058	1006
12	rs12425857	C	T	0.156064	1006
12	rs55750634	T	C	0.337972	1006
12	rs12578287	T	C	0.0109344	1006
12	rs79948775	T	C	0.0109344	1006
12	rs76820211	C	T	0.0109344	1006
12	rs1580641	C	T	0.336978	1006
12	rs7969339	T	C	0.132207	1006
12	rs73140959	A	G	0.0765408	1006
12	rs664481	G	A	0.756461	1006
12	rs651548	A	G	0.589463	1006
12	rs12367364	A	G	0.027833	1006
12	rs693374	C	T	0.748509	1006
12	rs140790738	C	A	0.00596421	1006
12	rs2372648	C	T	0.33499	1006
12	rs1688644	G	T	0.756461	1006
12	rs149607765	G	A	0.0447316	1006
12	rs7306178	C	T	0.166004	1006
12	rs513022	C	T	0.756461	1006
12	rs619826	C	T	0.756461	1006
12	rs73140966	G	C	0.0924453	1006
12	rs115250134	A	C	0.0149105	1006
12	rs11109749	G	C	0.341948	1006
12	rs569685	G	T	0.756461	1006
12	rs117969986	C	T	0.0318091	1006
12	rs76629236	T	G	0.0248509	1006
12	rs76071455	G	A	0.0139165	1006
12	rs11109750	A	G	0.151093	1006
12	rs553961	A	T	0.764414	1006
12	rs2035882	C	T	0.0109344	1006
12	rs117747326	T	C	0.0208748	1006
12	rs2087745	G	A	0.34493	1006
12	rs11109752	C	A	0.0586481	1006
12	rs11109753	C	T	0.150099	1006
12	rs2638571	G	A	0.762425	1006
12	rs11109754	A	G	0.150099	1006
12	rs2372716	C	T	0.761431	1006
12	rs2372717	T	G	0.00994036	1006
12	rs7969596	C	T	0.0149105	1006
12	rs61940187	G	A	0.151093	1006
12	rs34570636	A	G	0.154076	1006
12	rs2452266	T	C	0.762425	1006
12	rs10745846	A	T	0.761431	1006
12	rs12314891	A	G	0.249503	1006
12	rs2712639	T	C	0.762425	1006
12	rs111751158	T	G	0.00994036	1006
12	rs10860399	G	A	0.150099	1006
12	rs7958533	T	C	0.0149105	1006
12	rs113375550	C	A	0.00994036	1006
12	rs113675862	C	T	0.00994036	1006
12	rs7976522	A	T	0.00994036	1006
12	rs2172284	A	G	0.348907	1006
12	rs12830933	C	A	0.244533	1006
12	rs11833519	C	T	0.0159046	1006
12	rs142396629	C	T	0.0198807	1006
12	rs2638577	T	C	0.746521	1006
12	rs6538903	T	C	0.0149105	1006
12	rs2263048	T	A	0.746521	1006
12	rs2263049	A	G	0.596421	1006
12	rs7963976	C	T	0.00994036	1006
12	rs10860401	G	A	0.593439	1006
12	rs7964116	A	G	0.00994036	1006
12	rs11836131	G	A	0.0149105	1006
12	rs11836114	C	T	0.0149105	1006
12	rs2712668	C	T	0.746521	1006
12	rs61167329	T	C	0.0149105	1006
12	rs75189892	T	C	0.0208748	1006
12	rs117166175	G	A	0.0318091	1006
12	rs113879672	C	A	0.00994036	1006
12	rs1907672	T	C	0.249503	1006
12	rs61940189	T	C	0.15507	1006
12	rs2712667	G	C	0.596421	1006
12	rs2712666	T	A	0.724652	1006
12	rs77804591	C	T	0.00994036	1006
12	rs2638559	C	T	0.512922	1006
12	rs10777962	G	A	0.0258449	1006
12	rs78414489	C	T	0.00994036	1006
12	rs2712665	C	T	0.683897	1006
12	rs10507108	T	C	0.154076	1006
12	rs982325	C	T	0.157058	1006
12	rs79115321	A	G	0.15507	1006
12	rs2712664	C	T	0.599404	1006
12	rs10507109	C	T	0.0188867	1006
12	rs79879797	C	A	0.0208748	1006
12	rs1492245	G	A	0.347913	1006
12	rs2712663	A	C	0.764414	1006
12	rs1492246	C	T	0.351889	1006
12	rs2712662	C	T	0.595427	1006
12	rs2638562	G	A	0.764414	1006
12	rs2712661	G	A	0.754473	1006
12	rs2712660	C	T	0.764414	1006
12	rs2712659	T	C	0.784294	1006
12	rs7132988	G	A	0.764414	1006
12	rs10507111	T	G	0.00994036	1006
12	rs117103784	G	A	0.00596421	1006
12	rs2249601	G	A	0.754473	1006
12	rs11109758	A	G	0.23161	1006
12	rs10860403	C	A	0.157058	1006
12	rs10860404	G	C	0.157058	1006
12	rs2888394	C	T	0.00994036	1006
12	rs1532216	C	A	0.243539	1006
12	rs1123499	G	A	0.00994036	1006
12	rs4237909	C	T	0.350895	1006
12	rs11109759	G	C	0.352883	1006
12	rs11109760	C	T	0.351889	1006
12	rs75556850	T	C	0.0715706	1006
12	rs931480	T	C	0.352883	1006
12	rs1492257	T	C	0.154076	1006
12	rs1492256	C	T	0.154076	1006
12	rs2246098	C	T	0.750497	1006
12	rs1806395	T	G	0.15507	1006
12	rs11109761	T	A	0.0129225	1006
12	rs2101655	C	T	0.241551	1006
12	rs117099777	G	T	0.0407555	1006
12	rs11109762	G	A	0.0129225	1006
12	rs10507113	T	A	0.0129225	1006
12	rs4762565	T	C	0.764414	1006
12	rs11109763	T	C	0.156064	1006
12	rs7972843	G	A	0.751491	1006
12	rs2246664	A	G	0.595427	1006
12	rs2712657	G	C	0.244533	1006
12	rs117350010	T	C	0.0387674	1006
12	rs2246683	G	T	0.755467	1006
12	rs113062043	G	C	0.154076	1006
12	rs150942316	G	A	0.0427435	1006
12	rs6538904	T	G	0.00994036	1006
12	rs12226987	T	G	0.15507	1006
12	rs1826374	G	C	0.245527	1006
12	rs2638572	A	C	0.765408	1006
12	rs2638573	A	G	0.594433	1006
12	rs61940208	T	C	0.140159	1006
12	rs2712656	A	G	0.749503	1006
12	rs74457224	G	A	0.027833	1006
12	rs61940209	G	A	0.0487078	1006
12	rs1492253	A	G	0.0387674	1006
12	rs1492252	T	C	0.219682	1006
12	rs1994756	G	T	0.218688	1006
12	rs2712655	T	C	0.749503	1006
12	rs2712654	T	A	0.709742	1006
12	rs1492251	C	T	0.709742	1006
12	rs2712653	A	G	0.750497	1006
12	rs2201162	G	A	0.750497	1006
12	rs2638568	C	T	0.750497	1006
12	rs972658	A	G	0.750497	1006
12	rs10777964	G	T	0.0347913	1006
12	rs10777965	G	C	0.71173	1006
12	rs11109766	C	G	0.350895	1006
12	rs79466343	T	C	0.0248509	1006
12	rs974992	G	A	0.712724	1006
12	rs1388741	A	C	0.712724	1006
12	rs2201160	C	T	0.357853	1006
12	rs1472141	C	T	0.359841	1006
12	rs991226	A	G	0.217694	1006
12	rs2220689	G	C	0.395626	1006
12	rs2220690	G	C	0.361829	1006
12	rs2638563	T	C	0.362823	1006
12	rs10860405	A	G	0.0357853	1006
12	rs2712652	A	C	0.367793	1006
12	rs35819401	C	T	0.0576541	1006
12	rs2201161	A	G	0.360835	1006
12	rs1492248	T	C	0.360835	1006
12	rs1492249	G	A	0.0397614	1006
12	rs1844966	G	C	0.2167	1006
12	rs1844967	A	G	0.360835	1006
12	rs2638565	T	C	0.752485	1006
12	rs1907673	G	T	0.359841	1006
12	rs1948394	C	A	0.214712	1006
12	rs113761623	C	T	0.117296	1006
12	rs2712646	A	T	0.751491	1006
12	rs2131167	G	A	0.4334	1006
12	rs2131168	T	A	0.217694	1006
12	rs2712644	A	G	0.751491	1006
12	rs2172283	A	G	0.2167	1006
12	rs149767742	G	A	0.026839	1006
12	rs7977543	C	T	0.142147	1006
12	rs11537478	G	T	0.0357853	1006
12	rs140799893	C	T	0.0467197	1006
12	rs4495972	C	T	0.0347913	1006
12	rs183669638	T	C	0.0437376	1006
12	rs10860408	T	C	0.0347913	1006
12	rs11109770	T	G	0.028827	1006
12	rs2452265	C	T	0.215706	1006
12	rs117934973	A	G	0.026839	1006
12	rs2712643	C	A	0.214712	1006
12	rs1492250	G	A	0.214712	1006
12	rs1388742	C	T	0.0347913	1006
12	rs1027247	C	T	0.356859	1006
12	rs73140985	A	G	0.358847	1006
12	rs11109772	C	A	0.0347913	1006
12	rs12229071	A	G	0.0347913	1006
12	rs11109773	T	C	0.356859	1006
12	rs138528843	T	C	0.0149105	1006
12	rs923724	G	C	0.571571	1006
12	rs77436242	G	C	0.0417495	1006
12	rs3751323	T	C	0.395626	1006
12	rs1552759	T	C	0.60835	1006
12	rs11109775	G	A	0.172962	1006
12	rs2712642	C	T	0.751491	1006
12	rs10860409	T	C	0.279324	1006
12	rs923725	C	T	0.280318	1006
12	rs7967964	C	A	0.279324	1006
12	rs76883613	G	A	0.00596421	1006
12	rs11109776	A	G	0.277336	1006
12	rs79212189	T	C	0.0347913	1006
12	rs11109777	A	G	0.026839	1006
12	rs12306860	C	T	0.281312	1006
12	rs17029156	A	G	0.281312	1006
12	rs11109778	T	C	0.282306	1006
12	rs11109780	C	T	0.27833	1006
12	rs117594404	A	G	0.0168986	1006
12	rs2638561	C	T	0.954274	1006
12	rs144232524	C	T	0.0218688	1006
12	rs7961567	T	A	0.279324	1006
12	rs7954551	C	T	0.026839	1006
12	rs7955142	G	A	0.276342	1006
12	rs12319237	T	C	0.276342	1006
12	rs73140991	A	G	0.122266	1006
12	rs56002425	A	T	0.249503	1006
12	rs11109785	A	T	0.279324	1006
12	rs3851622	T	C	0.276342	1006
12	rs4115454	T	A	0.276342	1006
12	rs10860412	T	C	0.276342	1006
12	rs144612608	T	A	0.0178926	1006
12	rs61940214	C	T	0.249503	1006
12	rs7305880	G	A	0.249503	1006
12	rs6538907	A	G	0.276342	1006
12	rs2251945	C	T	0.955268	1006
12	rs11612454	G	T	0.27833	1006
12	rs11608822	A	G	0.0178926	1006
12	rs73140993	T	C	0.0715706	1006
12	rs11109786	C	T	0.279324	1006
12	rs2035881	C	T	0.855865	1006
12	rs7137220	C	G	0.27833	1006
12	rs10860413	A	G	0.279324	1006
12	rs7961884	C	T	0.279324	1006
12	rs7962002	C	T	0.279324	1006
12	rs11109787	T	C	0.0298211	1006
12	rs7966123	G	A	0.026839	1006
12	rs7969319	A	T	0.27833	1006
12	rs2172282	A	G	0.27833	1006
12	rs2172281	C	T	0.27833	1006
12	rs2131163	T	C	0.0854871	1006
12	rs7308600	A	T	0.27833	1006
12	rs7309131	G	A	0.27833	1006
12	rs73140999	G	T	0.248509	1006
12	rs7964688	T	C	0.276342	1006
12	rs74554092	G	A	0.026839	1006
12	rs7957699	G	A	0.279324	1006
12	rs7958099	G	T	0.279324	1006
12	rs7961452	C	A	0.026839	1006
12	rs116967712	T	C	0.0119284	1006
12	rs1388744	C	T	0.280318	1006
12	rs11616140	G	C	0.026839	1006
12	rs2712669	C	A	0.851889	1006
12	rs143570090	C	T	0.0228628	1006
12	rs80289901	T	A	0.0218688	1006
12	rs11611415	T	G	0.282306	1006
12	rs61940239	A	G	0.2833	1006
12	rs2712658	A	G	0.742545	1006
12	rs11109792	A	G	0.0228628	1006
12	rs117641553	G	A	0.0347913	1006
12	rs61940240	C	G	0.249503	1006
12	rs55909838	T	C	0.026839	1006
12	rs116865814	G	A	0.0367793	1006
12	rs12307325	G	T	0.280318	1006
12	rs11109795	G	C	0.274354	1006
12	rs12309017	G	T	0.276342	1006
12	rs111382847	C	A	0.0139165	1006
12	rs140016885	A	G	0.0198807	1006
12	rs35218099	C	T	0.115308	1006
12	rs79831227	G	C	0.0139165	1006
12	rs78370175	A	T	0.0367793	1006
12	rs75516335	C	A	0.0298211	1006
12	rs11503240	C	A	0.0208748	1006
12	rs12306418	C	T	0.0208748	1006
12	rs61940242	T	G	0.252485	1006
12	rs73143004	A	C	0.0457256	1006
12	rs57246040	A	C	0.026839	1006
12	rs12312038	C	T	0.280318	1006
12	rs1907674	G	C	0.0218688	1006
12	rs2724194	A	G	0.740557	1006
12	rs186195670	G	A	0.0129225	1006
12	rs73143005	A	C	0.252485	1006
12	rs12302594	A	G	0.281312	1006
12	rs187910043	G	T	0.0168986	1006
12	rs144270627	A	T	0.0149105	1006
12	rs55674207	G	A	0.280318	1006
12	rs56007218	A	G	0.277336	1006
12	rs139277263	C	A	0.0129225	1006
12	rs77173195	T	G	0.026839	1006
12	rs2638557	T	C	0.128231	1006
12	rs61940246	T	G	0.229622	1006
12	rs7299566	C	T	0.026839	1006
12	rs7300118	G	A	0.279324	1006
12	rs7316448	T	C	0.282306	1006
12	rs10860416	G	T	0.689861	1006
12	rs1844965	A	T	0.0516899	1006
12	rs1032389	C	A	0.397614	1006
12	rs1032390	C	T	0.2167	1006
12	rs75936809	G	A	0.0298211	1006
12	rs76283306	A	C	0.0139165	1006
12	rs73143011	A	G	0.187873	1006
12	rs10860417	A	C	0.0178926	1006
12	rs55712073	A	T	0.2167	1006
12	rs73383303	A	C	0.0248509	1006
12	rs73143012	G	A	0.117296	1006
12	rs74979763	T	C	0.0347913	1006
12	rs10860418	C	G	0.0248509	1006
12	rs61940248	G	T	0.0298211	1006
12	rs11109800	C	T	0.0616302	1006
12	rs73143013	C	T	0.117296	1006
12	rs11836964	G	A	0.146123	1006
12	rs11109801	T	A	0.134195	1006
12	rs1492254	C	T	0.379722	1006
12	rs73143015	G	A	0.186879	1006
12	rs73143016	T	C	0.187873	1006
12	rs6538909	T	A	0.186879	1006
12	rs10860419	A	T	0.0874751	1006
12	rs12303010	G	A	0.0248509	1006
12	rs117972334	G	A	0.0417495	1006
12	rs143656997	T	C	0.0109344	1006
12	rs56129477	T	C	0.121272	1006
12	rs60690235	G	A	0.121272	1006
12	rs79935648	G	A	0.0467197	1006
12	rs77877532	A	G	0.0576541	1006
12	rs143652776	G	A	0.0248509	1006
12	rs12309037	C	T	0.146123	1006
12	rs112400172	C	T	0.0745527	1006
12	rs181172667	C	A	0.0198807	1006
12	rs7132914	T	C	0.968191	1006
12	rs11503241	T	A	0.0248509	1006
12	rs118100998	A	T	0.0198807	1006
12	rs144652713	T	C	0.054672	1006
12	rs148881494	A	T	0.0248509	1006
12	rs137949710	G	A	0.0168986	1006
12	rs10160904	A	G	0.0248509	1006
12	rs112321515	T	C	0.117296	1006
12	rs148510976	G	T	0.0129225	1006
12	rs10161325	G	C	0.233598	1006
12	rs7397873	G	A	0.0487078	1006
12	rs111339858	T	C	0.0616302	1006
12	rs117989153	C	T	0.0168986	1006
12	rs10777967	G	A	0.0874751	1006
12	rs73383329	G	A	0.0258449	1006
12	rs28859649	C	T	0.0248509	1006
12	rs73143021	A	G	0.0168986	1006
12	rs2466566	T	C	0.491054	1006
12	rs2131164	T	A	0.146123	1006
12	rs59891196	G	C	0.120278	1006
12	rs12298429	A	C	0.0248509	1006
12	rs117605368	T	A	0.0516899	1006
12	rs67895041	T	C	0.120278	1006
12	rs3920002	C	T	0.0248509	1006
12	rs1352922	G	A	0.0248509	1006
12	rs1352921	T	C	0.0248509	1006
12	rs7304346	A	G	0.148111	1006
12	rs74317970	C	T	0.0457256	1006
12	rs73149175	G	A	0.055666	1006
12	rs923723	T	A	0.120278	1006
12	rs1586852	C	T	0.0248509	1006
12	rs12312886	C	T	0.0248509	1006
12	rs12320223	T	G	0.0248509	1006
12	rs67224933	G	A	0.120278	1006
12	rs73149176	T	C	0.0705765	1006
12	rs12314812	G	T	0.146123	1006
12	rs12321903	T	C	0.146123	1006
12	rs7979225	T	A	0.0884692	1006
12	rs7315216	T	C	0.0258449	1006
12	rs4254163	A	G	0.38171	1006
12	rs7303603	A	G	0.292247	1006
12	rs73149177	C	A	0.117296	1006
12	rs146813019	C	T	0.0238569	1006
12	rs73149178	A	T	0.0228628	1006
12	rs73149179	C	T	0.0228628	1006
12	rs7980404	A	T	0.380716	1006
12	rs10860421	C	T	0.259443	1006
12	rs55776753	A	C	0.120278	1006
12	rs77493319	C	T	0.145129	1006
12	rs10860422	A	G	0.261431	1006
12	rs7960340	G	A	0.145129	1006
12	rs35498333	C	G	0.0248509	1006
12	rs34895156	T	C	0.117296	1006
12	rs146585099	T	C	0.00894632	1006
12	rs73149181	C	T	0.117296	1006
12	rs10777968	G	T	0.263419	1006
12	rs73149182	C	T	0.117296	1006
12	rs10745850	C	T	0.379722	1006
12	rs7954845	G	A	0.379722	1006
12	rs73149186	T	C	0.117296	1006
12	rs7955333	G	A	0.261431	1006
12	rs73149188	A	G	0.117296	1006
12	rs73149189	A	G	0.117296	1006
12	rs112544288	G	C	0.0129225	1006
12	rs10860424	C	T	0.378728	1006
12	rs80258463	G	T	0.026839	1006
12	rs11109806	C	T	0.16998	1006
12	rs77879628	G	A	0.0248509	1006
12	rs10777969	A	G	0.380716	1006
12	rs10860425	A	C	0.0884692	1006
12	rs73149190	G	A	0.117296	1006
12	rs7974591	G	A	0.378728	1006
12	rs6538913	G	A	0.909543	1006
12	rs117221608	A	G	0.00596421	1006
12	rs11109807	T	C	0.261431	1006
12	rs4633546	T	C	0.380716	1006
12	rs11109808	A	G	0.0874751	1006
12	rs10777970	T	C	0.0874751	1006
12	rs9943727	C	T	0.259443	1006
12	rs35361767	T	C	0.0685885	1006
12	rs73149196	G	A	0.125249	1006
12	rs7970017	C	G	0.11829	1006
12	rs7312660	A	G	0.261431	1006
12	rs10777971	T	G	0.379722	1006
12	rs73149198	T	G	0.11829	1006
12	rs77448782	G	C	0.0188867	1006
12	rs11608318	A	G	0.11829	1006
12	rs7957172	G	A	0.11829	1006
12	rs7957276	G	C	0.356859	1006
12	rs7972376	T	G	0.11829	1006
12	rs73149201	G	T	0.117296	1006
12	rs10745851	C	T	0.238569	1006
12	rs73151103	G	A	0.117296	1006
12	rs11834482	C	G	0.145129	1006
12	rs7296093	G	T	0.237575	1006
12	rs118003677	T	C	0.0208748	1006
12	rs11109810	G	A	0.0894632	1006
12	rs11616076	T	C	0.117296	1006
12	rs7965320	A	G	0.357853	1006
12	rs12315631	C	T	0.146123	1006
12	rs4509863	G	A	0.967197	1006
12	rs10128864	A	C	0.145129	1006
12	rs10128988	G	C	0.356859	1006
12	rs56242296	A	C	0.054672	1006
12	rs7980947	G	A	0.355865	1006
12	rs10777973	A	T	0.236581	1006
12	rs12321908	T	A	0.143141	1006
12	rs7315463	T	G	0.119284	1006
12	rs118186818	T	C	0.0139165	1006
12	rs12297003	T	C	0.232604	1006
12	rs7968069	A	T	0.119284	1006
12	rs183489764	T	A	0.0119284	1006
12	rs7955209	T	C	0.119284	1006
12	rs11836299	C	T	0.235586	1006
12	rs113443306	A	G	0.0198807	1006
12	rs73151112	A	G	0.120278	1006
12	rs11109813	A	T	0.235586	1006
12	rs111401811	A	G	0.0258449	1006
12	rs7487874	C	T	0.23161	1006
12	rs4385983	T	C	0.354871	1006
12	rs10860426	T	C	0.0884692	1006
12	rs73151116	T	G	0.11829	1006
12	rs12309252	A	G	0.0884692	1006
12	rs12304343	T	C	0.238569	1006
12	rs7134834	G	C	0.11829	1006
12	rs10735366	G	A	0.963221	1006
12	rs75434839	A	G	0.0457256	1006
12	rs79232317	C	T	0.0457256	1006
12	rs73151117	T	G	0.11829	1006
12	rs73151119	T	G	0.11829	1006
12	rs73151120	C	T	0.11829	1006
12	rs73151121	G	C	0.11829	1006
12	rs73151123	A	G	0.11829	1006
12	rs73151124	C	A	0.11829	1006
12	rs73151125	T	A	0.11829	1006
12	rs11610874	A	C	0.11829	1006
12	rs11615348	C	T	0.11829	1006
12	rs73151128	A	G	0.11829	1006
12	rs76608512	G	A	0.0248509	1006
12	rs73151129	T	A	0.11829	1006
12	rs73151130	C	T	0.11829	1006
12	rs17029301	C	T	0.147117	1006
12	rs73151131	C	A	0.11829	1006
12	rs73151132	T	C	0.11829	1006
12	rs112654074	C	T	0.11829	1006
12	rs73151134	T	C	0.11829	1006
12	rs73151135	C	T	0.11829	1006
12	rs73151136	T	C	0.11829	1006
12	rs73151137	A	T	0.11829	1006
12	rs73151138	C	T	0.117296	1006
12	rs73151139	T	C	0.11829	1006
12	rs55947180	T	C	0.117296	1006
12	rs55739918	G	A	0.117296	1006
12	rs73151142	A	G	0.119284	1006
12	rs73151143	G	A	0.117296	1006
12	rs78815597	A	T	0.117296	1006
12	rs73151144	T	C	0.117296	1006
12	rs73151147	T	C	0.117296	1006
12	rs73151149	T	C	0.119284	1006
12	rs73151150	C	T	0.116302	1006
12	rs73151152	G	A	0.116302	1006
12	rs73151154	C	T	0.116302	1006
12	rs73151156	G	A	0.119284	1006
12	rs73151157	T	G	0.119284	1006
12	rs116942009	T	G	0.0109344	1006
12	rs10777974	T	G	0.354871	1006
12	rs10777975	T	C	0.355865	1006
12	rs10777976	T	C	0.359841	1006
12	rs55658029	T	C	0.120278	1006
12	rs7314891	A	G	0.361829	1006
12	rs11109819	G	A	0.238569	1006
12	rs56219943	A	G	0.120278	1006
12	rs71462275	C	T	0.0218688	1006
12	rs77770182	T	C	0.0526839	1006
12	rs118025794	C	T	0.00994036	1006
12	rs55841763	T	G	0.149105	1006
12	rs117949560	C	T	0.0367793	1006
12	rs116926909	C	T	0.0248509	1006
12	rs73151158	A	T	0.147117	1006
12	rs59964077	C	G	0.11829	1006
12	rs111256065	C	T	0.0208748	1006
12	rs12306019	C	T	0.149105	1006
12	rs4335638	C	G	0.148111	1006
12	rs4341626	C	A	0.431412	1006
12	rs73151161	G	T	0.11829	1006
12	rs9943780	C	T	0.239563	1006
12	rs71462276	G	A	0.0328032	1006
12	rs73151162	G	A	0.147117	1006
12	rs117481487	G	A	0.0248509	1006
12	rs73151163	C	T	0.148111	1006
12	rs10777978	G	A	0.0924453	1006
12	rs73151164	C	T	0.116302	1006
12	rs4128747	T	C	0.361829	1006
12	rs9805016	T	C	0.0924453	1006
12	rs9805135	A	C	0.0924453	1006
12	rs73151165	A	C	0.125249	1006
12	rs7302669	G	A	0.359841	1006
12	rs10860430	G	A	0.101392	1006
12	rs149048311	G	A	0.0506958	1006
12	rs7306479	T	C	0.235586	1006
12	rs74960338	C	T	0.0159046	1006
12	rs10860431	G	A	0.107356	1006
12	rs11109825	C	T	0.228628	1006
12	rs10860432	T	G	0.230616	1006
12	rs7977812	T	G	0.272366	1006
12	rs7978186	T	G	0.27336	1006
12	rs7963497	G	T	0.269384	1006
12	rs7963164	A	G	0.27336	1006
12	rs11109826	A	G	0.27336	1006
12	rs7301622	A	G	0.400596	1006
12	rs73151175	A	G	0.125249	1006
12	rs11109827	C	T	0.145129	1006
12	rs73151176	G	A	0.122266	1006
12	rs10777979	C	T	0.395626	1006
12	rs11109828	A	C	0.145129	1006
12	rs11109829	T	C	0.145129	1006
12	rs10860433	C	T	0.272366	1006
12	rs73151180	C	T	0.12326	1006
12	rs7974943	G	T	0.395626	1006
12	rs7961745	T	C	0.395626	1006
12	rs17029382	T	A	0.028827	1006
12	rs73151181	C	T	0.122266	1006
12	rs7978213	C	T	0.272366	1006
12	rs7964840	T	C	0.272366	1006
12	rs12424548	C	T	0.27336	1006
12	rs12424576	G	A	0.27336	1006
12	rs12425972	T	C	0.27336	1006
12	rs12424566	C	T	0.27336	1006
12	rs12425985	T	C	0.27336	1006
12	rs12425986	T	A	0.27336	1006
12	rs2175524	C	T	0.394632	1006
12	rs117572655	C	T	0.0357853	1006
12	rs1511968	C	T	0.124254	1006
12	rs2048488	G	A	0.395626	1006
12	rs2048489	T	C	0.271372	1006
12	rs73151183	A	G	0.12326	1006
12	rs2048490	A	C	0.395626	1006
12	rs10777980	T	C	0.27336	1006
12	rs10777981	A	G	0.284294	1006
12	rs10745853	T	C	0.39662	1006
12	rs10860434	C	A	0.39662	1006
12	rs11109831	T	C	0.27336	1006
12	rs11109832	T	C	0.39662	1006
12	rs1912862	A	G	0.284294	1006
12	rs7316646	T	C	0.39662	1006
12	rs7316651	T	C	0.39662	1006
12	rs7300624	A	T	0.398608	1006
12	rs11109833	A	C	0.145129	1006
12	rs12311204	T	G	0.125249	1006
12	rs10431450	G	A	0.269384	1006
12	rs10777982	T	C	0.39662	1006
12	rs12305663	C	T	0.122266	1006
12	rs78169269	G	A	0.0178926	1006
12	rs12313086	T	C	0.122266	1006
12	rs73151187	T	C	0.121272	1006
12	rs55675355	C	T	0.122266	1006
12	rs11832504	G	A	0.122266	1006
12	rs10777983	A	C	0.282306	1006
12	rs10745854	C	T	0.404573	1006
12	rs34192807	T	C	0.122266	1006
12	rs56314437	T	G	0.129225	1006
12	rs73147319	C	T	0.12326	1006
12	rs11109834	T	C	0.2833	1006
12	rs56300419	T	C	0.126243	1006
12	rs77196699	G	C	0.125249	1006
12	rs56075851	G	A	0.126243	1006
12	rs11109835	C	T	0.27833	1006
12	rs11109836	A	G	0.279324	1006
12	rs12321361	A	G	0.127237	1006
12	rs1511969	A	C	0.27833	1006
12	rs10467005	T	C	0.127237	1006
12	rs7131971	G	A	0.127237	1006
12	rs7132138	C	T	0.389662	1006
12	rs7303071	T	G	0.265408	1006
12	rs10860435	G	A	0.264414	1006
12	rs7132485	G	A	0.128231	1006
12	rs7132975	G	A	0.393638	1006
12	rs10860436	T	G	0.128231	1006
12	rs10777984	G	A	0.408549	1006
12	rs2724187	A	G	0.0318091	1006
12	rs11109837	A	G	0.420477	1006
12	rs12367181	A	G	0.275348	1006
12	rs7295651	A	G	0.145129	1006
12	rs11609874	A	T	0.143141	1006
12	rs10860437	G	A	0.138171	1006
12	rs76090765	A	G	0.0894632	1006
12	rs11609893	A	G	0.197813	1006
12	rs11609894	A	G	0.194831	1006
12	rs11609895	A	G	0.0347913	1006
12	rs11109838	T	C	0.256461	1006
12	rs2466565	G	A	0.313121	1006
12	rs10860438	G	A	0.142147	1006
12	rs7968606	C	T	0.0944334	1006
12	rs17029432	A	C	0.126243	1006
12	rs67982970	G	A	0.131213	1006
12	rs138111488	A	T	0.0139165	1006
12	rs7303926	C	T	0.308151	1006
12	rs1500733	T	C	0.178926	1006
12	rs12427349	A	G	0.128231	1006
12	rs180938518	A	G	0.0198807	1006
12	rs74817683	G	A	0.0238569	1006
12	rs10777985	C	T	0.176938	1006
12	rs58561980	C	A	0.127237	1006
12	rs79221930	C	T	0.0308151	1006
12	rs76930811	T	C	0.0228628	1006
12	rs10860439	G	C	0.17992	1006
12	rs1511962	A	C	0.202783	1006
12	rs7303478	A	C	0.309145	1006
12	rs61940259	C	A	0.00795229	1006
12	rs10777986	C	T	0.16501	1006
12	rs10777987	C	T	0.16501	1006
12	rs7955947	G	A	0.164016	1006
12	rs11109841	G	A	0.164016	1006
12	rs11109842	T	C	0.166004	1006
12	rs12230011	G	C	0.163022	1006
12	rs1511961	G	A	0.127237	1006
12	rs7297748	C	T	0.293241	1006
12	rs7966722	G	C	0.296223	1006
12	rs7953897	T	G	0.166998	1006
12	rs145284255	T	C	0.0119284	1006
12	rs7971152	G	C	0.166998	1006
12	rs1398081	A	G	0.181909	1006
12	rs58376631	G	C	0.127237	1006
12	rs1398082	C	T	0.167992	1006
12	rs10459161	G	T	0.166998	1006
12	rs116894070	C	A	0.0168986	1006
12	rs17029468	G	A	0.127237	1006
12	rs10777988	C	T	0.311133	1006
12	rs10777989	C	A	0.311133	1006
12	rs10777990	A	C	0.311133	1006
12	rs10745855	C	G	0.312127	1006
12	rs10745856	A	G	0.311133	1006
12	rs17029478	C	A	0.129225	1006
12	rs2724192	G	A	0.0258449	1006
12	rs7958517	A	G	0.312127	1006
12	rs148678454	C	T	0.0298211	1006
12	rs11109844	C	T	0.279324	1006
12	rs12580184	A	G	0.0457256	1006
12	rs113286495	G	A	0.0218688	1006
12	rs2668183	G	T	0.236581	1006
12	rs60319364	A	G	0.0457256	1006
12	rs7968525	T	C	0.0457256	1006
12	rs117720728	T	G	0.0139165	1006
12	rs17029487	G	A	0.0457256	1006
12	rs35561798	T	C	0.172962	1006
12	rs12301876	C	G	0.0467197	1006
12	rs78362061	G	T	0.0467197	1006
12	rs112860386	C	T	0.00497018	1006
12	rs146664961	G	C	0.0119284	1006
12	rs10860441	A	G	0.16998	1006
12	rs147068696	G	A	0.00596421	1006
12	rs10777991	T	A	0.244533	1006
12	rs7309052	A	T	0.252485	1006
12	rs148081579	A	G	0.027833	1006
12	rs11109846	A	G	0.199801	1006
12	rs190254566	T	C	0.00894632	1006
12	rs150796602	G	A	0.0417495	1006
12	rs540373074	A	G	0.026839	1006
12	rs11109848	C	A	0.17992	1006
12	rs1588595	G	T	0.100398	1006
12	rs148400115	T	A	0.00795229	1006
12	rs10860442	A	C	0.207753	1006
12	rs1398083	T	G	0.204771	1006
12	rs2724188	G	A	0.239563	1006
12	rs58720542	A	T	0.0487078	1006
12	rs79338332	G	C	0.027833	1006
12	rs2133897	A	G	0.27833	1006
12	rs2133896	G	T	0.0497018	1006
12	rs2137189	T	G	0.204771	1006
12	rs2724190	G	A	0.297217	1006
12	rs117977091	T	C	0.0178926	1006
12	rs139068219	C	T	0.0228628	1006
12	rs12307366	C	T	0.0139165	1006
12	rs140506908	C	A	0.0109344	1006
12	rs138023873	G	A	0.0168986	1006
12	rs150701465	A	G	0.0168986	1006
12	rs12313065	G	T	0.319085	1006
12	rs139578878	C	T	0.0119284	1006
12	rs144310863	G	A	0.0238569	1006
12	rs117249153	C	T	0.0377734	1006
12	rs7960797	C	T	0.297217	1006
12	rs2088796	G	T	0.16998	1006
12	rs148019706	T	C	0.0198807	1006
12	rs184993928	G	A	0.297217	1006
12	rs12815805	G	A	0.248509	1006
12	rs7306764	C	T	0.173956	1006
12	rs1511963	C	T	0.188867	1006
12	rs183020856	T	G	0.0149105	1006
12	rs1511964	T	A	0.188867	1006
12	rs117388164	T	C	0.0258449	1006
12	rs1511965	C	A	0.188867	1006
12	rs145535040	T	G	0.0208748	1006
12	rs140234194	T	G	0.0238569	1006
12	rs12811344	C	A	0.17992	1006
12	rs141394438	A	G	0.0238569	1006
12	rs77142978	C	G	0.0238569	1006
12	rs11109857	C	T	0.492048	1006
12	rs150427849	G	C	0.0238569	1006
12	rs7133770	C	T	0.172962	1006
12	rs113809061	T	C	0.0407555	1006
12	rs955526	T	A	0.192843	1006
12	rs7487319	G	A	0.172962	1006
12	rs10860443	A	G	0.217694	1006
12	rs139159086	C	T	0.00894632	1006
12	rs2373017	C	T	0.21173	1006
12	rs1398084	A	G	0.587475	1006
12	rs149668263	G	A	0.0149105	1006
12	rs117258994	T	C	0.0397614	1006
12	rs11109859	C	A	0.026839	1006
12	rs7137194	C	T	0.2833	1006
12	rs11109861	T	C	0.0149105	1006
12	rs79578612	G	A	0.0248509	1006
12	rs1511960	T	A	0.452286	1006
12	rs1511959	G	T	0.452286	1006
12	rs10860444	T	C	0.449304	1006
12	rs11836307	A	C	0.0497018	1006
12	rs10745857	C	G	0.647117	1006
12	rs12580884	T	A	0.0248509	1006
12	rs12579567	G	C	0.0248509	1006
12	rs148610419	T	C	0.0119284	1006
12	rs12581185	T	C	0.0248509	1006
12	rs117774279	T	A	0.0248509	1006
12	rs148956289	A	T	0.0119284	1006
12	rs117438703	C	A	0.0149105	1006
12	rs74240134	T	C	0.0248509	1006
12	rs112331930	C	T	0.147117	1006
12	rs117155614	T	C	0.027833	1006
12	rs78879267	T	C	0.0248509	1006
12	rs76153056	A	C	0.0248509	1006
12	rs147756049	C	T	0.0248509	1006
12	rs116926494	A	C	0.0258449	1006
12	rs56337248	G	A	0.199801	1006
12	rs74440091	C	T	0.0248509	1006
12	rs117473368	T	A	0.0109344	1006
12	rs75334628	G	C	0.0248509	1006
12	rs75991497	C	T	0.0248509	1006
12	rs139044705	C	T	0.0129225	1006
12	rs904883	G	A	0.412525	1006
12	rs12322441	A	G	0.0248509	1006
12	rs79999193	C	G	0.0248509	1006
12	rs2175523	G	C	0.185885	1006
12	rs2175522	T	C	0.208748	1006
12	rs75339203	C	T	0.0248509	1006
12	rs79331395	A	C	0.0248509	1006
12	rs79279232	G	T	0.0248509	1006
12	rs77794768	A	G	0.0248509	1006
12	rs78635841	G	T	0.0248509	1006
12	rs146783143	T	A	0.0248509	1006
12	rs116132164	C	T	0.0248509	1006
12	rs12311258	C	A	0.0248509	1006
12	rs112112339	A	T	0.0248509	1006
12	rs78052712	G	A	0.0248509	1006
12	rs12320128	T	C	0.0248509	1006
12	rs148019887	T	C	0.0248509	1006
12	rs117330488	C	T	0.0347913	1006
12	rs75719135	T	C	0.0248509	1006
12	rs113680423	T	C	0.026839	1006
12	rs11610344	A	G	0.198807	1006
12	rs76167318	T	C	0.0248509	1006
12	rs7398357	G	A	0.185885	1006
12	rs10860446	C	T	0.409543	1006
12	rs113366944	C	T	0.198807	1006
12	rs75107952	T	C	0.0248509	1006
12	rs11109869	T	C	0.185885	1006
12	rs17029532	T	C	0.223658	1006
12	rs10860447	C	T	0.223658	1006
12	rs7973951	T	C	0.964215	1006
12	rs17386299	A	G	0.197813	1006
12	rs148178475	G	A	0.0109344	1006
12	rs73147341	G	C	0.00994036	1006
12	rs1875289	C	A	0.223658	1006
12	rs11109871	T	C	0.223658	1006
12	rs11109872	G	A	0.0258449	1006
12	rs1912861	T	C	0.223658	1006
12	rs117591173	C	G	0.0188867	1006
12	rs77587818	T	C	0.0248509	1006
12	rs1398085	C	T	0.223658	1006
12	rs2860043	C	T	0.198807	1006
12	rs146363911	T	G	0.0248509	1006
12	rs12321878	G	C	0.0258449	1006
12	rs924506	C	T	0.454274	1006
12	rs79580899	C	T	0.0248509	1006
12	rs996994	T	C	0.454274	1006
12	rs924507	A	C	0.454274	1006
12	rs10860448	G	A	0.0258449	1006
12	rs7954272	G	A	0.0497018	1006
12	rs7133069	A	C	0.224652	1006
12	rs2373016	C	T	0.434394	1006
12	rs73147344	T	C	0.197813	1006
12	rs11109878	G	A	0.0258449	1006
12	rs12581042	A	T	0.0248509	1006
12	rs12581077	A	G	0.0248509	1006
12	rs11109880	T	G	0.186879	1006
12	rs10129019	C	G	0.198807	1006
12	rs1909843	G	C	0.454274	1006
12	rs10128807	T	C	0.198807	1006
12	rs7398838	G	A	0.185885	1006
12	rs75501573	T	C	0.0248509	1006
12	rs7313735	G	A	0.409543	1006
12	rs7313882	G	T	0.223658	1006
12	rs77972283	G	A	0.0248509	1006
12	rs12303130	T	C	0.198807	1006
12	rs17471231	T	C	0.198807	1006
12	rs57579661	C	T	0.223658	1006
12	rs17029558	A	G	0.198807	1006
12	rs78468112	T	C	0.0248509	1006
12	rs56193618	T	G	0.198807	1006
12	rs2202037	C	T	0.223658	1006
12	rs116390261	T	C	0.198807	1006
12	rs143095933	T	A	0.00994036	1006
12	rs10128891	T	G	0.198807	1006
12	rs77591003	C	T	0.0248509	1006
12	rs11109882	T	G	0.199801	1006
12	rs1606250	C	T	0.454274	1006
12	rs74240136	A	G	0.0248509	1006
12	rs7299293	A	G	0.224652	1006
12	rs10860449	C	T	0.184891	1006
12	rs7299728	A	G	0.0258449	1006
12	rs143245986	G	A	0.0109344	1006
12	rs73147352	G	A	0.0497018	1006
12	rs1113292	G	T	0.0487078	1006
12	rs144515975	G	A	0.0248509	1006
12	rs1961649	A	T	0.148111	1006
12	rs73147353	T	C	0.197813	1006
12	rs11503422	G	C	0.0258449	1006
12	rs112455924	C	T	0.197813	1006
12	rs7309073	A	G	0.223658	1006
12	rs7309411	G	A	0.0258449	1006
12	rs117117260	C	T	0.0109344	1006
12	rs76383473	A	G	0.0248509	1006
12	rs10860450	C	T	0.0258449	1006
12	rs10860451	G	C	0.0258449	1006
12	rs78855335	A	G	0.0248509	1006
12	rs17471508	T	G	0.198807	1006
12	rs79388456	T	A	0.0248509	1006
12	rs7298711	A	G	0.0258449	1006
12	rs10860453	A	G	0.0487078	1006
12	rs141798239	T	C	0.026839	1006
12	rs74756542	T	C	0.0248509	1006
12	rs12369829	T	C	0.0228628	1006
12	rs79309513	A	G	0.0248509	1006
12	rs1074588	C	T	0.150099	1006
12	rs1961512	A	C	0.197813	1006
12	rs2373015	T	C	0.027833	1006
12	rs11109889	G	T	0.0258449	1006
12	rs145598506	G	C	0.0248509	1006
12	rs147715580	C	T	0.0248509	1006
12	rs11109891	C	T	0.0258449	1006
12	rs11614294	T	C	0.197813	1006
12	rs10161187	C	T	0.0258449	1006
12	rs10860454	C	T	0.0258449	1006
12	rs11612768	G	A	0.0149105	1006
12	rs12580860	C	A	0.0248509	1006
12	rs7974411	T	G	0.223658	1006
12	rs11613155	C	G	0.0228628	1006
12	rs79738471	G	C	0.0248509	1006
12	rs117632536	C	T	0.055666	1006
12	rs56222089	C	T	0.0228628	1006
12	rs10860455	A	T	0.225646	1006
12	rs147349953	G	A	0.0248509	1006
12	rs11109893	A	G	0.225646	1006
12	rs7954117	T	C	0.225646	1006
12	rs56141963	G	C	0.026839	1006
12	rs1877358	G	A	0.183897	1006
12	rs11109894	A	C	0.225646	1006
12	rs76593744	A	G	0.0248509	1006
12	rs11109895	T	C	0.225646	1006
12	rs75714820	A	G	0.0248509	1006
12	rs73147361	C	T	0.198807	1006
12	rs10860456	G	A	0.200795	1006
12	rs7963233	G	A	0.027833	1006
12	rs7962904	A	G	0.225646	1006
12	rs78826229	A	C	0.0248509	1006
12	rs11109896	T	C	0.201789	1006
12	rs7964102	G	A	0.209742	1006
12	rs2373014	G	T	0.409543	1006
12	rs116946374	G	A	0.0159046	1006
12	rs1995991	G	A	0.62326	1006
12	rs56169493	A	G	0.248509	1006
12	rs11109897	T	G	0.248509	1006
12	rs116285749	C	A	0.0506958	1006
12	rs114468708	C	T	0.0506958	1006
12	rs75845450	A	C	0.248509	1006
12	rs17029587	A	C	0.0506958	1006
12	rs12320365	A	C	0.248509	1006
12	rs1398087	C	T	0.16501	1006
12	rs1828548	T	G	0.413519	1006
12	rs2373013	G	A	0.16501	1006
12	rs2373012	C	T	0.413519	1006
12	rs17471802	A	G	0.197813	1006
12	rs2063508	C	T	0.459245	1006
12	rs11615198	T	G	0.0208748	1006
12	rs9634219	C	T	0.45825	1006
12	rs11109902	A	G	0.196819	1006
12	rs73147363	G	T	0.0506958	1006
12	rs11109903	T	C	0.247515	1006
12	rs12300623	A	G	0.459245	1006
12	rs12314102	C	T	0.459245	1006
12	rs12321286	T	G	0.247515	1006
12	rs73147366	G	A	0.0218688	1006
12	rs10860458	G	T	0.186879	1006
12	rs12370796	G	C	0.0218688	1006
12	rs9634220	C	A	0.45825	1006
12	rs9634184	T	C	0.45825	1006
12	rs73147369	T	C	0.0516899	1006
12	rs116989677	G	T	0.026839	1006
12	rs17393423	T	C	0.197813	1006
12	rs10777993	C	G	0.460239	1006
12	rs17471850	A	G	0.196819	1006
12	rs138417394	T	C	0.0178926	1006
12	rs11109906	G	T	0.21173	1006
12	rs2137192	G	C	0.21173	1006
12	rs2137191	G	A	0.21173	1006
12	rs2137190	A	G	0.21173	1006
12	rs10860459	A	C	0.250497	1006
12	rs12298165	A	G	0.248509	1006
12	rs10777994	T	C	0.181909	1006
12	rs11109908	A	T	0.233598	1006
12	rs111366918	T	C	0.196819	1006
12	rs73147374	G	A	0.0516899	1006
12	rs11613548	C	T	0.248509	1006
12	rs7300831	C	T	0.23161	1006
12	rs73147376	A	G	0.196819	1006
12	rs116979687	G	A	0.0248509	1006
12	rs10745858	C	T	0.461233	1006
12	rs11829651	T	C	0.196819	1006
12	rs1606251	G	A	0.410537	1006
12	rs7964042	T	C	0.428429	1006
12	rs57675458	A	C	0.0516899	1006
12	rs13328989	C	A	0.162028	1006
12	rs138967823	G	A	0.0149105	1006
12	rs10860460	A	T	0.460239	1006
12	rs10860461	T	C	0.408549	1006
12	rs10777996	C	A	0.460239	1006
12	rs10777997	C	T	0.460239	1006
12	rs138240919	C	T	0.027833	1006
12	rs11109909	C	T	0.460239	1006
12	rs11109910	A	G	0.213718	1006
12	rs35846770	C	T	0.212724	1006
12	rs11832279	T	C	0.247515	1006
12	rs10860462	C	T	0.460239	1006
12	rs10860463	A	G	0.186879	1006
12	rs1355532	C	T	0.410537	1006
12	rs2133898	G	A	0.410537	1006
12	rs66684249	T	G	0.196819	1006
12	rs11830090	T	G	0.27336	1006
12	rs73141643	A	G	0.0516899	1006
12	rs143902372	C	G	0.00795229	1006
12	rs10745859	C	T	0.462227	1006
12	rs10777998	G	A	0.45825	1006
12	rs11109914	C	T	0.185885	1006
12	rs10860464	T	A	0.460239	1006
12	rs73141647	C	G	0.0516899	1006
12	rs17393678	T	C	0.195825	1006
12	rs1511966	A	G	0.195825	1006
12	rs76563231	C	T	0.180915	1006
12	rs149318963	C	T	0.0139165	1006
12	rs76636830	T	G	0.195825	1006
12	rs11830951	G	A	0.247515	1006
12	rs57357978	A	G	0.0516899	1006
12	rs73141649	G	A	0.0516899	1006
12	rs151139000	T	C	0.0139165	1006
12	rs113876731	G	A	0.0377734	1006
12	rs73141651	C	T	0.0516899	1006
12	rs7976908	G	C	0.460239	1006
12	rs10860465	A	G	0.212724	1006
12	rs117770910	T	C	0.0516899	1006
12	rs61942123	A	T	0.0467197	1006
12	rs11611858	T	C	0.247515	1006
12	rs117824733	G	A	0.0516899	1006
12	rs10860466	G	A	0.186879	1006
12	rs529859577	A	G	0.0198807	1006
12	rs3914187	C	T	0.459245	1006
12	rs12296868	A	T	0.249503	1006
12	rs117439533	T	C	0.0258449	1006
12	rs11612618	G	T	0.196819	1006
12	rs11612634	G	A	0.197813	1006
12	rs117984531	G	A	0.0228628	1006
12	rs3913426	C	T	0.45825	1006
12	rs73141659	A	G	0.0685885	1006
12	rs77773751	T	G	0.0516899	1006
12	rs74544672	G	A	0.0516899	1006
12	rs10745860	G	A	0.459245	1006
12	rs35329807	A	G	0.0248509	1006
12	rs11109920	A	G	0.275348	1006
12	rs10860467	A	C	0.115308	1006
12	rs12826662	A	C	0.274354	1006
12	rs11615764	A	G	0.197813	1006
12	rs77946375	T	C	0.0516899	1006
12	rs10735367	G	A	0.462227	1006
12	rs117319187	T	C	0.0377734	1006
12	rs73141660	T	C	0.0208748	1006
12	rs79561481	G	A	0.0516899	1006
12	rs76899491	G	A	0.0536779	1006
12	rs145830033	C	T	0.0178926	1006
12	rs117243209	C	T	0.0328032	1006
12	rs787420	C	T	0.230616	1006
12	rs57761398	T	C	0.0516899	1006
12	rs2373011	C	G	0.462227	1006
12	rs74821953	G	A	0.0497018	1006
12	rs787422	C	T	0.212724	1006
12	rs79467272	T	C	0.0497018	1006
12	rs117864935	C	T	0.0427435	1006
12	rs11109925	G	A	0.196819	1006
12	rs787421	T	C	0.171968	1006
12	rs10745861	G	A	0.408549	1006
12	rs73141665	T	C	0.196819	1006
12	rs79211346	T	C	0.0497018	1006
12	rs118042924	A	C	0.0258449	1006
12	rs55701526	A	C	0.197813	1006
12	rs3851625	G	T	0.22664	1006
12	rs56698292	T	C	0.0497018	1006
12	rs10860468	G	A	0.22664	1006
12	rs11109926	T	A	0.246521	1006
12	rs11612878	A	G	0.197813	1006
12	rs78055276	C	T	0.0497018	1006
12	rs61942125	T	C	0.0457256	1006
12	rs60980532	G	A	0.0497018	1006
12	rs60818108	C	A	0.0616302	1006
12	rs1085635	C	G	0.61332	1006
12	rs787423	C	T	0.38668	1006
12	rs73141671	A	T	0.181909	1006
12	rs703700	T	C	0.611332	1006
12	rs10860469	G	A	0.203777	1006
12	rs809795	T	C	0.17495	1006
12	rs11109929	G	C	0.202783	1006
12	rs61942126	C	G	0.0238569	1006
12	rs2668185	A	G	0.205765	1006
12	rs73141673	G	A	0.183897	1006
12	rs2651211	T	C	0.408549	1006
12	rs117965043	A	G	0.00894632	1006
12	rs117538482	C	G	0.0198807	1006
12	rs787417	T	A	0.238569	1006
12	rs79468863	C	T	0.0497018	1006
12	rs118102252	T	C	0.00894632	1006
12	rs10860470	T	C	0.0506958	1006
12	rs35190944	A	G	0.0129225	1006
12	rs56115967	T	C	0.182903	1006
12	rs787418	A	G	0.409543	1006
12	rs55907119	T	G	0.177932	1006
```
