## Supplementary material for "Characterization of shared and ancestry-specific signals driving complex traits using multi-ancestry fine-mapping": s1_ref.bim

```
12	rs139305120	0	98979275	G	T
12	rs1195555	0	98979356	T	C
12	rs4347438	0	98979444	T	C
12	rs73140487	0	98979678	C	T
12	rs111604160	0	98980788	A	G
12	rs73384492	0	98981373	A	G
12	rs11109538	0	98981385	G	C
12	rs4762209	0	98981585	C	G
12	rs36031841	0	98981645	A	C
12	rs12368484	0	98981658	T	G
12	rs34328059	0	98981987	A	G
12	rs12580005	0	98982066	T	C
12	rs4762499	0	98982601	C	T
12	rs139618750	0	98982848	G	A
12	rs186035847	0	98982970	G	A
12	rs1659762	0	98983021	G	A
12	rs12580376	0	98983054	T	C
12	rs7964472	0	98983214	C	T
12	rs35528091	0	98983701	G	A
12	rs4762500	0	98983935	T	C
12	rs2004206	0	98984297	T	G
12	rs1807234	0	98984447	C	G
12	rs7303869	0	98984651	A	G
12	rs934930	0	98985056	T	C
12	rs4586219	0	98985084	A	G
12	rs111479953	0	98985820	A	G
12	rs17362112	0	98986092	T	C
12	rs139200797	0	98987265	G	A
12	rs28372744	0	98987445	G	A
12	rs145900321	0	98988433	C	T
12	rs2239700	0	98988786	T	G
12	rs875899	0	98988807	G	C
12	rs79625667	0	98989918	A	T
12	rs12579669	0	98990289	C	A
12	rs10507102	0	98990871	G	A
12	rs61932022	0	98991273	T	C
12	rs74440450	0	98992064	C	T
12	rs117230192	0	98992264	G	A
12	rs7955363	0	98993356	G	C
12	rs7138165	0	98994255	A	G
12	rs10745831	0	98994441	T	C
12	rs76488843	0	98995517	T	A
12	rs73140491	0	98996703	G	A
12	rs17028546	0	98996731	A	G
12	rs79708350	0	98996942	G	A
12	rs12579609	0	98997056	A	G
12	rs73372793	0	98997275	C	T
12	rs11109541	0	98997340	C	T
12	rs11109542	0	98997803	G	A
12	rs10777938	0	98999100	T	C
12	rs4277163	0	98999111	C	T
12	rs113126838	0	98999398	A	C
12	rs4762210	0	99000309	G	A
12	rs76683382	0	99000371	T	C
12	rs76694308	0	99000486	C	A
12	rs74880444	0	99000854	C	A
12	rs76207229	0	99001364	C	T
12	rs74509116	0	99001375	A	G
12	rs76952629	0	99001409	A	G
12	rs76030290	0	99001464	C	T
12	rs139755745	0	99001561	G	A
12	rs11109545	0	99001794	C	T
12	rs113920968	0	99002085	A	C
12	rs182823945	0	99002155	C	T
12	rs79246877	0	99003437	T	A
12	rs112972638	0	99004013	G	C
12	rs12582812	0	99004560	G	A
12	rs74705586	0	99005594	C	T
12	rs77258639	0	99007218	T	C
12	rs1048908	0	99007356	T	C
12	rs1048906	0	99007623	C	T
12	rs2028301	0	99008431	C	T
12	rs2028302	0	99008474	C	A
12	rs2055306	0	99008775	C	T
12	rs77127608	0	99009700	A	G
12	rs117461139	0	99009894	C	T
12	rs10860351	0	99009895	G	A
12	rs17362530	0	99010788	G	A
12	rs9668109	0	99011272	G	A
12	rs9668110	0	99011291	G	A
12	rs78305719	0	99011663	A	G
12	rs58703913	0	99011903	T	C
12	rs28716195	0	99012325	A	C
12	rs12580385	0	99013248	T	C
12	rs34201862	0	99013277	C	A
12	rs75671993	0	99013628	C	T
12	rs35897309	0	99014240	T	G
12	rs12579443	0	99014407	C	T
12	rs10745832	0	99014621	C	T
12	rs11109548	0	99014649	G	A
12	rs137978254	0	99014837	C	A
12	rs149496647	0	99014858	T	C
12	rs57591670	0	99015301	C	T
12	rs7138837	0	99015621	T	C
12	rs147529834	0	99015630	C	T
12	rs147350967	0	99015744	C	T
12	rs116870408	0	99016461	A	T
12	rs58666099	0	99016848	C	T
12	rs11109549	0	99017118	T	C
12	rs2372395	0	99017720	A	G
12	rs7310804	0	99019058	A	G
12	rs7962649	0	99019430	T	C
12	rs1055656	0	99019469	T	C
12	rs17028572	0	99019630	G	A
12	rs61756485	0	99020125	T	C
12	rs11109551	0	99020928	G	T
12	rs150843635	0	99021459	G	A
12	rs111386199	0	99021598	A	T
12	rs4762501	0	99022400	T	A
12	rs7978134	0	99022974	T	C
12	rs4564386	0	99023846	G	A
12	rs7958706	0	99025696	T	C
12	rs142883114	0	99025883	C	T
12	rs34050435	0	99025911	C	T
12	rs78254048	0	99026625	G	A
12	rs3847874	0	99027045	T	A
12	rs10860355	0	99027268	C	T
12	rs112277644	0	99027363	T	C
12	rs117108984	0	99027439	C	T
12	rs147592505	0	99027447	C	G
12	rs10732662	0	99027475	C	G
12	rs12371097	0	99029299	A	G
12	rs17460208	0	99029879	C	A
12	rs17460229	0	99030637	C	A
12	rs12815244	0	99030698	A	G
12	rs12821083	0	99031051	G	T
12	rs79463079	0	99031164	A	T
12	rs147576493	0	99031358	T	C
12	rs2372394	0	99032580	C	T
12	rs79683551	0	99032978	C	G
12	rs77914039	0	99033050	G	A
12	rs74588504	0	99033660	A	C
12	rs76667914	0	99033730	C	T
12	rs34555661	0	99034042	G	A
12	rs35396543	0	99034489	T	C
12	rs73140502	0	99034869	A	G
12	rs77331997	0	99035199	T	C
12	rs77976381	0	99035624	G	A
12	rs7965771	0	99035913	G	C
12	rs148951595	0	99036479	A	T
12	rs143692734	0	99036808	G	A
12	rs79512170	0	99038495	G	A
12	rs2289315	0	99038549	G	A
12	rs76396995	0	99038881	T	A
12	rs183650301	0	99038943	C	G
12	rs74619561	0	99039183	G	A
12	rs2118851	0	99039326	C	G
12	rs2118852	0	99039467	G	T
12	rs113987233	0	99039784	A	G
12	rs7303489	0	99041905	G	C
12	rs2278361	0	99043207	A	G
12	rs10860356	0	99043683	A	T
12	rs75666371	0	99043935	C	T
12	rs11109557	0	99044157	G	A
12	rs2288739	0	99044763	C	T
12	rs34144325	0	99044920	C	T
12	rs2288737	0	99045560	C	T
12	rs10082736	0	99046194	G	A
12	rs117466473	0	99046413	A	T
12	rs10777940	0	99046527	T	C
12	rs77296419	0	99046768	C	G
12	rs78771907	0	99047714	T	C
12	rs79089398	0	99047892	A	G
12	rs12369297	0	99050071	A	T
12	rs56947674	0	99050154	C	G
12	rs60201657	0	99050155	A	G
12	rs7315397	0	99050366	A	G
12	rs117974213	0	99051184	G	C
12	rs60521401	0	99051374	A	T
12	rs76371171	0	99052417	G	A
12	rs78892251	0	99052634	A	C
12	rs73374765	0	99055199	G	A
12	rs75766418	0	99055427	A	G
12	rs73374767	0	99055672	C	T
12	rs73374768	0	99055679	C	T
12	rs11109561	0	99056086	G	A
12	rs10745833	0	99056125	T	A
12	rs12581724	0	99056852	T	C
12	rs12581734	0	99056921	T	C
12	rs74747398	0	99057314	C	T
12	rs2372445	0	99059023	T	C
12	rs145742976	0	99059127	C	T
12	rs7965985	0	99059137	C	T
12	rs117069060	0	99059689	G	A
12	rs11109564	0	99059900	A	G
12	rs76116877	0	99060231	A	G
12	rs10745834	0	99060350	A	G
12	rs11109565	0	99060813	G	A
12	rs4762502	0	99060975	G	A
12	rs34873465	0	99061275	T	C
12	rs12580228	0	99061906	C	T
12	rs2288732	0	99062678	A	G
12	rs2288731	0	99063843	C	T
12	rs11109568	0	99064332	G	C
12	rs142752734	0	99066235	G	A
12	rs2288730	0	99066514	A	C
12	rs12099604	0	99067194	A	G
12	rs2288729	0	99067590	G	A
12	rs150188379	0	99070234	G	A
12	rs7298561	0	99070843	A	G
12	rs3815997	0	99071023	T	C
12	rs17028590	0	99071681	A	G
12	rs78031307	0	99072081	G	A
12	rs7303874	0	99072233	G	A
12	rs74475256	0	99072574	T	C
12	rs12813112	0	99072651	G	A
12	rs12582317	0	99072859	C	G
12	rs7307338	0	99072874	A	G
12	rs12578662	0	99073022	T	C
12	rs74472032	0	99073632	C	T
12	rs11837552	0	99073817	C	T
12	rs7313090	0	99074772	G	A
12	rs1439123	0	99076316	A	G
12	rs1439122	0	99076507	T	C
12	rs4319556	0	99076586	A	G
12	rs76302028	0	99076594	T	C
12	rs7311426	0	99077743	T	G
12	rs17227584	0	99078669	T	C
12	rs2840025	0	99078889	T	C
12	rs77001512	0	99079950	T	G
12	rs17028605	0	99080320	C	T
12	rs10860358	0	99080868	T	C
12	rs146140531	0	99081038	G	A
12	rs148808800	0	99081075	G	A
12	rs2288728	0	99082495	A	T
12	rs73142310	0	99082853	G	A
12	rs73142311	0	99082898	A	T
12	rs117629149	0	99082977	C	T
12	rs2288727	0	99083799	A	T
12	rs919699	0	99084326	A	G
12	rs2288726	0	99084387	C	A
12	rs2288725	0	99085026	C	A
12	rs2288724	0	99085027	C	A
12	rs117101956	0	99086208	A	C
12	rs79053765	0	99086423	A	G
12	rs117751447	0	99086597	T	C
12	rs2888315	0	99087461	G	A
12	rs4609647	0	99087610	T	C
12	rs6538879	0	99088094	A	G
12	rs12370618	0	99088223	A	T
12	rs113613007	0	99088865	C	G
12	rs143020660	0	99088867	G	A
12	rs12368223	0	99090130	C	A
12	rs74842747	0	99090414	C	A
12	rs80188674	0	99091195	G	A
12	rs2288723	0	99091339	C	T
12	rs1007573	0	99092621	A	G
12	rs76211385	0	99092837	A	G
12	rs17815365	0	99093013	A	G
12	rs12426636	0	99094106	T	G
12	rs2288721	0	99094484	A	G
12	rs10777943	0	99094782	T	C
12	rs10745836	0	99095175	A	G
12	rs75126458	0	99095448	A	G
12	rs117452856	0	99095524	G	T
12	rs192224878	0	99095862	G	A
12	rs7980303	0	99095891	T	C
12	rs146524415	0	99095969	G	A
12	rs149073415	0	99096014	T	C
12	rs17041383	0	99096207	T	C
12	rs188905358	0	99096377	C	T
12	rs2288720	0	99097470	G	A
12	rs77424512	0	99098224	C	T
12	rs2288718	0	99098924	C	G
12	rs7299536	0	99101410	G	A
12	rs7315547	0	99101441	T	C
12	rs11831003	0	99101457	A	G
12	rs141949581	0	99101982	C	T
12	rs75190853	0	99103245	G	A
12	rs118005084	0	99103310	T	C
12	rs2288717	0	99103776	C	T
12	rs2288716	0	99104421	T	C
12	rs3782558	0	99105793	C	G
12	rs77391446	0	99106340	C	T
12	rs11109576	0	99106367	C	T
12	rs2288715	0	99106442	A	G
12	rs118043459	0	99107508	A	G
12	rs117808368	0	99107521	T	A
12	rs61932043	0	99107731	T	C
12	rs2288714	0	99108288	A	G
12	rs141477813	0	99109012	G	T
12	rs2288713	0	99109423	A	C
12	rs77103840	0	99110060	C	G
12	rs7314932	0	99110201	A	G
12	rs10860359	0	99110447	T	C
12	rs56115813	0	99110693	G	A
12	rs4762504	0	99112080	G	A
12	rs12581119	0	99112323	A	G
12	rs2060175	0	99113558	C	T
12	rs4762505	0	99114292	C	A
12	rs138996945	0	99114638	A	G
12	rs10437887	0	99114879	G	A
12	rs10437888	0	99115219	G	A
12	rs12368451	0	99115661	G	A
12	rs12368428	0	99115668	C	G
12	rs74630492	0	99116490	A	G
12	rs11109582	0	99116919	A	G
12	rs2304006	0	99119340	G	A
12	rs1866477	0	99119833	T	G
12	rs1439124	0	99120070	T	G
12	rs6538880	0	99121548	G	A
12	rs141735706	0	99121563	A	C
12	rs7304836	0	99121748	T	A
12	rs10431447	0	99122324	G	C
12	rs3825264	0	99124740	G	A
12	rs61932057	0	99124909	G	C
12	rs3782560	0	99124912	C	T
12	rs12829605	0	99127431	T	G
12	rs139964896	0	99127759	T	C
12	rs73142318	0	99128357	G	A
12	rs140352209	0	99129197	T	C
12	rs10860361	0	99129497	G	A
12	rs12581708	0	99129622	A	G
12	rs113938634	0	99129872	G	A
12	rs77608491	0	99130059	G	C
12	rs57171434	0	99130345	A	T
12	rs117073557	0	99130522	C	T
12	rs12303961	0	99130660	G	A
12	rs73142320	0	99131493	C	T
12	rs17028658	0	99132112	T	C
12	rs74841300	0	99134324	A	G
12	rs10860362	0	99134366	A	G
12	rs4762507	0	99135638	C	T
12	rs3847876	0	99136198	A	T
12	rs78980509	0	99137338	C	T
12	rs7968661	0	99137384	A	G
12	rs76399902	0	99138143	T	C
12	rs57332865	0	99138768	G	A
12	rs117898822	0	99139021	T	G
12	rs61932058	0	99139559	G	T
12	rs61932059	0	99140916	G	A
12	rs73149018	0	99141008	A	G
12	rs73149019	0	99141017	A	T
12	rs61933560	0	99141821	T	A
12	rs77778079	0	99141897	G	C
12	rs74998807	0	99144003	G	A
12	rs7311164	0	99144247	G	A
12	rs7310962	0	99144283	C	A
12	rs139545567	0	99144357	G	A
12	rs4472982	0	99144410	G	A
12	rs115802163	0	99144737	G	A
12	rs116223890	0	99144738	C	A
12	rs77210491	0	99145357	G	A
12	rs73149021	0	99145547	G	A
12	rs11610211	0	99145795	T	C
12	rs117860854	0	99146024	C	A
12	rs7134519	0	99146587	A	G
12	rs11610744	0	99146595	T	C
12	rs3847879	0	99146756	C	T
12	rs73149022	0	99147045	C	G
12	rs4762508	0	99147201	C	T
12	rs7974351	0	99147343	T	C
12	rs11109586	0	99147841	C	T
12	rs17815383	0	99148442	A	C
12	rs10860363	0	99148667	T	C
12	rs75906529	0	99149046	G	A
12	rs61933561	0	99149394	G	A
12	rs11109587	0	99150577	C	T
12	rs187954317	0	99150663	G	A
12	rs80128349	0	99151192	C	T
12	rs78407436	0	99151215	C	A
12	rs7954349	0	99151332	G	C
12	rs61933563	0	99151389	G	A
12	rs61933564	0	99151576	A	G
12	rs34105601	0	99151826	C	T
12	rs116710109	0	99152413	T	C
12	rs17815396	0	99152886	T	C
12	rs74844730	0	99153032	T	C
12	rs76916173	0	99153582	A	C
12	rs7313251	0	99153736	T	C
12	rs77732302	0	99153873	G	A
12	rs7300416	0	99153902	G	A
12	rs17028668	0	99154010	A	G
12	rs10860364	0	99155147	C	T
12	rs4762509	0	99156303	T	C
12	rs11109592	0	99157444	A	G
12	rs1862022	0	99157523	T	C
12	rs34860642	0	99157805	C	T
12	rs4331156	0	99157916	T	C
12	rs4636718	0	99157917	G	A
12	rs142364225	0	99158289	A	G
12	rs11109593	0	99158371	C	T
12	rs77167866	0	99158432	C	T
12	rs11611528	0	99158501	T	C
12	rs11109594	0	99158587	C	T
12	rs10777944	0	99158757	C	A
12	rs61933567	0	99158886	C	T
12	rs7299294	0	99159256	A	G
12	rs151290663	0	99159443	G	T
12	rs6538884	0	99159607	T	C
12	rs12812887	0	99159849	T	G
12	rs61933568	0	99160014	A	G
12	rs78531550	0	99160457	G	A
12	rs7135140	0	99160676	T	C
12	rs78070393	0	99160961	T	C
12	rs78893670	0	99161969	A	G
12	rs12370809	0	99162328	T	C
12	rs113499825	0	99162339	G	C
12	rs12369108	0	99162662	G	C
12	rs10492279	0	99163022	C	G
12	rs12229507	0	99163194	G	A
12	rs11109595	0	99163271	T	C
12	rs199785874	0	99163431	C	A
12	rs12309594	0	99163666	C	G
12	rs10860366	0	99163991	G	C
12	rs61933569	0	99164234	C	G
12	rs11109596	0	99164614	A	G
12	rs61933570	0	99165884	T	A
12	rs918307	0	99165990	T	C
12	rs150901978	0	99166260	T	C
12	rs1874877	0	99166308	T	C
12	rs2287574	0	99166805	G	T
12	rs117864460	0	99167278	G	A
12	rs1353771	0	99168312	T	G
12	rs76795784	0	99168460	G	C
12	rs77479014	0	99168507	C	T
12	rs75363015	0	99169076	A	G
12	rs35018642	0	99169169	C	G
12	rs7135051	0	99169588	G	A
12	rs35263167	0	99169649	C	G
12	rs12815614	0	99169676	T	C
12	rs1541627	0	99169690	A	G
12	rs1541626	0	99169815	C	A
12	rs61577963	0	99169893	T	C
12	rs76032877	0	99170194	G	C
12	rs918306	0	99170272	T	C
12	rs111510825	0	99170409	G	C
12	rs35274249	0	99170506	G	T
12	rs73149040	0	99170843	T	C
12	rs10860367	0	99170851	G	A
12	rs116428751	0	99170935	C	T
12	rs79232389	0	99171092	A	T
12	rs10777945	0	99171274	C	G
12	rs10777946	0	99171305	C	T
12	rs77811596	0	99171904	A	G
12	rs35187145	0	99172819	T	C
12	rs17028676	0	99173415	A	G
12	rs11109600	0	99173743	C	T
12	rs11109601	0	99174032	T	C
12	rs11109602	0	99175649	G	C
12	rs139669419	0	99175665	A	G
12	rs79831132	0	99175752	G	A
12	rs7954506	0	99175840	A	G
12	rs117139271	0	99176161	A	T
12	rs11109603	0	99176840	C	A
12	rs79613664	0	99176855	C	T
12	rs56199185	0	99177268	T	C
12	rs11109604	0	99177369	T	C
12	rs4762212	0	99177965	T	C
12	rs77767712	0	99178299	G	A
12	rs6538885	0	99178340	T	A
12	rs4762213	0	99178368	T	C
12	rs143283619	0	99178996	C	T
12	rs59780153	0	99179081	C	G
12	rs115864188	0	99179515	C	A
12	rs2032766	0	99179534	C	T
12	rs76730620	0	99181357	A	C
12	rs10860368	0	99181424	G	A
12	rs10745837	0	99181651	C	T
12	rs4762511	0	99182260	T	C
12	rs75620838	0	99182821	G	A
12	rs10860369	0	99182822	T	C
12	rs12424425	0	99183311	T	A
12	rs73380422	0	99184017	C	T
12	rs7300348	0	99184174	A	G
12	rs7300980	0	99184532	C	T
12	rs11109607	0	99184850	C	T
12	rs11109608	0	99184909	G	A
12	rs12425144	0	99185190	T	C
12	rs10860370	0	99185378	G	A
12	rs79335587	0	99185737	T	C
12	rs77292577	0	99186278	T	C
12	rs74680871	0	99186428	T	C
12	rs73149056	0	99188418	C	G
12	rs1813801	0	99188822	C	T
12	rs7315399	0	99189195	T	G
12	rs11612058	0	99189292	T	C
12	rs112804197	0	99189415	A	G
12	rs4762512	0	99189714	G	T
12	rs76731799	0	99189877	T	C
12	rs2036225	0	99190372	C	T
12	rs149839069	0	99190491	T	G
12	rs12426338	0	99190716	A	C
12	rs2372446	0	99192396	C	G
12	rs35070158	0	99193496	G	A
12	rs57913971	0	99193569	C	T
12	rs11614382	0	99193704	T	C
12	rs721799	0	99194314	C	A
12	rs721798	0	99194403	A	G
12	rs2302893	0	99194468	A	G
12	rs144390312	0	99195516	C	T
12	rs77645874	0	99195789	A	C
12	rs1477237	0	99195798	G	A
12	rs10492278	0	99196601	T	A
12	rs10492277	0	99197003	C	T
12	rs10492276	0	99197032	G	C
12	rs10492275	0	99198074	T	C
12	rs17227683	0	99198328	G	A
12	rs115000256	0	99198692	C	A
12	rs169306	0	99198753	G	C
12	rs201430	0	99199198	T	C
12	rs139102842	0	99199896	C	T
12	rs17028701	0	99200282	T	C
12	rs11109613	0	99201225	G	T
12	rs200785	0	99202494	T	C
12	rs17028703	0	99203104	C	T
12	rs117626104	0	99204587	A	G
12	rs7311005	0	99204594	A	G
12	rs80135418	0	99205448	C	T
12	rs936208	0	99205713	C	T
12	rs17227697	0	99205826	T	C
12	rs34325415	0	99206110	T	C
12	rs140351612	0	99206497	A	G
12	rs145309867	0	99206540	T	C
12	rs61933595	0	99206718	G	C
12	rs115576323	0	99206744	C	T
12	rs113090685	0	99207698	A	G
12	rs144029263	0	99207787	T	C
12	rs10860371	0	99207888	C	A
12	rs12422546	0	99208000	T	C
12	rs169305	0	99208993	G	A
12	rs79717443	0	99209122	T	A
12	rs75432971	0	99209152	C	G
12	rs201428	0	99209435	T	C
12	rs77755520	0	99209604	T	C
12	rs201427	0	99209623	G	T
12	rs201426	0	99209673	C	G
12	rs56364350	0	99209747	T	A
12	rs201425	0	99210546	C	T
12	rs11109615	0	99210851	T	G
12	rs115281113	0	99211796	C	T
12	rs36121812	0	99212934	T	C
12	rs76370583	0	99213128	C	T
12	rs59788357	0	99213679	G	A
12	rs114771	0	99213934	C	T
12	rs114772	0	99213990	A	G
12	rs149570977	0	99215165	C	A
12	rs4762514	0	99215205	A	C
12	rs116106048	0	99215379	C	T
12	rs201424	0	99215488	T	C
12	rs35538594	0	99215631	C	T
12	rs12368274	0	99215671	C	T
12	rs79986220	0	99215948	A	G
12	rs73149060	0	99216036	G	A
12	rs11837133	0	99216100	A	G
12	rs151178654	0	99216483	G	A
12	rs201423	0	99217451	G	C
12	rs79546802	0	99218072	G	T
12	rs201422	0	99218204	A	G
12	rs201421	0	99218243	G	T
12	rs715324	0	99219010	G	C
12	rs79548886	0	99219213	T	G
12	rs7960581	0	99219736	T	G
12	rs17815467	0	99220195	A	G
12	rs201419	0	99220284	C	T
12	rs79494756	0	99221908	A	G
12	rs75025886	0	99223905	G	C
12	rs74967466	0	99223926	G	C
12	rs7299162	0	99224060	C	T
12	rs1961674	0	99224701	T	C
12	rs1961675	0	99224806	T	A
12	rs1961676	0	99224819	G	A
12	rs149016910	0	99225447	T	C
12	rs11109618	0	99225623	G	A
12	rs116427218	0	99226577	T	C
12	rs74487656	0	99226661	T	C
12	rs10860373	0	99227154	T	C
12	rs79091816	0	99227164	A	G
12	rs61933597	0	99227248	T	A
12	rs117393172	0	99227378	A	G
12	rs60325560	0	99227647	A	C
12	rs138153943	0	99227777	G	A
12	rs77495967	0	99227784	T	C
12	rs75317708	0	99228096	T	A
12	rs201404	0	99228325	T	C
12	rs7310604	0	99228697	T	C
12	rs7298247	0	99229140	G	A
12	rs11109619	0	99229202	C	T
12	rs7314395	0	99229220	T	C
12	rs77038878	0	99229224	T	C
12	rs11109620	0	99229552	G	A
12	rs17028726	0	99229979	T	C
12	rs201403	0	99230509	G	A
12	rs7303198	0	99230554	G	A
12	rs7303217	0	99230594	G	A
12	rs2198796	0	99230685	T	C
12	rs59950449	0	99230871	A	G
12	rs61933598	0	99231772	C	T
12	rs7975495	0	99232141	A	G
12	rs201402	0	99232191	G	A
12	rs11109621	0	99232325	G	A
12	rs7962634	0	99232420	T	G
12	rs10860374	0	99233202	A	T
12	rs201401	0	99233282	T	C
12	rs117095544	0	99233430	G	A
12	rs10492273	0	99233753	G	A
12	rs11109622	0	99234273	G	A
12	rs201400	0	99234300	G	A
12	rs201399	0	99234889	C	G
12	rs201398	0	99234909	A	G
12	rs201397	0	99235354	A	G
12	rs201396	0	99235494	C	T
12	rs201395	0	99235639	A	G
12	rs201394	0	99235957	G	A
12	rs7314622	0	99236650	T	C
12	rs201393	0	99238302	G	A
12	rs11109623	0	99238481	G	C
12	rs77996039	0	99238561	T	C
12	rs201392	0	99239131	A	T
12	rs73380458	0	99239167	G	A
12	rs3847881	0	99239255	G	A
12	rs150639562	0	99240131	T	C
12	rs78797215	0	99240405	T	A
12	rs201390	0	99240473	A	G
12	rs55711541	0	99240559	A	C
12	rs169302	0	99240835	A	G
12	rs12824689	0	99241051	G	A
12	rs76014361	0	99241093	C	T
12	rs201369	0	99241320	A	G
12	rs175637	0	99241581	T	C
12	rs169297	0	99241597	C	G
12	rs201368	0	99241693	G	C
12	rs201367	0	99241856	C	T
12	rs12230719	0	99242376	G	A
12	rs201366	0	99242482	G	A
12	rs3741812	0	99242619	C	T
12	rs11109627	0	99243042	C	T
12	rs201365	0	99243181	A	T
12	rs10777948	0	99243892	C	A
12	rs169296	0	99244049	A	G
12	rs58046025	0	99244159	T	C
12	rs169295	0	99244328	C	A
12	rs61933618	0	99244348	C	T
12	rs61933619	0	99244466	C	T
12	rs201363	0	99244826	T	C
12	rs12828909	0	99245051	T	C
12	rs79978254	0	99245131	G	A
12	rs201362	0	99246546	A	T
12	rs61933620	0	99246683	A	C
12	rs74664522	0	99247384	G	A
12	rs200784	0	99248125	T	C
12	rs7973370	0	99249311	G	A
12	rs76286896	0	99249616	G	T
12	rs556064	0	99249905	T	C
12	rs12227749	0	99249996	T	C
12	rs61933621	0	99250537	G	C
12	rs61933622	0	99250648	G	A
12	rs524857	0	99251002	C	T
12	rs524002	0	99251074	G	C
12	rs17227744	0	99251264	T	G
12	rs649205	0	99251524	T	C
12	rs7303031	0	99251604	T	C
12	rs572398	0	99251824	C	T
12	rs116851346	0	99252158	G	A
12	rs73139163	0	99252360	C	T
12	rs78431886	0	99252424	G	A
12	rs4762516	0	99252874	C	G
12	rs7960522	0	99252961	C	T
12	rs17815510	0	99253301	G	C
12	rs7961570	0	99253713	G	A
12	rs55960430	0	99254040	C	A
12	rs9645788	0	99254071	G	A
12	rs10777949	0	99254187	G	A
12	rs10777950	0	99254380	C	T
12	rs149858	0	99254398	C	T
12	rs149454	0	99254503	G	T
12	rs12227960	0	99254635	G	A
12	rs11109631	0	99255220	C	G
12	rs79944266	0	99255763	T	A
12	rs148336823	0	99256305	C	T
12	rs11109632	0	99256586	T	C
12	rs4762517	0	99256895	T	C
12	rs7963120	0	99256954	T	C
12	rs201389	0	99257643	C	G
12	rs116936089	0	99257741	T	C
12	rs17028852	0	99257788	G	T
12	rs71462252	0	99258044	C	T
12	rs2287573	0	99258356	G	A
12	rs7310600	0	99258774	T	C
12	rs35294565	0	99259006	G	C
12	rs201388	0	99259371	A	G
12	rs201387	0	99259425	G	A
12	rs61933624	0	99259608	A	G
12	rs201386	0	99259774	T	A
12	rs117849599	0	99260182	G	A
12	rs201385	0	99260927	C	A
12	rs175638	0	99261043	A	C
12	rs169301	0	99261072	T	G
12	rs169300	0	99261095	C	T
12	rs11109635	0	99261311	A	G
12	rs11109636	0	99261330	T	C
12	rs61480121	0	99261467	C	T
12	rs201384	0	99261495	T	C
12	rs61933625	0	99261890	G	T
12	rs169298	0	99262339	G	T
12	rs201370	0	99262556	G	A
12	rs201371	0	99262677	C	G
12	rs41451645	0	99262790	G	C
12	rs7965913	0	99262947	T	C
12	rs75313057	0	99262948	G	C
12	rs169299	0	99263028	C	T
12	rs201372	0	99263338	C	T
12	rs200786	0	99264114	T	C
12	rs73139165	0	99264730	T	C
12	rs200787	0	99264731	G	T
12	rs11612675	0	99264754	C	T
12	rs11109639	0	99264805	T	C
12	rs61933627	0	99265034	T	C
12	rs10492272	0	99265148	C	A
12	rs78110477	0	99265151	C	T
12	rs77369322	0	99265479	T	A
12	rs10492271	0	99265590	C	T
12	rs200788	0	99265706	C	T
12	rs200789	0	99265981	A	G
12	rs61933628	0	99266022	A	T
12	rs113922958	0	99266055	G	A
12	rs10860376	0	99266095	T	C
12	rs201376	0	99266308	A	C
12	rs4140777	0	99266716	T	C
12	rs200790	0	99267083	C	T
12	rs759764	0	99267566	T	C
12	rs73139168	0	99267757	G	T
12	rs61933630	0	99267926	A	G
12	rs201378	0	99269118	A	C
12	rs117140524	0	99269142	A	G
12	rs201379	0	99269268	G	A
12	rs11109642	0	99270619	A	G
12	rs74351816	0	99270819	T	C
12	rs11109643	0	99271173	T	C
12	rs175639	0	99271179	G	A
12	rs11109644	0	99271310	T	C
12	rs4762518	0	99271411	C	T
12	rs189929	0	99272245	C	T
12	rs7301196	0	99272578	C	T
12	rs3759213	0	99273590	T	A
12	rs10492270	0	99273975	C	T
12	rs73139171	0	99274250	T	C
12	rs56121396	0	99274315	C	T
12	rs149849	0	99274401	C	T
12	rs11109645	0	99274540	C	T
12	rs11109646	0	99275209	T	A
12	rs149848	0	99276638	C	T
12	rs36040804	0	99276717	C	G
12	rs11109647	0	99277667	T	G
12	rs201418	0	99277908	A	G
12	rs11109648	0	99278022	T	A
12	rs4312109	0	99278681	C	G
12	rs12297743	0	99278786	T	C
12	rs11109650	0	99278931	T	C
12	rs149859	0	99279126	C	G
12	rs4762215	0	99279951	C	T
12	rs61932188	0	99280027	C	T
12	rs67371155	0	99280122	T	C
12	rs77088482	0	99280384	C	T
12	rs11109651	0	99281351	T	C
12	rs11109652	0	99281591	G	A
12	rs117785369	0	99281637	G	A
12	rs7135384	0	99281956	C	T
12	rs60724671	0	99282036	T	C
12	rs11612747	0	99282086	A	G
12	rs76204063	0	99282550	C	T
12	rs1549102	0	99282746	A	C
12	rs7975533	0	99283137	T	A
12	rs75747114	0	99283472	T	C
12	rs141559555	0	99283636	T	C
12	rs10492269	0	99283865	T	C
12	rs201417	0	99284955	T	A
12	rs201416	0	99284989	C	T
12	rs201415	0	99285010	A	G
12	rs11612612	0	99285293	T	C
12	rs61932189	0	99285955	T	C
12	rs11109655	0	99286617	T	C
12	rs67903060	0	99286820	A	G
12	rs149850	0	99287409	C	T
12	rs182131	0	99288867	G	C
12	rs11609751	0	99289383	C	T
12	rs200782	0	99289541	T	A
12	rs200783	0	99289594	C	A
12	rs75142458	0	99290046	T	C
12	rs201412	0	99290313	T	C
12	rs73382415	0	99290571	A	G
12	rs10444507	0	99290787	A	G
12	rs547325	0	99292360	T	C
12	rs142696848	0	99293241	G	T
12	rs73139178	0	99293433	C	A
12	rs4762523	0	99294499	G	A
12	rs11109659	0	99294555	A	C
12	rs185684	0	99294975	A	G
12	rs76463989	0	99295353	T	A
12	rs201411	0	99295368	C	T
12	rs11109660	0	99295708	C	G
12	rs4762524	0	99297006	C	A
12	rs139905862	0	99298396	G	A
12	rs11109661	0	99298998	T	A
12	rs10860379	0	99299117	G	A
12	rs703699	0	99299274	G	A
12	rs150923642	0	99299316	G	T
12	rs11109662	0	99300203	C	T
12	rs1456234	0	99300310	G	A
12	rs201410	0	99300340	A	G
12	rs11109663	0	99301163	G	A
12	rs12425690	0	99301292	G	A
12	rs10860380	0	99301778	C	T
12	rs169304	0	99301859	T	C
12	rs11608709	0	99302859	T	G
12	rs7969467	0	99302891	C	T
12	rs11109664	0	99303202	G	A
12	rs79545257	0	99304144	T	A
12	rs201409	0	99304302	C	T
12	rs1477236	0	99304329	T	A
12	rs201408	0	99304404	T	G
12	rs1808352	0	99304547	T	C
12	rs117020494	0	99305696	G	A
12	rs201407	0	99305987	T	C
12	rs142424173	0	99307337	A	C
12	rs146850210	0	99307434	C	T
12	rs78745451	0	99307553	G	A
12	rs74239097	0	99307700	C	T
12	rs11609031	0	99307725	G	A
12	rs73382423	0	99308046	T	G
12	rs200791	0	99308282	A	G
12	rs4762525	0	99308614	A	G
12	rs4762526	0	99308619	A	C
12	rs169303	0	99308770	T	C
12	rs11109667	0	99308843	C	A
12	rs189925	0	99308962	C	T
12	rs200792	0	99309183	A	G
12	rs35556192	0	99309208	C	T
12	rs12319119	0	99309321	G	A
12	rs10860381	0	99309750	G	A
12	rs80266151	0	99310460	C	G
12	rs117362401	0	99310898	C	T
12	rs17028891	0	99311336	C	T
12	rs112360286	0	99311342	G	A
12	rs149851	0	99311387	T	C
12	rs12367981	0	99311617	T	G
12	rs117435904	0	99312203	T	A
12	rs12368438	0	99312314	T	A
12	rs200793	0	99312520	T	C
12	rs2168460	0	99312808	G	C
12	rs201382	0	99313031	T	A
12	rs11109669	0	99313419	A	G
12	rs76419846	0	99313581	G	A
12	rs11109670	0	99314201	C	T
12	rs11109671	0	99314231	C	A
12	rs113532551	0	99314234	A	C
12	rs17028903	0	99315468	T	C
12	rs11109672	0	99315850	G	A
12	rs61932191	0	99316225	T	C
12	rs77049708	0	99317397	G	A
12	rs11109673	0	99317912	C	T
12	rs1993730	0	99317986	A	C
12	rs12811901	0	99318205	T	G
12	rs7975323	0	99319821	A	G
12	rs201381	0	99320207	A	G
12	rs79343833	0	99321257	T	G
12	rs201380	0	99321471	A	G
12	rs137895637	0	99321883	G	C
12	rs2544100	0	99322000	G	A
12	rs12368304	0	99322138	T	C
12	rs641985	0	99322606	C	T
12	rs11109676	0	99322633	G	T
12	rs1598544	0	99322722	T	C
12	rs7959428	0	99322859	G	A
12	rs659321	0	99323837	A	G
12	rs7301791	0	99324868	A	C
12	rs648763	0	99325211	A	C
12	rs12371333	0	99325731	A	G
12	rs621284	0	99326756	T	G
12	rs79493669	0	99327755	T	C
12	rs7138024	0	99328536	C	T
12	rs583318	0	99328936	G	A
12	rs60059681	0	99329622	G	A
12	rs10860382	0	99330266	G	A
12	rs2045686	0	99330388	A	C
12	rs77052012	0	99330530	A	G
12	rs71462255	0	99331105	G	A
12	rs17028908	0	99331119	G	A
12	rs78276631	0	99331364	A	C
12	rs111858782	0	99331745	C	T
12	rs12313609	0	99332599	T	C
12	rs539977	0	99333217	C	T
12	rs1814566	0	99334383	G	C
12	rs483610	0	99334529	C	T
12	rs111964769	0	99334785	T	C
12	rs112082377	0	99335742	C	T
12	rs113136248	0	99335836	T	C
12	rs517636	0	99335944	A	G
12	rs11109678	0	99335996	G	T
12	rs71440824	0	99337033	C	T
12	rs550814	0	99337136	T	A
12	rs78949037	0	99337193	T	C
12	rs616804	0	99338344	T	G
12	rs117376610	0	99339855	C	A
12	rs61932194	0	99340094	C	T
12	rs17460744	0	99340167	G	A
12	rs180969783	0	99341341	T	C
12	rs138670008	0	99342420	G	C
12	rs140106220	0	99342859	T	C
12	rs79250907	0	99342877	C	T
12	rs6538888	0	99343883	G	A
12	rs150068139	0	99343891	G	A
12	rs77056082	0	99344010	C	T
12	rs60824071	0	99344532	C	T
12	rs4762529	0	99345061	G	C
12	rs12307343	0	99345137	A	G
12	rs71462257	0	99346047	T	C
12	rs73139189	0	99346481	A	G
12	rs73382455	0	99347718	G	T
12	rs117192201	0	99348379	T	C
12	rs1403503	0	99348513	T	A
12	rs1357456	0	99349090	C	A
12	rs2103070	0	99349381	C	G
12	rs11109681	0	99349542	G	A
12	rs7972603	0	99349757	G	A
12	rs4536282	0	99349828	G	A
12	rs117778293	0	99350387	T	A
12	rs1403504	0	99350603	A	G
12	rs1403505	0	99350636	C	G
12	rs1403506	0	99350700	T	C
12	rs9971780	0	99351017	A	T
12	rs1403507	0	99351795	A	G
12	rs7139028	0	99353283	G	T
12	rs78808916	0	99353904	T	C
12	rs7963048	0	99353972	A	T
12	rs61932195	0	99354078	A	T
12	rs113222349	0	99354511	T	A
12	rs2888300	0	99355798	A	G
12	rs187273655	0	99356665	C	T
12	rs12580031	0	99357251	C	T
12	rs56935245	0	99358274	C	G
12	rs117980888	0	99358784	G	A
12	rs1523098	0	99361957	G	A
12	rs12319594	0	99362238	A	G
12	rs17460772	0	99362408	T	G
12	rs61932197	0	99362581	C	G
12	rs61932198	0	99362606	A	C
12	rs61932199	0	99362704	T	C
12	rs60317458	0	99363333	C	T
12	rs11109688	0	99363372	C	T
12	rs11109689	0	99363482	C	T
12	rs12315468	0	99363589	T	C
12	rs10507103	0	99363642	T	C
12	rs12309850	0	99363910	C	G
12	rs17028933	0	99364105	A	G
12	rs952198	0	99364448	G	A
12	rs1916281	0	99364450	G	A
12	rs12310252	0	99364647	C	T
12	rs11109690	0	99364731	C	T
12	rs17028943	0	99365286	C	T
12	rs17363636	0	99365419	T	C
12	rs17028946	0	99365563	T	C
12	rs10507104	0	99365596	G	A
12	rs61932222	0	99365798	T	C
12	rs12300135	0	99365895	A	G
12	rs61932223	0	99365950	T	A
12	rs61932224	0	99365973	C	A
12	rs12300206	0	99366007	A	G
12	rs10160949	0	99366227	A	G
12	rs12314084	0	99366430	G	A
12	rs12314199	0	99366635	G	A
12	rs183620827	0	99366923	T	C
12	rs56296716	0	99367128	G	A
12	rs56225414	0	99367226	G	C
12	rs61932228	0	99367680	A	G
12	rs1554547	0	99368148	C	T
12	rs1554546	0	99368191	T	C
12	rs61932229	0	99368444	A	G
12	rs73140903	0	99368473	A	T
12	rs61932230	0	99368479	G	A
12	rs56059759	0	99368679	A	C
12	rs74999867	0	99368765	A	T
12	rs111065533	0	99368924	C	T
12	rs117359677	0	99368952	C	A
12	rs138726040	0	99369275	G	A
12	rs73140904	0	99369426	G	T
12	rs7952964	0	99369446	A	G
12	rs55958542	0	99370005	G	C
12	rs113472471	0	99371761	A	C
12	rs190246430	0	99373036	C	T
12	rs12297446	0	99373367	T	C
12	rs113723465	0	99373400	C	T
12	rs145588954	0	99374279	C	T
12	rs117593135	0	99375539	C	T
12	rs61932232	0	99375775	C	T
12	rs4762531	0	99376070	C	T
12	rs4762532	0	99376463	A	G
12	rs1523097	0	99377640	A	G
12	rs7967579	0	99378016	G	C
12	rs12297479	0	99382545	C	T
12	rs10128795	0	99383071	G	A
12	rs11109693	0	99384986	A	G
12	rs73140907	0	99385631	C	T
12	rs12578561	0	99387853	G	A
12	rs117003368	0	99388667	C	G
12	rs118050391	0	99390974	A	C
12	rs7295102	0	99392168	T	G
12	rs7965027	0	99393368	T	C
12	rs79962711	0	99393547	G	A
12	rs74467829	0	99393561	G	A
12	rs117483006	0	99395144	C	T
12	rs151158089	0	99395507	A	G
12	rs140197168	0	99395567	C	A
12	rs118176734	0	99396067	G	A
12	rs117171573	0	99397749	G	A
12	rs113301127	0	99397896	G	T
12	rs869032	0	99398017	C	T
12	rs11109699	0	99399513	C	A
12	rs7956628	0	99400128	C	T
12	rs11836862	0	99400532	T	G
12	rs17363922	0	99401274	A	G
12	rs6538889	0	99402002	A	G
12	rs7300171	0	99402712	G	T
12	rs4762533	0	99402980	A	C
12	rs4762534	0	99403129	C	T
12	rs4762535	0	99403185	C	G
12	rs7969490	0	99403791	G	A
12	rs7487923	0	99404503	A	G
12	rs1523101	0	99406506	C	T
12	rs7956263	0	99407060	C	T
12	rs139458246	0	99408051	A	G
12	rs111639279	0	99408845	T	C
12	rs56339660	0	99408961	A	G
12	rs11109702	0	99409367	G	A
12	rs149319026	0	99409521	G	A
12	rs12320091	0	99409916	C	T
12	rs4762536	0	99410114	A	G
12	rs4762537	0	99410207	G	A
12	rs4762538	0	99410430	C	T
12	rs4762539	0	99410507	C	G
12	rs4762216	0	99410523	A	T
12	rs143305377	0	99410800	T	A
12	rs7979211	0	99410941	C	T
12	rs139064369	0	99410995	G	A
12	rs76335958	0	99411231	A	G
12	rs7954989	0	99411827	G	A
12	rs61933365	0	99411873	T	C
12	rs7959046	0	99412822	G	A
12	rs4762540	0	99415251	G	T
12	rs61933366	0	99415325	A	G
12	rs4762541	0	99415349	C	T
12	rs4762542	0	99415433	A	G
12	rs4762217	0	99416017	C	A
12	rs4762543	0	99416412	G	A
12	rs6538890	0	99416729	G	A
12	rs6538891	0	99416869	T	C
12	rs6538892	0	99416953	T	A
12	rs6538893	0	99417184	C	T
12	rs11109704	0	99417500	A	G
12	rs7301050	0	99417887	G	A
12	rs10860386	0	99422194	G	A
12	rs117259069	0	99422683	G	A
12	rs17364420	0	99422941	T	C
12	rs11109705	0	99423811	C	A
12	rs113257296	0	99424025	C	T
12	rs77112472	0	99424095	G	A
12	rs144924631	0	99424229	C	T
12	rs4762545	0	99424987	C	A
12	rs117581158	0	99428557	T	C
12	rs4762546	0	99430469	G	C
12	rs112187342	0	99431163	G	A
12	rs111697678	0	99432061	T	A
12	rs12146873	0	99432147	A	C
12	rs10745838	0	99432798	C	T
12	rs10459194	0	99433290	C	T
12	rs12146836	0	99433506	T	C
12	rs1319892	0	99436519	T	C
12	rs1319893	0	99436582	T	G
12	rs935143	0	99436655	G	A
12	rs7311721	0	99438463	C	T
12	rs7955942	0	99440231	G	A
12	rs7294393	0	99441452	G	A
12	rs1814453	0	99444432	A	G
12	rs17364755	0	99445493	C	G
12	rs80197475	0	99446977	C	T
12	rs3794799	0	99447139	C	A
12	rs117873818	0	99448125	C	T
12	rs4762547	0	99448256	C	T
12	rs10467004	0	99449231	T	A
12	rs6538894	0	99450338	G	A
12	rs61933369	0	99453785	C	T
12	rs17364888	0	99455610	T	C
12	rs2372631	0	99456125	C	G
12	rs2372632	0	99456138	T	C
12	rs7306078	0	99456689	G	A
12	rs112691364	0	99457382	G	A
12	rs7974917	0	99457672	G	A
12	rs11609338	0	99458835	C	T
12	rs7485825	0	99459309	G	T
12	rs112348992	0	99460954	A	G
12	rs6419378	0	99462369	A	G
12	rs7977423	0	99463544	C	A
12	rs10860387	0	99464561	G	C
12	rs34759455	0	99464852	T	G
12	rs61933373	0	99465693	G	A
12	rs61933374	0	99466345	G	A
12	rs2372634	0	99467235	T	C
12	rs112265141	0	99467320	G	A
12	rs7975384	0	99467812	C	T
12	rs2372635	0	99468230	C	T
12	rs6538895	0	99468382	A	C
12	rs2372636	0	99469108	A	G
12	rs2372637	0	99469927	G	C
12	rs2372638	0	99470840	G	A
12	rs190848961	0	99470854	A	C
12	rs2372639	0	99471235	A	G
12	rs7139247	0	99471394	G	T
12	rs10745839	0	99472426	C	T
12	rs4762219	0	99472519	A	G
12	rs75790473	0	99473719	C	G
12	rs7137868	0	99474536	T	G
12	rs7307199	0	99474583	C	T
12	rs2372640	0	99475226	G	C
12	rs7297221	0	99475690	T	C
12	rs2888378	0	99476175	G	A
12	rs77924832	0	99476525	C	T
12	rs10745840	0	99476824	G	A
12	rs10777954	0	99476984	C	T
12	rs2888379	0	99477625	T	C
12	rs80009464	0	99478507	A	C
12	rs3803094	0	99478626	C	T
12	rs3825267	0	99479034	G	T
12	rs7970121	0	99479047	C	T
12	rs11614812	0	99479756	G	A
12	rs4762548	0	99480180	A	G
12	rs2372641	0	99480216	A	G
12	rs75524313	0	99480504	C	T
12	rs2372642	0	99480548	A	G
12	rs6538896	0	99480806	C	A
12	rs6538897	0	99480872	A	C
12	rs7299393	0	99481031	T	A
12	rs7314011	0	99481052	G	T
12	rs7313721	0	99481084	A	C
12	rs7314469	0	99481536	C	T
12	rs10735361	0	99481565	C	T
12	rs112627509	0	99481984	C	T
12	rs117124992	0	99482335	T	A
12	rs10860388	0	99483053	C	T
12	rs10860389	0	99483335	A	G
12	rs61933375	0	99483866	T	C
12	rs112046431	0	99485855	C	T
12	rs2372643	0	99486038	C	T
12	rs73140935	0	99486140	C	T
12	rs17463507	0	99487300	G	A
12	rs4762222	0	99487502	T	C
12	rs61933377	0	99487619	G	A
12	rs11109725	0	99488024	A	G
12	rs6538898	0	99488680	A	G
12	rs77489470	0	99489565	T	C
12	rs10777955	0	99489724	G	A
12	rs117463906	0	99489733	C	T
12	rs2372644	0	99490760	T	G
12	rs4762554	0	99491484	C	T
12	rs4762555	0	99491786	T	G
12	rs11613203	0	99492328	T	C
12	rs10860390	0	99492545	C	T
12	rs61933378	0	99493093	T	C
12	rs145818834	0	99493095	C	T
12	rs138282813	0	99493152	G	C
12	rs10745841	0	99493735	G	C
12	rs10777956	0	99494358	A	G
12	rs10745842	0	99494839	C	T
12	rs10735362	0	99494986	T	C
12	rs10745843	0	99496030	G	A
12	rs4762556	0	99496232	T	C
12	rs10860391	0	99496503	C	T
12	rs4762557	0	99496702	T	C
12	rs4762558	0	99496711	C	G
12	rs10860392	0	99498187	C	T
12	rs4762559	0	99498640	G	A
12	rs17464126	0	99498994	C	G
12	rs7979741	0	99499041	G	A
12	rs10777957	0	99500120	C	T
12	rs10860393	0	99500761	C	T
12	rs2372719	0	99501615	C	A
12	rs78872374	0	99502868	C	G
12	rs7953690	0	99502892	T	C
12	rs10507107	0	99503622	G	C
12	rs79075977	0	99505577	T	C
12	rs112663782	0	99507055	G	A
12	rs10777958	0	99507929	T	C
12	rs2372720	0	99508387	G	A
12	rs118016700	0	99508484	C	G
12	rs2372721	0	99508807	A	G
12	rs7970642	0	99509569	C	A
12	rs188992062	0	99509618	G	A
12	rs17367012	0	99510350	T	C
12	rs111550237	0	99510391	C	T
12	rs7488242	0	99510602	C	A
12	rs2372724	0	99510718	A	G
12	rs7978433	0	99511171	G	A
12	rs140791581	0	99511237	T	C
12	rs149810932	0	99511246	T	A
12	rs76403736	0	99512682	C	A
12	rs7961981	0	99514058	G	A
12	rs7961789	0	99514152	A	G
12	rs7965982	0	99515353	A	G
12	rs61933380	0	99515653	G	A
12	rs2372726	0	99515714	C	G
12	rs2372727	0	99516658	T	C
12	rs11109730	0	99516882	T	C
12	rs9788038	0	99517861	G	C
12	rs7964358	0	99518226	C	G
12	rs7979379	0	99518243	T	C
12	rs116905233	0	99518496	G	A
12	rs73140948	0	99518709	T	A
12	rs6538900	0	99519131	G	A
12	rs6538901	0	99519404	T	C
12	rs2372731	0	99519444	T	C
12	rs2888397	0	99519601	A	G
12	rs7972642	0	99520579	A	G
12	rs17367186	0	99520594	T	G
12	rs75737943	0	99520772	T	C
12	rs10777959	0	99521344	G	A
12	rs10431448	0	99521355	T	C
12	rs10431449	0	99521528	G	T
12	rs2372732	0	99522175	C	T
12	rs2372733	0	99522257	C	G
12	rs2372734	0	99522462	G	C
12	rs11612681	0	99523120	C	T
12	rs6538902	0	99523305	C	T
12	rs191462798	0	99524326	A	C
12	rs117870015	0	99524678	C	T
12	rs10735363	0	99524896	T	C
12	rs7298574	0	99525393	A	G
12	rs10860394	0	99526223	G	A
12	rs11109734	0	99526674	G	C
12	rs142066778	0	99526898	C	T
12	rs10860395	0	99527038	T	C
12	rs1867238	0	99527778	T	G
12	rs75453001	0	99528215	C	G
12	rs10860396	0	99529067	A	T
12	rs1319891	0	99529081	C	G
12	rs57084771	0	99530044	A	G
12	rs10777961	0	99530260	A	C
12	rs10860397	0	99530868	C	G
12	rs11614229	0	99531089	G	A
12	rs12809348	0	99531263	G	A
12	rs12426468	0	99532022	G	A
12	rs10735364	0	99532287	A	G
12	rs11109738	0	99532475	A	C
12	rs57653433	0	99532514	A	G
12	rs557048144	0	99533242	A	G
12	rs61940182	0	99534503	A	G
12	rs116939269	0	99535350	C	T
12	rs17029089	0	99537213	G	A
12	rs1688643	0	99538339	T	A
12	rs591776	0	99538895	C	T
12	rs670104	0	99539421	T	C
12	rs529486	0	99539881	C	T
12	rs642292	0	99541061	G	A
12	rs639620	0	99541693	G	A
12	rs143548222	0	99541860	C	T
12	rs638177	0	99542008	C	T
12	rs623630	0	99543004	A	G
12	rs77992698	0	99544239	C	T
12	rs581717	0	99545400	A	C
12	rs117297595	0	99546862	G	C
12	rs17465160	0	99547542	T	C
12	rs481902	0	99547717	G	A
12	rs61940183	0	99549512	T	A
12	rs61940184	0	99549682	C	T
12	rs7958765	0	99550060	T	C
12	rs61940185	0	99550460	T	A
12	rs660884	0	99553808	C	A
12	rs660879	0	99553815	T	C
12	rs150310852	0	99554162	G	A
12	rs2131165	0	99554378	G	A
12	rs12425857	0	99555283	C	T
12	rs55750634	0	99555929	T	C
12	rs12578287	0	99556447	T	C
12	rs79948775	0	99556894	T	C
12	rs76820211	0	99557019	C	T
12	rs1580641	0	99557781	C	T
12	rs7969339	0	99557931	T	C
12	rs73140959	0	99558720	A	G
12	rs664481	0	99559527	G	A
12	rs651548	0	99560183	A	G
12	rs12367364	0	99560313	A	G
12	rs693374	0	99560662	C	T
12	rs140790738	0	99560701	C	A
12	rs2372648	0	99560979	C	T
12	rs1688644	0	99561982	G	T
12	rs149607765	0	99562124	G	A
12	rs7306178	0	99562485	C	T
12	rs513022	0	99562662	C	T
12	rs619826	0	99562685	C	T
12	rs73140966	0	99563394	G	C
12	rs115250134	0	99563658	A	C
12	rs11109749	0	99563910	G	C
12	rs569685	0	99564186	G	T
12	rs117969986	0	99564394	C	T
12	rs76629236	0	99565557	T	G
12	rs76071455	0	99566294	G	A
12	rs11109750	0	99567101	A	G
12	rs553961	0	99567646	A	T
12	rs2035882	0	99568395	C	T
12	rs117747326	0	99569716	T	C
12	rs2087745	0	99570600	G	A
12	rs11109752	0	99570634	C	A
12	rs11109753	0	99571921	C	T
12	rs2638571	0	99572385	G	A
12	rs11109754	0	99572837	A	G
12	rs2372716	0	99573426	C	T
12	rs2372717	0	99573649	T	G
12	rs7969596	0	99574547	C	T
12	rs61940187	0	99575520	G	A
12	rs34570636	0	99576770	A	G
12	rs2452266	0	99577143	T	C
12	rs10745846	0	99577750	A	T
12	rs12314891	0	99578434	A	G
12	rs2712639	0	99579553	T	C
12	rs111751158	0	99579672	T	G
12	rs10860399	0	99579846	G	A
12	rs7958533	0	99579937	T	C
12	rs113375550	0	99579952	C	A
12	rs113675862	0	99580608	C	T
12	rs7976522	0	99581677	A	T
12	rs2172284	0	99581888	A	G
12	rs12830933	0	99582152	C	A
12	rs11833519	0	99582253	C	T
12	rs142396629	0	99582763	C	T
12	rs2638577	0	99583825	T	C
12	rs6538903	0	99584037	T	C
12	rs2263048	0	99584819	T	A
12	rs2263049	0	99584843	A	G
12	rs7963976	0	99585309	C	T
12	rs10860401	0	99585527	G	A
12	rs7964116	0	99585563	A	G
12	rs11836131	0	99586180	G	A
12	rs11836114	0	99586247	C	T
12	rs2712668	0	99586375	C	T
12	rs61167329	0	99586601	T	C
12	rs75189892	0	99587257	T	C
12	rs117166175	0	99587725	G	A
12	rs113879672	0	99587932	C	A
12	rs1907672	0	99587949	T	C
12	rs61940189	0	99588353	T	C
12	rs2712667	0	99588917	G	C
12	rs2712666	0	99589589	T	A
12	rs77804591	0	99589629	C	T
12	rs2638559	0	99590901	C	T
12	rs10777962	0	99591955	G	A
12	rs78414489	0	99592229	C	T
12	rs2712665	0	99594947	C	T
12	rs10507108	0	99595289	T	C
12	rs982325	0	99596117	C	T
12	rs79115321	0	99597061	A	G
12	rs2712664	0	99597321	C	T
12	rs10507109	0	99598255	C	T
12	rs79879797	0	99598276	C	A
12	rs1492245	0	99598535	G	A
12	rs2712663	0	99599226	A	C
12	rs1492246	0	99599308	C	T
12	rs2712662	0	99599390	C	T
12	rs2638562	0	99599547	G	A
12	rs2712661	0	99600297	G	A
12	rs2712660	0	99600378	C	T
12	rs2712659	0	99600749	T	C
12	rs7132988	0	99600765	G	A
12	rs10507111	0	99600792	T	G
12	rs117103784	0	99600796	G	A
12	rs2249601	0	99601483	G	A
12	rs11109758	0	99602385	A	G
12	rs10860403	0	99603618	C	A
12	rs10860404	0	99603771	G	C
12	rs2888394	0	99603781	C	T
12	rs1532216	0	99603965	C	A
12	rs1123499	0	99604176	G	A
12	rs4237909	0	99604603	C	T
12	rs11109759	0	99605225	G	C
12	rs11109760	0	99605691	C	T
12	rs75556850	0	99606068	T	C
12	rs931480	0	99606549	T	C
12	rs1492257	0	99606731	T	C
12	rs1492256	0	99606878	C	T
12	rs2246098	0	99607001	C	T
12	rs1806395	0	99608494	T	G
12	rs11109761	0	99608795	T	A
12	rs2101655	0	99608825	C	T
12	rs117099777	0	99609498	G	T
12	rs11109762	0	99610215	G	A
12	rs10507113	0	99610538	T	A
12	rs4762565	0	99610585	T	C
12	rs11109763	0	99610705	T	C
12	rs7972843	0	99610796	G	A
12	rs2246664	0	99611659	A	G
12	rs2712657	0	99611940	G	C
12	rs117350010	0	99612124	T	C
12	rs2246683	0	99612149	G	T
12	rs113062043	0	99614925	G	C
12	rs150942316	0	99615195	G	A
12	rs6538904	0	99615617	T	G
12	rs12226987	0	99616006	T	G
12	rs1826374	0	99617090	G	C
12	rs2638572	0	99618592	A	C
12	rs2638573	0	99619398	A	G
12	rs61940208	0	99619432	T	C
12	rs2712656	0	99619627	A	G
12	rs74457224	0	99620867	G	A
12	rs61940209	0	99621771	G	A
12	rs1492253	0	99622888	A	G
12	rs1492252	0	99623039	T	C
12	rs1994756	0	99623433	G	T
12	rs2712655	0	99623719	T	C
12	rs2712654	0	99623918	T	A
12	rs1492251	0	99624271	C	T
12	rs2712653	0	99624689	A	G
12	rs2201162	0	99624799	G	A
12	rs2638568	0	99625247	C	T
12	rs972658	0	99625864	A	G
12	rs10777964	0	99626080	G	T
12	rs10777965	0	99626553	G	C
12	rs11109766	0	99626644	C	G
12	rs79466343	0	99627632	T	C
12	rs974992	0	99627759	G	A
12	rs1388741	0	99627762	A	C
12	rs2201160	0	99628297	C	T
12	rs1472141	0	99628670	C	T
12	rs991226	0	99629163	A	G
12	rs2220689	0	99629188	G	C
12	rs2220690	0	99629648	G	C
12	rs2638563	0	99629668	T	C
12	rs10860405	0	99629688	A	G
12	rs2712652	0	99630321	A	C
12	rs35819401	0	99630343	C	T
12	rs2201161	0	99631219	A	G
12	rs1492248	0	99631467	T	C
12	rs1492249	0	99631716	G	A
12	rs1844966	0	99631849	G	C
12	rs1844967	0	99631931	A	G
12	rs2638565	0	99632295	T	C
12	rs1907673	0	99632320	G	T
12	rs1948394	0	99632578	C	A
12	rs113761623	0	99632812	C	T
12	rs2712646	0	99633113	A	T
12	rs2131167	0	99633189	G	A
12	rs2131168	0	99633248	T	A
12	rs2712644	0	99633250	A	G
12	rs2172283	0	99633514	A	G
12	rs149767742	0	99633884	G	A
12	rs7977543	0	99634184	C	T
12	rs11537478	0	99634728	G	T
12	rs140799893	0	99634925	C	T
12	rs4495972	0	99635270	C	T
12	rs183669638	0	99635692	T	C
12	rs10860408	0	99636752	T	C
12	rs11109770	0	99637205	T	G
12	rs2452265	0	99637491	C	T
12	rs117934973	0	99637968	A	G
12	rs2712643	0	99638276	C	A
12	rs1492250	0	99638615	G	A
12	rs1388742	0	99638618	C	T
12	rs1027247	0	99638652	C	T
12	rs73140985	0	99638989	A	G
12	rs11109772	0	99639328	C	A
12	rs12229071	0	99639662	A	G
12	rs11109773	0	99639729	T	C
12	rs138528843	0	99639888	T	C
12	rs923724	0	99639930	G	C
12	rs77436242	0	99640159	G	C
12	rs3751323	0	99640428	T	C
12	rs1552759	0	99640557	T	C
12	rs11109775	0	99641804	G	A
12	rs2712642	0	99642427	C	T
12	rs10860409	0	99643503	T	C
12	rs923725	0	99643543	C	T
12	rs7967964	0	99644165	C	A
12	rs76883613	0	99644379	G	A
12	rs11109776	0	99645318	A	G
12	rs79212189	0	99645621	T	C
12	rs11109777	0	99645773	A	G
12	rs12306860	0	99645841	C	T
12	rs17029156	0	99646373	A	G
12	rs11109778	0	99646757	T	C
12	rs11109780	0	99646945	C	T
12	rs117594404	0	99647012	A	G
12	rs2638561	0	99649692	C	T
12	rs144232524	0	99650848	C	T
12	rs7961567	0	99651190	T	A
12	rs7954551	0	99653169	C	T
12	rs7955142	0	99653416	G	A
12	rs12319237	0	99654040	T	C
12	rs73140991	0	99654129	A	G
12	rs56002425	0	99656021	A	T
12	rs11109785	0	99656023	A	T
12	rs3851622	0	99656172	T	C
12	rs4115454	0	99656542	T	A
12	rs10860412	0	99656543	T	C
12	rs144612608	0	99656763	T	A
12	rs61940214	0	99657071	C	T
12	rs7305880	0	99657128	G	A
12	rs6538907	0	99657202	A	G
12	rs2251945	0	99657910	C	T
12	rs11612454	0	99658692	G	T
12	rs11608822	0	99658972	A	G
12	rs73140993	0	99659118	T	C
12	rs11109786	0	99659130	C	T
12	rs2035881	0	99659137	C	T
12	rs7137220	0	99659691	C	G
12	rs10860413	0	99660099	A	G
12	rs7961884	0	99660548	C	T
12	rs7962002	0	99660643	C	T
12	rs11109787	0	99660832	T	C
12	rs7966123	0	99661619	G	A
12	rs7969319	0	99662212	A	T
12	rs2172282	0	99662679	A	G
12	rs2172281	0	99662690	C	T
12	rs2131163	0	99662904	T	C
12	rs7308600	0	99663200	A	T
12	rs7309131	0	99663363	G	A
12	rs73140999	0	99664430	G	T
12	rs7964688	0	99664693	T	C
12	rs74554092	0	99665835	G	A
12	rs7957699	0	99666496	G	A
12	rs7958099	0	99666803	G	T
12	rs7961452	0	99667426	C	A
12	rs116967712	0	99669494	T	C
12	rs1388744	0	99669820	C	T
12	rs11616140	0	99670286	G	C
12	rs2712669	0	99671812	C	A
12	rs143570090	0	99671880	C	T
12	rs80289901	0	99672151	T	A
12	rs11611415	0	99672548	T	G
12	rs61940239	0	99673475	A	G
12	rs2712658	0	99673558	A	G
12	rs11109792	0	99673659	A	G
12	rs117641553	0	99673689	G	A
12	rs61940240	0	99674248	C	G
12	rs55909838	0	99674451	T	C
12	rs116865814	0	99675009	G	A
12	rs12307325	0	99676630	G	T
12	rs11109795	0	99677184	G	C
12	rs12309017	0	99677307	G	T
12	rs111382847	0	99677310	C	A
12	rs140016885	0	99679113	A	G
12	rs35218099	0	99679684	C	T
12	rs79831227	0	99680305	G	C
12	rs78370175	0	99680750	A	T
12	rs75516335	0	99680805	C	A
12	rs11503240	0	99680866	C	A
12	rs12306418	0	99681138	C	T
12	rs61940242	0	99681672	T	G
12	rs73143004	0	99681708	A	C
12	rs57246040	0	99683739	A	C
12	rs12312038	0	99683968	C	T
12	rs1907674	0	99684651	G	C
12	rs2724194	0	99685620	A	G
12	rs186195670	0	99685684	G	A
12	rs73143005	0	99686303	A	C
12	rs12302594	0	99686465	A	G
12	rs187910043	0	99687119	G	T
12	rs144270627	0	99687567	A	T
12	rs55674207	0	99687609	G	A
12	rs56007218	0	99687652	A	G
12	rs139277263	0	99688861	C	A
12	rs77173195	0	99689769	T	G
12	rs2638557	0	99690223	T	C
12	rs61940246	0	99690240	T	G
12	rs7299566	0	99690940	C	T
12	rs7300118	0	99691190	G	A
12	rs7316448	0	99691448	T	C
12	rs10860416	0	99692007	G	T
12	rs1844965	0	99692349	A	T
12	rs1032389	0	99692723	C	A
12	rs1032390	0	99693251	C	T
12	rs75936809	0	99693285	G	A
12	rs76283306	0	99693495	A	C
12	rs73143011	0	99693520	A	G
12	rs10860417	0	99694563	A	C
12	rs55712073	0	99695243	A	T
12	rs73383303	0	99695262	A	C
12	rs73143012	0	99695653	G	A
12	rs74979763	0	99696029	T	C
12	rs10860418	0	99696932	C	G
12	rs61940248	0	99696970	G	T
12	rs11109800	0	99697831	C	T
12	rs73143013	0	99697976	C	T
12	rs11836964	0	99698453	G	A
12	rs11109801	0	99698461	T	A
12	rs1492254	0	99699284	C	T
12	rs73143015	0	99700302	G	A
12	rs73143016	0	99701079	T	C
12	rs6538909	0	99703034	T	A
12	rs10860419	0	99703397	A	T
12	rs12303010	0	99703812	G	A
12	rs117972334	0	99703825	G	A
12	rs143656997	0	99704835	T	C
12	rs56129477	0	99705387	T	C
12	rs60690235	0	99705877	G	A
12	rs79935648	0	99706519	G	A
12	rs77877532	0	99707071	A	G
12	rs143652776	0	99707226	G	A
12	rs12309037	0	99707541	C	T
12	rs112400172	0	99708763	C	T
12	rs181172667	0	99709605	C	A
12	rs7132914	0	99709638	T	C
12	rs11503241	0	99711818	T	A
12	rs118100998	0	99711879	A	T
12	rs144652713	0	99712417	T	C
12	rs148881494	0	99712608	A	T
12	rs137949710	0	99712763	G	A
12	rs10160904	0	99714118	A	G
12	rs112321515	0	99714839	T	C
12	rs148510976	0	99714925	G	T
12	rs10161325	0	99715023	G	C
12	rs7397873	0	99715329	G	A
12	rs111339858	0	99715937	T	C
12	rs117989153	0	99716060	C	T
12	rs10777967	0	99716068	G	A
12	rs73383329	0	99717733	G	A
12	rs28859649	0	99719709	C	T
12	rs73143021	0	99720620	A	G
12	rs2466566	0	99720675	T	C
12	rs2131164	0	99722618	T	A
12	rs59891196	0	99724471	G	C
12	rs12298429	0	99724538	A	C
12	rs117605368	0	99724908	T	A
12	rs67895041	0	99725157	T	C
12	rs3920002	0	99726280	C	T
12	rs1352922	0	99726416	G	A
12	rs1352921	0	99726603	T	C
12	rs7304346	0	99727131	A	G
12	rs74317970	0	99727193	C	T
12	rs73149175	0	99728568	G	A
12	rs923723	0	99729049	T	A
12	rs1586852	0	99729737	C	T
12	rs12312886	0	99729975	C	T
12	rs12320223	0	99730355	T	G
12	rs67224933	0	99730624	G	A
12	rs73149176	0	99730855	T	C
12	rs12314812	0	99730899	G	T
12	rs12321903	0	99730984	T	C
12	rs7979225	0	99731156	T	A
12	rs7315216	0	99731376	T	C
12	rs4254163	0	99731893	A	G
12	rs7303603	0	99732580	A	G
12	rs73149177	0	99734464	C	A
12	rs146813019	0	99734751	C	T
12	rs73149178	0	99735007	A	T
12	rs73149179	0	99735018	C	T
12	rs7980404	0	99735330	A	T
12	rs10860421	0	99735960	C	T
12	rs55776753	0	99736030	A	C
12	rs77493319	0	99736721	C	T
12	rs10860422	0	99736960	A	G
12	rs7960340	0	99737259	G	A
12	rs35498333	0	99737550	C	G
12	rs34895156	0	99737700	T	C
12	rs146585099	0	99738361	T	C
12	rs73149181	0	99738429	C	T
12	rs10777968	0	99738578	G	T
12	rs73149182	0	99739210	C	T
12	rs10745850	0	99739252	C	T
12	rs7954845	0	99741092	G	A
12	rs73149186	0	99741392	T	C
12	rs7955333	0	99741417	G	A
12	rs73149188	0	99741513	A	G
12	rs73149189	0	99741594	A	G
12	rs112544288	0	99742026	G	C
12	rs10860424	0	99742139	C	T
12	rs80258463	0	99742179	G	T
12	rs11109806	0	99742239	C	T
12	rs77879628	0	99743774	G	A
12	rs10777969	0	99743900	A	G
12	rs10860425	0	99744332	A	C
12	rs73149190	0	99744422	G	A
12	rs7974591	0	99745879	G	A
12	rs6538913	0	99746194	G	A
12	rs117221608	0	99746246	A	G
12	rs11109807	0	99747309	T	C
12	rs4633546	0	99748207	T	C
12	rs11109808	0	99748356	A	G
12	rs10777970	0	99748621	T	C
12	rs9943727	0	99749309	C	T
12	rs35361767	0	99749631	T	C
12	rs73149196	0	99749940	G	A
12	rs7970017	0	99750580	C	G
12	rs7312660	0	99751846	A	G
12	rs10777971	0	99752344	T	G
12	rs73149198	0	99752547	T	G
12	rs77448782	0	99752806	G	C
12	rs11608318	0	99753212	A	G
12	rs7957172	0	99753908	G	A
12	rs7957276	0	99753971	G	C
12	rs7972376	0	99754253	T	G
12	rs73149201	0	99754591	G	T
12	rs10745851	0	99754599	C	T
12	rs73151103	0	99754613	G	A
12	rs11834482	0	99754659	C	G
12	rs7296093	0	99755386	G	T
12	rs118003677	0	99755839	T	C
12	rs11109810	0	99756029	G	A
12	rs11616076	0	99756036	T	C
12	rs7965320	0	99756244	A	G
12	rs12315631	0	99756532	C	T
12	rs4509863	0	99756762	G	A
12	rs10128864	0	99757053	A	C
12	rs10128988	0	99757226	G	C
12	rs56242296	0	99757582	A	C
12	rs7980947	0	99758502	G	A
12	rs10777973	0	99759137	A	T
12	rs12321908	0	99761080	T	A
12	rs7315463	0	99761653	T	G
12	rs118186818	0	99761989	T	C
12	rs12297003	0	99762149	T	C
12	rs7968069	0	99762301	A	T
12	rs183489764	0	99762406	T	A
12	rs7955209	0	99762475	T	C
12	rs11836299	0	99762785	C	T
12	rs113443306	0	99762948	A	G
12	rs73151112	0	99763032	A	G
12	rs11109813	0	99763045	A	T
12	rs111401811	0	99763293	A	G
12	rs7487874	0	99763601	C	T
12	rs4385983	0	99763817	T	C
12	rs10860426	0	99765359	T	C
12	rs73151116	0	99765423	T	G
12	rs12309252	0	99765732	A	G
12	rs12304343	0	99765812	T	C
12	rs7134834	0	99765985	G	C
12	rs10735366	0	99766206	G	A
12	rs75434839	0	99766607	A	G
12	rs79232317	0	99766641	C	T
12	rs73151117	0	99767398	T	G
12	rs73151119	0	99767534	T	G
12	rs73151120	0	99767742	C	T
12	rs73151121	0	99767838	G	C
12	rs73151123	0	99768181	A	G
12	rs73151124	0	99768357	C	A
12	rs73151125	0	99768595	T	A
12	rs11610874	0	99768772	A	C
12	rs11615348	0	99769192	C	T
12	rs73151128	0	99769213	A	G
12	rs76608512	0	99769600	G	A
12	rs73151129	0	99769866	T	A
12	rs73151130	0	99770103	C	T
12	rs17029301	0	99770143	C	T
12	rs73151131	0	99770586	C	A
12	rs73151132	0	99770641	T	C
12	rs112654074	0	99770888	C	T
12	rs73151134	0	99771058	T	C
12	rs73151135	0	99771261	C	T
12	rs73151136	0	99771857	T	C
12	rs73151137	0	99772146	A	T
12	rs73151138	0	99772412	C	T
12	rs73151139	0	99772585	T	C
12	rs55947180	0	99772903	T	C
12	rs55739918	0	99773027	G	A
12	rs73151142	0	99773078	A	G
12	rs73151143	0	99773844	G	A
12	rs78815597	0	99773880	A	T
12	rs73151144	0	99774010	T	C
12	rs73151147	0	99774657	T	C
12	rs73151149	0	99774696	T	C
12	rs73151150	0	99775147	C	T
12	rs73151152	0	99775385	G	A
12	rs73151154	0	99775665	C	T
12	rs73151156	0	99776079	G	A
12	rs73151157	0	99776334	T	G
12	rs116942009	0	99776597	T	G
12	rs10777974	0	99776858	T	G
12	rs10777975	0	99776886	T	C
12	rs10777976	0	99777018	T	C
12	rs55658029	0	99777587	T	C
12	rs7314891	0	99777662	A	G
12	rs11109819	0	99777729	G	A
12	rs56219943	0	99778042	A	G
12	rs71462275	0	99778080	C	T
12	rs77770182	0	99778645	T	C
12	rs118025794	0	99778742	C	T
12	rs55841763	0	99778948	T	G
12	rs117949560	0	99779435	C	T
12	rs116926909	0	99780120	C	T
12	rs73151158	0	99780555	A	T
12	rs59964077	0	99780898	C	G
12	rs111256065	0	99781121	C	T
12	rs12306019	0	99781509	C	T
12	rs4335638	0	99782095	C	G
12	rs4341626	0	99782838	C	A
12	rs73151161	0	99783197	G	T
12	rs9943780	0	99783352	C	T
12	rs71462276	0	99784188	G	A
12	rs73151162	0	99784673	G	A
12	rs117481487	0	99785354	G	A
12	rs73151163	0	99787407	C	T
12	rs10777978	0	99787557	G	A
12	rs73151164	0	99787595	C	T
12	rs4128747	0	99787920	T	C
12	rs9805016	0	99788253	T	C
12	rs9805135	0	99788484	A	C
12	rs73151165	0	99789025	A	C
12	rs7302669	0	99791862	G	A
12	rs10860430	0	99795492	G	A
12	rs149048311	0	99796147	G	A
12	rs7306479	0	99796670	T	C
12	rs74960338	0	99796745	C	T
12	rs10860431	0	99802508	G	A
12	rs11109825	0	99802625	C	T
12	rs10860432	0	99803227	T	G
12	rs7977812	0	99803390	T	G
12	rs7978186	0	99803664	T	G
12	rs7963497	0	99803782	G	T
12	rs7963164	0	99803797	A	G
12	rs11109826	0	99804356	A	G
12	rs7301622	0	99804536	A	G
12	rs73151175	0	99805284	A	G
12	rs11109827	0	99805375	C	T
12	rs73151176	0	99805609	G	A
12	rs10777979	0	99805630	C	T
12	rs11109828	0	99805677	A	C
12	rs11109829	0	99805886	T	C
12	rs10860433	0	99806039	C	T
12	rs73151180	0	99806250	C	T
12	rs7974943	0	99806328	G	T
12	rs7961745	0	99806599	T	C
12	rs17029382	0	99806702	T	A
12	rs73151181	0	99806715	C	T
12	rs7978213	0	99806840	C	T
12	rs7964840	0	99806854	T	C
12	rs12424548	0	99807079	C	T
12	rs12424576	0	99807111	G	A
12	rs12425972	0	99807154	T	C
12	rs12424566	0	99807236	C	T
12	rs12425985	0	99807244	T	C
12	rs12425986	0	99807282	T	A
12	rs2175524	0	99807496	C	T
12	rs117572655	0	99807500	C	T
12	rs1511968	0	99807726	C	T
12	rs2048488	0	99808002	G	A
12	rs2048489	0	99808057	T	C
12	rs73151183	0	99808064	A	G
12	rs2048490	0	99808128	A	C
12	rs10777980	0	99808812	T	C
12	rs10777981	0	99808873	A	G
12	rs10745853	0	99808986	T	C
12	rs10860434	0	99809041	C	A
12	rs11109831	0	99809105	T	C
12	rs11109832	0	99809268	T	C
12	rs1912862	0	99809439	A	G
12	rs7316646	0	99809516	T	C
12	rs7316651	0	99809522	T	C
12	rs7300624	0	99809756	A	T
12	rs11109833	0	99810218	A	C
12	rs12311204	0	99810537	T	G
12	rs10431450	0	99810799	G	A
12	rs10777982	0	99811021	T	C
12	rs12305663	0	99811048	C	T
12	rs78169269	0	99811254	G	A
12	rs12313086	0	99811460	T	C
12	rs73151187	0	99811546	T	C
12	rs55675355	0	99811557	C	T
12	rs11832504	0	99811585	G	A
12	rs10777983	0	99811897	A	C
12	rs10745854	0	99811949	C	T
12	rs34192807	0	99812170	T	C
12	rs56314437	0	99812238	T	G
12	rs73147319	0	99812257	C	T
12	rs11109834	0	99812268	T	C
12	rs56300419	0	99812329	T	C
12	rs77196699	0	99812330	G	C
12	rs56075851	0	99812335	G	A
12	rs11109835	0	99812344	C	T
12	rs11109836	0	99812367	A	G
12	rs12321361	0	99812616	A	G
12	rs1511969	0	99812630	A	C
12	rs10467005	0	99812732	T	C
12	rs7131971	0	99812979	G	A
12	rs7132138	0	99813273	C	T
12	rs7303071	0	99813286	T	G
12	rs10860435	0	99813298	G	A
12	rs7132485	0	99813376	G	A
12	rs7132975	0	99813785	G	A
12	rs10860436	0	99813940	T	G
12	rs10777984	0	99814201	G	A
12	rs2724187	0	99814856	A	G
12	rs11109837	0	99815303	A	G
12	rs12367181	0	99815320	A	G
12	rs7295651	0	99815446	A	G
12	rs11609874	0	99815818	A	T
12	rs10860437	0	99815845	G	A
12	rs76090765	0	99815915	A	G
12	rs11609893	0	99815970	A	G
12	rs11609894	0	99815971	A	G
12	rs11609895	0	99815990	A	G
12	rs11109838	0	99816110	T	C
12	rs2466565	0	99816394	G	A
12	rs10860438	0	99816442	G	A
12	rs7968606	0	99816842	C	T
12	rs17029432	0	99818137	A	C
12	rs67982970	0	99818356	G	A
12	rs138111488	0	99818472	A	T
12	rs7303926	0	99820590	C	T
12	rs1500733	0	99821684	T	C
12	rs12427349	0	99822959	A	G
12	rs180938518	0	99823588	A	G
12	rs74817683	0	99825462	G	A
12	rs10777985	0	99825716	C	T
12	rs58561980	0	99825838	C	A
12	rs79221930	0	99826577	C	T
12	rs76930811	0	99826613	T	C
12	rs10860439	0	99827022	G	C
12	rs1511962	0	99827109	A	C
12	rs7303478	0	99827565	A	C
12	rs61940259	0	99828838	C	A
12	rs10777986	0	99829495	C	T
12	rs10777987	0	99829660	C	T
12	rs7955947	0	99829803	G	A
12	rs11109841	0	99830637	G	A
12	rs11109842	0	99830746	T	C
12	rs12230011	0	99830768	G	C
12	rs1511961	0	99830822	G	A
12	rs7297748	0	99831419	C	T
12	rs7966722	0	99831867	G	C
12	rs7953897	0	99832389	T	G
12	rs145284255	0	99832781	T	C
12	rs7971152	0	99833153	G	C
12	rs1398081	0	99834158	A	G
12	rs58376631	0	99834216	G	C
12	rs1398082	0	99834321	C	T
12	rs10459161	0	99834934	G	T
12	rs116894070	0	99835327	C	A
12	rs17029468	0	99835436	G	A
12	rs10777988	0	99835864	C	T
12	rs10777989	0	99835866	C	A
12	rs10777990	0	99835896	A	C
12	rs10745855	0	99836113	C	G
12	rs10745856	0	99836420	A	G
12	rs17029478	0	99836588	C	A
12	rs2724192	0	99836697	G	A
12	rs7958517	0	99837070	A	G
12	rs148678454	0	99837570	C	T
12	rs11109844	0	99839479	C	T
12	rs12580184	0	99839855	A	G
12	rs113286495	0	99840087	G	A
12	rs2668183	0	99840379	G	T
12	rs60319364	0	99840804	A	G
12	rs7968525	0	99841282	T	C
12	rs117720728	0	99842495	T	G
12	rs17029487	0	99843331	G	A
12	rs35561798	0	99843789	T	C
12	rs12301876	0	99843875	C	G
12	rs78362061	0	99843895	G	T
12	rs112860386	0	99843956	C	T
12	rs146664961	0	99844625	G	C
12	rs10860441	0	99845317	A	G
12	rs147068696	0	99845473	G	A
12	rs10777991	0	99845535	T	A
12	rs7309052	0	99846468	A	T
12	rs148081579	0	99846657	A	G
12	rs11109846	0	99846795	A	G
12	rs190254566	0	99846818	T	C
12	rs150796602	0	99846844	G	A
12	rs540373074	0	99846851	A	G
12	rs11109848	0	99847004	C	A
12	rs1588595	0	99847051	G	T
12	rs148400115	0	99847740	T	A
12	rs10860442	0	99847983	A	C
12	rs1398083	0	99848180	T	G
12	rs2724188	0	99848200	G	A
12	rs58720542	0	99848230	A	T
12	rs79338332	0	99848541	G	C
12	rs2133897	0	99848884	A	G
12	rs2133896	0	99848900	G	T
12	rs2137189	0	99849089	T	G
12	rs2724190	0	99849957	G	A
12	rs117977091	0	99850597	T	C
12	rs139068219	0	99850982	C	T
12	rs12307366	0	99852556	C	T
12	rs140506908	0	99853739	C	A
12	rs138023873	0	99854268	G	A
12	rs150701465	0	99855003	A	G
12	rs12313065	0	99855297	G	T
12	rs139578878	0	99855380	C	T
12	rs144310863	0	99855554	G	A
12	rs117249153	0	99855590	C	T
12	rs7960797	0	99855732	C	T
12	rs2088796	0	99857251	G	T
12	rs148019706	0	99857854	T	C
12	rs184993928	0	99858377	G	A
12	rs12815805	0	99863148	G	A
12	rs7306764	0	99863726	C	T
12	rs1511963	0	99864890	C	T
12	rs183020856	0	99864953	T	G
12	rs1511964	0	99865025	T	A
12	rs117388164	0	99865030	T	C
12	rs1511965	0	99865067	C	A
12	rs145535040	0	99865212	T	G
12	rs140234194	0	99865262	T	G
12	rs12811344	0	99865895	C	A
12	rs141394438	0	99865898	A	G
12	rs77142978	0	99866013	C	G
12	rs11109857	0	99866159	C	T
12	rs150427849	0	99866221	G	C
12	rs7133770	0	99866395	C	T
12	rs113809061	0	99866509	T	C
12	rs955526	0	99867750	T	A
12	rs7487319	0	99867862	G	A
12	rs10860443	0	99869893	A	G
12	rs139159086	0	99869986	C	T
12	rs2373017	0	99870043	C	T
12	rs1398084	0	99870627	A	G
12	rs149668263	0	99871574	G	A
12	rs117258994	0	99871656	T	C
12	rs11109859	0	99872008	C	A
12	rs7137194	0	99872660	C	T
12	rs11109861	0	99872662	T	C
12	rs79578612	0	99873948	G	A
12	rs1511960	0	99874243	T	A
12	rs1511959	0	99874250	G	T
12	rs10860444	0	99874465	T	C
12	rs11836307	0	99874840	A	C
12	rs10745857	0	99875041	C	G
12	rs12580884	0	99875629	T	A
12	rs12579567	0	99875633	G	C
12	rs148610419	0	99875835	T	C
12	rs12581185	0	99875851	T	C
12	rs117774279	0	99876334	T	A
12	rs148956289	0	99877448	A	T
12	rs117438703	0	99878092	C	A
12	rs74240134	0	99878399	T	C
12	rs112331930	0	99878795	C	T
12	rs117155614	0	99878930	T	C
12	rs78879267	0	99879009	T	C
12	rs76153056	0	99879151	A	C
12	rs147756049	0	99879328	C	T
12	rs116926494	0	99879680	A	C
12	rs56337248	0	99880079	G	A
12	rs74440091	0	99880142	C	T
12	rs117473368	0	99880144	T	A
12	rs75334628	0	99880831	G	C
12	rs75991497	0	99880940	C	T
12	rs139044705	0	99881932	C	T
12	rs904883	0	99881943	G	A
12	rs12322441	0	99883079	A	G
12	rs79999193	0	99883385	C	G
12	rs2175523	0	99883532	G	C
12	rs2175522	0	99883571	T	C
12	rs75339203	0	99883577	C	T
12	rs79331395	0	99883685	A	C
12	rs79279232	0	99883922	G	T
12	rs77794768	0	99884210	A	G
12	rs78635841	0	99884468	G	T
12	rs146783143	0	99884708	T	A
12	rs116132164	0	99884741	C	T
12	rs12311258	0	99884742	C	A
12	rs112112339	0	99884842	A	T
12	rs78052712	0	99885266	G	A
12	rs12320128	0	99885461	T	C
12	rs148019887	0	99885708	T	C
12	rs117330488	0	99885805	C	T
12	rs75719135	0	99886288	T	C
12	rs113680423	0	99886517	T	C
12	rs11610344	0	99887130	A	G
12	rs76167318	0	99887415	T	C
12	rs7398357	0	99887674	G	A
12	rs10860446	0	99887768	C	T
12	rs113366944	0	99888286	C	T
12	rs75107952	0	99888651	T	C
12	rs11109869	0	99889161	T	C
12	rs17029532	0	99889340	T	C
12	rs10860447	0	99890240	C	T
12	rs7973951	0	99890345	T	C
12	rs17386299	0	99890776	A	G
12	rs148178475	0	99890854	G	A
12	rs73147341	0	99890860	G	C
12	rs1875289	0	99891080	C	A
12	rs11109871	0	99892184	T	C
12	rs11109872	0	99892576	G	A
12	rs1912861	0	99892760	T	C
12	rs117591173	0	99892832	C	G
12	rs77587818	0	99893549	T	C
12	rs1398085	0	99893686	C	T
12	rs2860043	0	99894060	C	T
12	rs146363911	0	99894980	T	G
12	rs12321878	0	99895143	G	C
12	rs924506	0	99895216	C	T
12	rs79580899	0	99895235	C	T
12	rs996994	0	99895289	T	C
12	rs924507	0	99895336	A	C
12	rs10860448	0	99895594	G	A
12	rs7954272	0	99895893	G	A
12	rs7133069	0	99895926	A	C
12	rs2373016	0	99896332	C	T
12	rs73147344	0	99896699	T	C
12	rs11109878	0	99897088	G	A
12	rs12581042	0	99897136	A	T
12	rs12581077	0	99897457	A	G
12	rs11109880	0	99897487	T	G
12	rs10129019	0	99899648	C	G
12	rs1909843	0	99899714	G	C
12	rs10128807	0	99899764	T	C
12	rs7398838	0	99899774	G	A
12	rs75501573	0	99900391	T	C
12	rs7313735	0	99900435	G	A
12	rs7313882	0	99900572	G	T
12	rs77972283	0	99900621	G	A
12	rs12303130	0	99900866	T	C
12	rs17471231	0	99901068	T	C
12	rs57579661	0	99901212	C	T
12	rs17029558	0	99901523	A	G
12	rs78468112	0	99901546	T	C
12	rs56193618	0	99901677	T	G
12	rs2202037	0	99901776	C	T
12	rs116390261	0	99902308	T	C
12	rs143095933	0	99902799	T	A
12	rs10128891	0	99902933	T	G
12	rs77591003	0	99903154	C	T
12	rs11109882	0	99903546	T	G
12	rs1606250	0	99903557	C	T
12	rs74240136	0	99903664	A	G
12	rs7299293	0	99903826	A	G
12	rs10860449	0	99904051	C	T
12	rs7299728	0	99904172	A	G
12	rs143245986	0	99904221	G	A
12	rs73147352	0	99904287	G	A
12	rs1113292	0	99904301	G	T
12	rs144515975	0	99904495	G	A
12	rs1961649	0	99904540	A	T
12	rs73147353	0	99904974	T	C
12	rs11503422	0	99905115	G	C
12	rs112455924	0	99905258	C	T
12	rs7309073	0	99906689	A	G
12	rs7309411	0	99906699	G	A
12	rs117117260	0	99906815	C	T
12	rs76383473	0	99906910	A	G
12	rs10860450	0	99907263	C	T
12	rs10860451	0	99907580	G	C
12	rs78855335	0	99907858	A	G
12	rs17471508	0	99908568	T	G
12	rs79388456	0	99908639	T	A
12	rs7298711	0	99909368	A	G
12	rs10860453	0	99909557	A	G
12	rs141798239	0	99909658	T	C
12	rs74756542	0	99909859	T	C
12	rs12369829	0	99910599	T	C
12	rs79309513	0	99910926	A	G
12	rs1074588	0	99911379	C	T
12	rs1961512	0	99911428	A	C
12	rs2373015	0	99911835	T	C
12	rs11109889	0	99912410	G	T
12	rs145598506	0	99912595	G	C
12	rs147715580	0	99912635	C	T
12	rs11109891	0	99912979	C	T
12	rs11614294	0	99913554	T	C
12	rs10161187	0	99913580	C	T
12	rs10860454	0	99914499	C	T
12	rs11612768	0	99914605	G	A
12	rs12580860	0	99914656	C	A
12	rs7974411	0	99914865	T	G
12	rs11613155	0	99914867	C	G
12	rs79738471	0	99915254	G	C
12	rs117632536	0	99915662	C	T
12	rs56222089	0	99915665	C	T
12	rs10860455	0	99916089	A	T
12	rs147349953	0	99916301	G	A
12	rs11109893	0	99916563	A	G
12	rs7954117	0	99916875	T	C
12	rs56141963	0	99917237	G	C
12	rs1877358	0	99917393	G	A
12	rs11109894	0	99917751	A	C
12	rs76593744	0	99917928	A	G
12	rs11109895	0	99918010	T	C
12	rs75714820	0	99918022	A	G
12	rs73147361	0	99918086	C	T
12	rs10860456	0	99918705	G	A
12	rs7963233	0	99919051	G	A
12	rs7962904	0	99919093	A	G
12	rs78826229	0	99919705	A	C
12	rs11109896	0	99919728	T	C
12	rs7964102	0	99919805	G	A
12	rs2373014	0	99920189	G	T
12	rs116946374	0	99920603	G	A
12	rs1995991	0	99921291	G	A
12	rs56169493	0	99921593	A	G
12	rs11109897	0	99921904	T	G
12	rs116285749	0	99922060	C	A
12	rs114468708	0	99922072	C	T
12	rs75845450	0	99922261	A	C
12	rs17029587	0	99922550	A	C
12	rs12320365	0	99922711	A	C
12	rs1398087	0	99922904	C	T
12	rs1828548	0	99923160	T	G
12	rs2373013	0	99923770	G	A
12	rs2373012	0	99924057	C	T
12	rs17471802	0	99924144	A	G
12	rs2063508	0	99924551	C	T
12	rs11615198	0	99925195	T	G
12	rs9634219	0	99925343	C	T
12	rs11109902	0	99925526	A	G
12	rs73147363	0	99925570	G	T
12	rs11109903	0	99925647	T	C
12	rs12300623	0	99925888	A	G
12	rs12314102	0	99925891	C	T
12	rs12321286	0	99926011	T	G
12	rs73147366	0	99926044	G	A
12	rs10860458	0	99926340	G	T
12	rs12370796	0	99926572	G	C
12	rs9634220	0	99926658	C	A
12	rs9634184	0	99926685	T	C
12	rs73147369	0	99927466	T	C
12	rs116989677	0	99927530	G	T
12	rs17393423	0	99927811	T	C
12	rs10777993	0	99927893	C	G
12	rs17471850	0	99928088	A	G
12	rs138417394	0	99928137	T	C
12	rs11109906	0	99928583	G	T
12	rs2137192	0	99928757	G	C
12	rs2137191	0	99928895	G	A
12	rs2137190	0	99928944	A	G
12	rs10860459	0	99929649	A	C
12	rs12298165	0	99929900	A	G
12	rs10777994	0	99930116	T	C
12	rs11109908	0	99930785	A	T
12	rs111366918	0	99931049	T	C
12	rs73147374	0	99931314	G	A
12	rs11613548	0	99931564	C	T
12	rs7300831	0	99932552	C	T
12	rs73147376	0	99932633	A	G
12	rs116979687	0	99932969	G	A
12	rs10745858	0	99933006	C	T
12	rs11829651	0	99933068	T	C
12	rs1606251	0	99933964	G	A
12	rs7964042	0	99934844	T	C
12	rs57675458	0	99935010	A	C
12	rs13328989	0	99935157	C	A
12	rs138967823	0	99935619	G	A
12	rs10860460	0	99935924	A	T
12	rs10860461	0	99936105	T	C
12	rs10777996	0	99936114	C	A
12	rs10777997	0	99936234	C	T
12	rs138240919	0	99936307	C	T
12	rs11109909	0	99936638	C	T
12	rs11109910	0	99936990	A	G
12	rs35846770	0	99937435	C	T
12	rs11832279	0	99937438	T	C
12	rs10860462	0	99937547	C	T
12	rs10860463	0	99937891	A	G
12	rs1355532	0	99938462	C	T
12	rs2133898	0	99938670	G	A
12	rs66684249	0	99938849	T	G
12	rs11830090	0	99939080	T	G
12	rs73141643	0	99939422	A	G
12	rs143902372	0	99939805	C	G
12	rs10745859	0	99940201	C	T
12	rs10777998	0	99940808	G	A
12	rs11109914	0	99941525	C	T
12	rs10860464	0	99941936	T	A
12	rs73141647	0	99942119	C	G
12	rs17393678	0	99942428	T	C
12	rs1511966	0	99943535	A	G
12	rs76563231	0	99943679	C	T
12	rs149318963	0	99943785	C	T
12	rs76636830	0	99943797	T	G
12	rs11830951	0	99944170	G	A
12	rs57357978	0	99944244	A	G
12	rs73141649	0	99944986	G	A
12	rs151139000	0	99945565	T	C
12	rs113876731	0	99945769	G	A
12	rs73141651	0	99945980	C	T
12	rs7976908	0	99947595	G	C
12	rs10860465	0	99948115	A	G
12	rs117770910	0	99948919	T	C
12	rs61942123	0	99949015	A	T
12	rs11611858	0	99949561	T	C
12	rs117824733	0	99949644	G	A
12	rs10860466	0	99952070	G	A
12	rs529859577	0	99952162	A	G
12	rs3914187	0	99953799	C	T
12	rs12296868	0	99954047	A	T
12	rs117439533	0	99954418	T	C
12	rs11612618	0	99954531	G	T
12	rs11612634	0	99954726	G	A
12	rs117984531	0	99954902	G	A
12	rs3913426	0	99955019	C	T
12	rs73141659	0	99955910	A	G
12	rs77773751	0	99956141	T	G
12	rs74544672	0	99956163	G	A
12	rs10745860	0	99957020	G	A
12	rs35329807	0	99957328	A	G
12	rs11109920	0	99957542	A	G
12	rs10860467	0	99957989	A	C
12	rs12826662	0	99957992	A	C
12	rs11615764	0	99958222	A	G
12	rs77946375	0	99958298	T	C
12	rs10735367	0	99958579	G	A
12	rs117319187	0	99959553	T	C
12	rs73141660	0	99959825	T	C
12	rs79561481	0	99959939	G	A
12	rs76899491	0	99959953	G	A
12	rs145830033	0	99960176	C	T
12	rs117243209	0	99960397	C	T
12	rs787420	0	99960522	C	T
12	rs57761398	0	99961293	T	C
12	rs2373011	0	99961349	C	G
12	rs74821953	0	99962753	G	A
12	rs787422	0	99962799	C	T
12	rs79467272	0	99963352	T	C
12	rs117864935	0	99963399	C	T
12	rs11109925	0	99964279	G	A
12	rs787421	0	99964290	T	C
12	rs10745861	0	99964406	G	A
12	rs73141665	0	99964926	T	C
12	rs79211346	0	99965428	T	C
12	rs118042924	0	99965609	A	C
12	rs55701526	0	99965716	A	C
12	rs3851625	0	99965978	G	T
12	rs56698292	0	99966444	T	C
12	rs10860468	0	99966671	G	A
12	rs11109926	0	99966874	T	A
12	rs11612878	0	99967286	A	G
12	rs78055276	0	99967668	C	T
12	rs61942125	0	99968067	T	C
12	rs60980532	0	99968793	G	A
12	rs60818108	0	99969079	C	A
12	rs1085635	0	99969542	C	G
12	rs787423	0	99969824	C	T
12	rs73141671	0	99970826	A	T
12	rs703700	0	99970978	T	C
12	rs10860469	0	99971632	G	A
12	rs809795	0	99971897	T	C
12	rs11109929	0	99972246	G	C
12	rs61942126	0	99974017	C	G
12	rs2668185	0	99974174	A	G
12	rs73141673	0	99974340	G	A
12	rs2651211	0	99974484	T	C
12	rs117965043	0	99974744	A	G
12	rs117538482	0	99974996	C	G
12	rs787417	0	99976126	T	A
12	rs79468863	0	99976193	C	T
12	rs118102252	0	99976281	T	C
12	rs10860470	0	99977787	T	C
12	rs35190944	0	99978054	A	G
12	rs56115967	0	99978268	T	C
12	rs787418	0	99978283	A	G
12	rs55907119	0	99978385	T	G
```
