## Supplementary material for "Characterization of shared and ancestry-specific signals driving complex traits using multi-ancestry fine-mapping": s1_snps.txt

```
rs139305120
rs1195555
rs4347438
rs73140487
rs111604160
rs73384492
rs11109538
rs4762209
rs36031841
rs12368484
rs34328059
rs12580005
rs4762499
rs139618750
rs186035847
rs1659762
rs12580376
rs7964472
rs35528091
rs4762500
rs2004206
rs1807234
rs7303869
rs934930
rs4586219
rs111479953
rs17362112
rs139200797
rs28372744
rs145900321
rs2239700
rs875899
rs79625667
rs12579669
rs10507102
rs61932022
rs74440450
rs117230192
rs7955363
rs7138165
rs10745831
rs76488843
rs73140491
rs17028546
rs79708350
rs12579609
rs73372793
rs11109541
rs11109542
rs10777938
rs4277163
rs113126838
rs4762210
rs76683382
rs76694308
rs74880444
rs76207229
rs74509116
rs76952629
rs76030290
rs139755745
rs11109545
rs113920968
rs182823945
rs79246877
rs112972638
rs12582812
rs74705586
rs77258639
rs1048908
rs1048906
rs2028301
rs2028302
rs2055306
rs77127608
rs117461139
rs10860351
rs17362530
rs9668109
rs9668110
rs78305719
rs58703913
rs28716195
rs12580385
rs34201862
rs75671993
rs35897309
rs12579443
rs10745832
rs11109548
rs137978254
rs149496647
rs57591670
rs7138837
rs147529834
rs147350967
rs116870408
rs58666099
rs11109549
rs2372395
rs7310804
rs7962649
rs1055656
rs17028572
rs61756485
rs11109551
rs150843635
rs111386199
rs4762501
rs7978134
rs4564386
rs7958706
rs142883114
rs34050435
rs78254048
rs3847874
rs10860355
rs112277644
rs117108984
rs147592505
rs10732662
rs12371097
rs17460208
rs17460229
rs12815244
rs12821083
rs79463079
rs147576493
rs2372394
rs79683551
rs77914039
rs74588504
rs76667914
rs34555661
rs35396543
rs73140502
rs77331997
rs77976381
rs7965771
rs148951595
rs143692734
rs79512170
rs2289315
rs76396995
rs183650301
rs74619561
rs2118851
rs2118852
rs113987233
rs7303489
rs2278361
rs10860356
rs75666371
rs11109557
rs2288739
rs34144325
rs2288737
rs10082736
rs117466473
rs10777940
rs77296419
rs78771907
rs79089398
rs12369297
rs56947674
rs60201657
rs7315397
rs117974213
rs60521401
rs76371171
rs78892251
rs73374765
rs75766418
rs73374767
rs73374768
rs11109561
rs10745833
rs12581724
rs12581734
rs74747398
rs2372445
rs145742976
rs7965985
rs117069060
rs11109564
rs76116877
rs10745834
rs11109565
rs4762502
rs34873465
rs12580228
rs2288732
rs2288731
rs11109568
rs142752734
rs2288730
rs12099604
rs2288729
rs150188379
rs7298561
rs3815997
rs17028590
rs78031307
rs7303874
rs74475256
rs12813112
rs12582317
rs7307338
rs12578662
rs74472032
rs11837552
rs7313090
rs1439123
rs1439122
rs4319556
rs76302028
rs7311426
rs17227584
rs2840025
rs77001512
rs17028605
rs10860358
rs146140531
rs148808800
rs2288728
rs73142310
rs73142311
rs117629149
rs2288727
rs919699
rs2288726
rs2288725
rs2288724
rs117101956
rs79053765
rs117751447
rs2888315
rs4609647
rs6538879
rs12370618
rs113613007
rs143020660
rs12368223
rs74842747
rs80188674
rs2288723
rs1007573
rs76211385
rs17815365
rs12426636
rs2288721
rs10777943
rs10745836
rs75126458
rs117452856
rs192224878
rs7980303
rs146524415
rs149073415
rs17041383
rs188905358
rs2288720
rs77424512
rs2288718
rs7299536
rs7315547
rs11831003
rs141949581
rs75190853
rs118005084
rs2288717
rs2288716
rs3782558
rs77391446
rs11109576
rs2288715
rs118043459
rs117808368
rs61932043
rs2288714
rs141477813
rs2288713
rs77103840
rs7314932
rs10860359
rs56115813
rs4762504
rs12581119
rs2060175
rs4762505
rs138996945
rs10437887
rs10437888
rs12368451
rs12368428
rs74630492
rs11109582
rs2304006
rs1866477
rs1439124
rs6538880
rs141735706
rs7304836
rs10431447
rs3825264
rs61932057
rs3782560
rs12829605
rs139964896
rs73142318
rs140352209
rs10860361
rs12581708
rs113938634
rs77608491
rs57171434
rs117073557
rs12303961
rs73142320
rs17028658
rs74841300
rs10860362
rs4762507
rs3847876
rs78980509
rs7968661
rs76399902
rs57332865
rs117898822
rs61932058
rs61932059
rs73149018
rs73149019
rs61933560
rs77778079
rs74998807
rs7311164
rs7310962
rs139545567
rs4472982
rs115802163
rs116223890
rs77210491
rs73149021
rs11610211
rs117860854
rs7134519
rs11610744
rs3847879
rs73149022
rs4762508
rs7974351
rs11109586
rs17815383
rs10860363
rs75906529
rs61933561
rs11109587
rs187954317
rs80128349
rs78407436
rs7954349
rs61933563
rs61933564
rs34105601
rs116710109
rs17815396
rs74844730
rs76916173
rs7313251
rs77732302
rs7300416
rs17028668
rs10860364
rs4762509
rs11109592
rs1862022
rs34860642
rs4331156
rs4636718
rs142364225
rs11109593
rs77167866
rs11611528
rs11109594
rs10777944
rs61933567
rs7299294
rs151290663
rs6538884
rs12812887
rs61933568
rs78531550
rs7135140
rs78070393
rs78893670
rs12370809
rs113499825
rs12369108
rs10492279
rs12229507
rs11109595
rs199785874
rs12309594
rs10860366
rs61933569
rs11109596
rs61933570
rs918307
rs150901978
rs1874877
rs2287574
rs117864460
rs1353771
rs76795784
rs77479014
rs75363015
rs35018642
rs7135051
rs35263167
rs12815614
rs1541627
rs1541626
rs61577963
rs76032877
rs918306
rs111510825
rs35274249
rs73149040
rs10860367
rs116428751
rs79232389
rs10777945
rs10777946
rs77811596
rs35187145
rs17028676
rs11109600
rs11109601
rs11109602
rs139669419
rs79831132
rs7954506
rs117139271
rs11109603
rs79613664
rs56199185
rs11109604
rs4762212
rs77767712
rs6538885
rs4762213
rs143283619
rs59780153
rs115864188
rs2032766
rs76730620
rs10860368
rs10745837
rs4762511
rs75620838
rs10860369
rs12424425
rs73380422
rs7300348
rs7300980
rs11109607
rs11109608
rs12425144
rs10860370
rs79335587
rs77292577
rs74680871
rs73149056
rs1813801
rs7315399
rs11612058
rs112804197
rs4762512
rs76731799
rs2036225
rs149839069
rs12426338
rs2372446
rs35070158
rs57913971
rs11614382
rs721799
rs721798
rs2302893
rs144390312
rs77645874
rs1477237
rs10492278
rs10492277
rs10492276
rs10492275
rs17227683
rs115000256
rs169306
rs201430
rs139102842
rs17028701
rs11109613
rs200785
rs17028703
rs117626104
rs7311005
rs80135418
rs936208
rs17227697
rs34325415
rs140351612
rs145309867
rs61933595
rs115576323
rs113090685
rs144029263
rs10860371
rs12422546
rs169305
rs79717443
rs75432971
rs201428
rs77755520
rs201427
rs201426
rs56364350
rs201425
rs11109615
rs115281113
rs36121812
rs76370583
rs59788357
rs114771
rs114772
rs149570977
rs4762514
rs116106048
rs201424
rs35538594
rs12368274
rs79986220
rs73149060
rs11837133
rs151178654
rs201423
rs79546802
rs201422
rs201421
rs715324
rs79548886
rs7960581
rs17815467
rs201419
rs79494756
rs75025886
rs74967466
rs7299162
rs1961674
rs1961675
rs1961676
rs149016910
rs11109618
rs116427218
rs74487656
rs10860373
rs79091816
rs61933597
rs117393172
rs60325560
rs138153943
rs77495967
rs75317708
rs201404
rs7310604
rs7298247
rs11109619
rs7314395
rs77038878
rs11109620
rs17028726
rs201403
rs7303198
rs7303217
rs2198796
rs59950449
rs61933598
rs7975495
rs201402
rs11109621
rs7962634
rs10860374
rs201401
rs117095544
rs10492273
rs11109622
rs201400
rs201399
rs201398
rs201397
rs201396
rs201395
rs201394
rs7314622
rs201393
rs11109623
rs77996039
rs201392
rs73380458
rs3847881
rs150639562
rs78797215
rs201390
rs55711541
rs169302
rs12824689
rs76014361
rs201369
rs175637
rs169297
rs201368
rs201367
rs12230719
rs201366
rs3741812
rs11109627
rs201365
rs10777948
rs169296
rs58046025
rs169295
rs61933618
rs61933619
rs201363
rs12828909
rs79978254
rs201362
rs61933620
rs74664522
rs200784
rs7973370
rs76286896
rs556064
rs12227749
rs61933621
rs61933622
rs524857
rs524002
rs17227744
rs649205
rs7303031
rs572398
rs116851346
rs73139163
rs78431886
rs4762516
rs7960522
rs17815510
rs7961570
rs55960430
rs9645788
rs10777949
rs10777950
rs149858
rs149454
rs12227960
rs11109631
rs79944266
rs148336823
rs11109632
rs4762517
rs7963120
rs201389
rs116936089
rs17028852
rs71462252
rs2287573
rs7310600
rs35294565
rs201388
rs201387
rs61933624
rs201386
rs117849599
rs201385
rs175638
rs169301
rs169300
rs11109635
rs11109636
rs61480121
rs201384
rs61933625
rs169298
rs201370
rs201371
rs41451645
rs7965913
rs75313057
rs169299
rs201372
rs200786
rs73139165
rs200787
rs11612675
rs11109639
rs61933627
rs10492272
rs78110477
rs77369322
rs10492271
rs200788
rs200789
rs61933628
rs113922958
rs10860376
rs201376
rs4140777
rs200790
rs759764
rs73139168
rs61933630
rs201378
rs117140524
rs201379
rs11109642
rs74351816
rs11109643
rs175639
rs11109644
rs4762518
rs189929
rs7301196
rs3759213
rs10492270
rs73139171
rs56121396
rs149849
rs11109645
rs11109646
rs149848
rs36040804
rs11109647
rs201418
rs11109648
rs4312109
rs12297743
rs11109650
rs149859
rs4762215
rs61932188
rs67371155
rs77088482
rs11109651
rs11109652
rs117785369
rs7135384
rs60724671
rs11612747
rs76204063
rs1549102
rs7975533
rs75747114
rs141559555
rs10492269
rs201417
rs201416
rs201415
rs11612612
rs61932189
rs11109655
rs67903060
rs149850
rs182131
rs11609751
rs200782
rs200783
rs75142458
rs201412
rs73382415
rs10444507
rs547325
rs142696848
rs73139178
rs4762523
rs11109659
rs185684
rs76463989
rs201411
rs11109660
rs4762524
rs139905862
rs11109661
rs10860379
rs703699
rs150923642
rs11109662
rs1456234
rs201410
rs11109663
rs12425690
rs10860380
rs169304
rs11608709
rs7969467
rs11109664
rs79545257
rs201409
rs1477236
rs201408
rs1808352
rs117020494
rs201407
rs142424173
rs146850210
rs78745451
rs74239097
rs11609031
rs73382423
rs200791
rs4762525
rs4762526
rs169303
rs11109667
rs189925
rs200792
rs35556192
rs12319119
rs10860381
rs80266151
rs117362401
rs17028891
rs112360286
rs149851
rs12367981
rs117435904
rs12368438
rs200793
rs2168460
rs201382
rs11109669
rs76419846
rs11109670
rs11109671
rs113532551
rs17028903
rs11109672
rs61932191
rs77049708
rs11109673
rs1993730
rs12811901
rs7975323
rs201381
rs79343833
rs201380
rs137895637
rs2544100
rs12368304
rs641985
rs11109676
rs1598544
rs7959428
rs659321
rs7301791
rs648763
rs12371333
rs621284
rs79493669
rs7138024
rs583318
rs60059681
rs10860382
rs2045686
rs77052012
rs71462255
rs17028908
rs78276631
rs111858782
rs12313609
rs539977
rs1814566
rs483610
rs111964769
rs112082377
rs113136248
rs517636
rs11109678
rs71440824
rs550814
rs78949037
rs616804
rs117376610
rs61932194
rs17460744
rs180969783
rs138670008
rs140106220
rs79250907
rs6538888
rs150068139
rs77056082
rs60824071
rs4762529
rs12307343
rs71462257
rs73139189
rs73382455
rs117192201
rs1403503
rs1357456
rs2103070
rs11109681
rs7972603
rs4536282
rs117778293
rs1403504
rs1403505
rs1403506
rs9971780
rs1403507
rs7139028
rs78808916
rs7963048
rs61932195
rs113222349
rs2888300
rs187273655
rs12580031
rs56935245
rs117980888
rs1523098
rs12319594
rs17460772
rs61932197
rs61932198
rs61932199
rs60317458
rs11109688
rs11109689
rs12315468
rs10507103
rs12309850
rs17028933
rs952198
rs1916281
rs12310252
rs11109690
rs17028943
rs17363636
rs17028946
rs10507104
rs61932222
rs12300135
rs61932223
rs61932224
rs12300206
rs10160949
rs12314084
rs12314199
rs183620827
rs56296716
rs56225414
rs61932228
rs1554547
rs1554546
rs61932229
rs73140903
rs61932230
rs56059759
rs74999867
rs111065533
rs117359677
rs138726040
rs73140904
rs7952964
rs55958542
rs113472471
rs190246430
rs12297446
rs113723465
rs145588954
rs117593135
rs61932232
rs4762531
rs4762532
rs1523097
rs7967579
rs12297479
rs10128795
rs11109693
rs73140907
rs12578561
rs117003368
rs118050391
rs7295102
rs7965027
rs79962711
rs74467829
rs117483006
rs151158089
rs140197168
rs118176734
rs117171573
rs113301127
rs869032
rs11109699
rs7956628
rs11836862
rs17363922
rs6538889
rs7300171
rs4762533
rs4762534
rs4762535
rs7969490
rs7487923
rs1523101
rs7956263
rs139458246
rs111639279
rs56339660
rs11109702
rs149319026
rs12320091
rs4762536
rs4762537
rs4762538
rs4762539
rs4762216
rs143305377
rs7979211
rs139064369
rs76335958
rs7954989
rs61933365
rs7959046
rs4762540
rs61933366
rs4762541
rs4762542
rs4762217
rs4762543
rs6538890
rs6538891
rs6538892
rs6538893
rs11109704
rs7301050
rs10860386
rs117259069
rs17364420
rs11109705
rs113257296
rs77112472
rs144924631
rs4762545
rs117581158
rs4762546
rs112187342
rs111697678
rs12146873
rs10745838
rs10459194
rs12146836
rs1319892
rs1319893
rs935143
rs7311721
rs7955942
rs7294393
rs1814453
rs17364755
rs80197475
rs3794799
rs117873818
rs4762547
rs10467004
rs6538894
rs61933369
rs17364888
rs2372631
rs2372632
rs7306078
rs112691364
rs7974917
rs11609338
rs7485825
rs112348992
rs6419378
rs7977423
rs10860387
rs34759455
rs61933373
rs61933374
rs2372634
rs112265141
rs7975384
rs2372635
rs6538895
rs2372636
rs2372637
rs2372638
rs190848961
rs2372639
rs7139247
rs10745839
rs4762219
rs75790473
rs7137868
rs7307199
rs2372640
rs7297221
rs2888378
rs77924832
rs10745840
rs10777954
rs2888379
rs80009464
rs3803094
rs3825267
rs7970121
rs11614812
rs4762548
rs2372641
rs75524313
rs2372642
rs6538896
rs6538897
rs7299393
rs7314011
rs7313721
rs7314469
rs10735361
rs112627509
rs117124992
rs10860388
rs10860389
rs61933375
rs112046431
rs2372643
rs73140935
rs17463507
rs4762222
rs61933377
rs11109725
rs6538898
rs77489470
rs10777955
rs117463906
rs2372644
rs4762554
rs4762555
rs11613203
rs10860390
rs61933378
rs145818834
rs138282813
rs10745841
rs10777956
rs10745842
rs10735362
rs10745843
rs4762556
rs10860391
rs4762557
rs4762558
rs10860392
rs4762559
rs17464126
rs7979741
rs10777957
rs10860393
rs2372719
rs78872374
rs7953690
rs10507107
rs79075977
rs112663782
rs10777958
rs2372720
rs118016700
rs2372721
rs7970642
rs188992062
rs17367012
rs111550237
rs7488242
rs2372724
rs7978433
rs140791581
rs149810932
rs76403736
rs7961981
rs7961789
rs7965982
rs61933380
rs2372726
rs2372727
rs11109730
rs9788038
rs7964358
rs7979379
rs116905233
rs73140948
rs6538900
rs6538901
rs2372731
rs2888397
rs7972642
rs17367186
rs75737943
rs10777959
rs10431448
rs10431449
rs2372732
rs2372733
rs2372734
rs11612681
rs6538902
rs191462798
rs117870015
rs10735363
rs7298574
rs10860394
rs11109734
rs142066778
rs10860395
rs1867238
rs75453001
rs10860396
rs1319891
rs57084771
rs10777961
rs10860397
rs11614229
rs12809348
rs12426468
rs10735364
rs11109738
rs57653433
rs557048144
rs61940182
rs116939269
rs17029089
rs1688643
rs591776
rs670104
rs529486
rs642292
rs639620
rs143548222
rs638177
rs623630
rs77992698
rs581717
rs117297595
rs17465160
rs481902
rs61940183
rs61940184
rs7958765
rs61940185
rs660884
rs660879
rs150310852
rs2131165
rs12425857
rs55750634
rs12578287
rs79948775
rs76820211
rs1580641
rs7969339
rs73140959
rs664481
rs651548
rs12367364
rs693374
rs140790738
rs2372648
rs1688644
rs149607765
rs7306178
rs513022
rs619826
rs73140966
rs115250134
rs11109749
rs569685
rs117969986
rs76629236
rs76071455
rs11109750
rs553961
rs2035882
rs117747326
rs2087745
rs11109752
rs11109753
rs2638571
rs11109754
rs2372716
rs2372717
rs7969596
rs61940187
rs34570636
rs2452266
rs10745846
rs12314891
rs2712639
rs111751158
rs10860399
rs7958533
rs113375550
rs113675862
rs7976522
rs2172284
rs12830933
rs11833519
rs142396629
rs2638577
rs6538903
rs2263048
rs2263049
rs7963976
rs10860401
rs7964116
rs11836131
rs11836114
rs2712668
rs61167329
rs75189892
rs117166175
rs113879672
rs1907672
rs61940189
rs2712667
rs2712666
rs77804591
rs2638559
rs10777962
rs78414489
rs2712665
rs10507108
rs982325
rs79115321
rs2712664
rs10507109
rs79879797
rs1492245
rs2712663
rs1492246
rs2712662
rs2638562
rs2712661
rs2712660
rs2712659
rs7132988
rs10507111
rs117103784
rs2249601
rs11109758
rs10860403
rs10860404
rs2888394
rs1532216
rs1123499
rs4237909
rs11109759
rs11109760
rs75556850
rs931480
rs1492257
rs1492256
rs2246098
rs1806395
rs11109761
rs2101655
rs117099777
rs11109762
rs10507113
rs4762565
rs11109763
rs7972843
rs2246664
rs2712657
rs117350010
rs2246683
rs113062043
rs150942316
rs6538904
rs12226987
rs1826374
rs2638572
rs2638573
rs61940208
rs2712656
rs74457224
rs61940209
rs1492253
rs1492252
rs1994756
rs2712655
rs2712654
rs1492251
rs2712653
rs2201162
rs2638568
rs972658
rs10777964
rs10777965
rs11109766
rs79466343
rs974992
rs1388741
rs2201160
rs1472141
rs991226
rs2220689
rs2220690
rs2638563
rs10860405
rs2712652
rs35819401
rs2201161
rs1492248
rs1492249
rs1844966
rs1844967
rs2638565
rs1907673
rs1948394
rs113761623
rs2712646
rs2131167
rs2131168
rs2712644
rs2172283
rs149767742
rs7977543
rs11537478
rs140799893
rs4495972
rs183669638
rs10860408
rs11109770
rs2452265
rs117934973
rs2712643
rs1492250
rs1388742
rs1027247
rs73140985
rs11109772
rs12229071
rs11109773
rs138528843
rs923724
rs77436242
rs3751323
rs1552759
rs11109775
rs2712642
rs10860409
rs923725
rs7967964
rs76883613
rs11109776
rs79212189
rs11109777
rs12306860
rs17029156
rs11109778
rs11109780
rs117594404
rs2638561
rs144232524
rs7961567
rs7954551
rs7955142
rs12319237
rs73140991
rs56002425
rs11109785
rs3851622
rs4115454
rs10860412
rs144612608
rs61940214
rs7305880
rs6538907
rs2251945
rs11612454
rs11608822
rs73140993
rs11109786
rs2035881
rs7137220
rs10860413
rs7961884
rs7962002
rs11109787
rs7966123
rs7969319
rs2172282
rs2172281
rs2131163
rs7308600
rs7309131
rs73140999
rs7964688
rs74554092
rs7957699
rs7958099
rs7961452
rs116967712
rs1388744
rs11616140
rs2712669
rs143570090
rs80289901
rs11611415
rs61940239
rs2712658
rs11109792
rs117641553
rs61940240
rs55909838
rs116865814
rs12307325
rs11109795
rs12309017
rs111382847
rs140016885
rs35218099
rs79831227
rs78370175
rs75516335
rs11503240
rs12306418
rs61940242
rs73143004
rs57246040
rs12312038
rs1907674
rs2724194
rs186195670
rs73143005
rs12302594
rs187910043
rs144270627
rs55674207
rs56007218
rs139277263
rs77173195
rs2638557
rs61940246
rs7299566
rs7300118
rs7316448
rs10860416
rs1844965
rs1032389
rs1032390
rs75936809
rs76283306
rs73143011
rs10860417
rs55712073
rs73383303
rs73143012
rs74979763
rs10860418
rs61940248
rs11109800
rs73143013
rs11836964
rs11109801
rs1492254
rs73143015
rs73143016
rs6538909
rs10860419
rs12303010
rs117972334
rs143656997
rs56129477
rs60690235
rs79935648
rs77877532
rs143652776
rs12309037
rs112400172
rs181172667
rs7132914
rs11503241
rs118100998
rs144652713
rs148881494
rs137949710
rs10160904
rs112321515
rs148510976
rs10161325
rs7397873
rs111339858
rs117989153
rs10777967
rs73383329
rs28859649
rs73143021
rs2466566
rs2131164
rs59891196
rs12298429
rs117605368
rs67895041
rs3920002
rs1352922
rs1352921
rs7304346
rs74317970
rs73149175
rs923723
rs1586852
rs12312886
rs12320223
rs67224933
rs73149176
rs12314812
rs12321903
rs7979225
rs7315216
rs4254163
rs7303603
rs73149177
rs146813019
rs73149178
rs73149179
rs7980404
rs10860421
rs55776753
rs77493319
rs10860422
rs7960340
rs35498333
rs34895156
rs146585099
rs73149181
rs10777968
rs73149182
rs10745850
rs7954845
rs73149186
rs7955333
rs73149188
rs73149189
rs112544288
rs10860424
rs80258463
rs11109806
rs77879628
rs10777969
rs10860425
rs73149190
rs7974591
rs6538913
rs117221608
rs11109807
rs4633546
rs11109808
rs10777970
rs9943727
rs35361767
rs73149196
rs7970017
rs7312660
rs10777971
rs73149198
rs77448782
rs11608318
rs7957172
rs7957276
rs7972376
rs73149201
rs10745851
rs73151103
rs11834482
rs7296093
rs118003677
rs11109810
rs11616076
rs7965320
rs12315631
rs4509863
rs10128864
rs10128988
rs56242296
rs7980947
rs10777973
rs12321908
rs7315463
rs118186818
rs12297003
rs7968069
rs183489764
rs7955209
rs11836299
rs113443306
rs73151112
rs11109813
rs111401811
rs7487874
rs4385983
rs10860426
rs73151116
rs12309252
rs12304343
rs7134834
rs10735366
rs75434839
rs79232317
rs73151117
rs73151119
rs73151120
rs73151121
rs73151123
rs73151124
rs73151125
rs11610874
rs11615348
rs73151128
rs76608512
rs73151129
rs73151130
rs17029301
rs73151131
rs73151132
rs112654074
rs73151134
rs73151135
rs73151136
rs73151137
rs73151138
rs73151139
rs55947180
rs55739918
rs73151142
rs73151143
rs78815597
rs73151144
rs73151147
rs73151149
rs73151150
rs73151152
rs73151154
rs73151156
rs73151157
rs116942009
rs10777974
rs10777975
rs10777976
rs55658029
rs7314891
rs11109819
rs56219943
rs71462275
rs77770182
rs118025794
rs55841763
rs117949560
rs116926909
rs73151158
rs59964077
rs111256065
rs12306019
rs4335638
rs4341626
rs73151161
rs9943780
rs71462276
rs73151162
rs117481487
rs73151163
rs10777978
rs73151164
rs4128747
rs9805016
rs9805135
rs73151165
rs7302669
rs10860430
rs149048311
rs7306479
rs74960338
rs10860431
rs11109825
rs10860432
rs7977812
rs7978186
rs7963497
rs7963164
rs11109826
rs7301622
rs73151175
rs11109827
rs73151176
rs10777979
rs11109828
rs11109829
rs10860433
rs73151180
rs7974943
rs7961745
rs17029382
rs73151181
rs7978213
rs7964840
rs12424548
rs12424576
rs12425972
rs12424566
rs12425985
rs12425986
rs2175524
rs117572655
rs1511968
rs2048488
rs2048489
rs73151183
rs2048490
rs10777980
rs10777981
rs10745853
rs10860434
rs11109831
rs11109832
rs1912862
rs7316646
rs7316651
rs7300624
rs11109833
rs12311204
rs10431450
rs10777982
rs12305663
rs78169269
rs12313086
rs73151187
rs55675355
rs11832504
rs10777983
rs10745854
rs34192807
rs56314437
rs73147319
rs11109834
rs56300419
rs77196699
rs56075851
rs11109835
rs11109836
rs12321361
rs1511969
rs10467005
rs7131971
rs7132138
rs7303071
rs10860435
rs7132485
rs7132975
rs10860436
rs10777984
rs2724187
rs11109837
rs12367181
rs7295651
rs11609874
rs10860437
rs76090765
rs11609893
rs11609894
rs11609895
rs11109838
rs2466565
rs10860438
rs7968606
rs17029432
rs67982970
rs138111488
rs7303926
rs1500733
rs12427349
rs180938518
rs74817683
rs10777985
rs58561980
rs79221930
rs76930811
rs10860439
rs1511962
rs7303478
rs61940259
rs10777986
rs10777987
rs7955947
rs11109841
rs11109842
rs12230011
rs1511961
rs7297748
rs7966722
rs7953897
rs145284255
rs7971152
rs1398081
rs58376631
rs1398082
rs10459161
rs116894070
rs17029468
rs10777988
rs10777989
rs10777990
rs10745855
rs10745856
rs17029478
rs2724192
rs7958517
rs148678454
rs11109844
rs12580184
rs113286495
rs2668183
rs60319364
rs7968525
rs117720728
rs17029487
rs35561798
rs12301876
rs78362061
rs112860386
rs146664961
rs10860441
rs147068696
rs10777991
rs7309052
rs148081579
rs11109846
rs190254566
rs150796602
rs540373074
rs11109848
rs1588595
rs148400115
rs10860442
rs1398083
rs2724188
rs58720542
rs79338332
rs2133897
rs2133896
rs2137189
rs2724190
rs117977091
rs139068219
rs12307366
rs140506908
rs138023873
rs150701465
rs12313065
rs139578878
rs144310863
rs117249153
rs7960797
rs2088796
rs148019706
rs184993928
rs12815805
rs7306764
rs1511963
rs183020856
rs1511964
rs117388164
rs1511965
rs145535040
rs140234194
rs12811344
rs141394438
rs77142978
rs11109857
rs150427849
rs7133770
rs113809061
rs955526
rs7487319
rs10860443
rs139159086
rs2373017
rs1398084
rs149668263
rs117258994
rs11109859
rs7137194
rs11109861
rs79578612
rs1511960
rs1511959
rs10860444
rs11836307
rs10745857
rs12580884
rs12579567
rs148610419
rs12581185
rs117774279
rs148956289
rs117438703
rs74240134
rs112331930
rs117155614
rs78879267
rs76153056
rs147756049
rs116926494
rs56337248
rs74440091
rs117473368
rs75334628
rs75991497
rs139044705
rs904883
rs12322441
rs79999193
rs2175523
rs2175522
rs75339203
rs79331395
rs79279232
rs77794768
rs78635841
rs146783143
rs116132164
rs12311258
rs112112339
rs78052712
rs12320128
rs148019887
rs117330488
rs75719135
rs113680423
rs11610344
rs76167318
rs7398357
rs10860446
rs113366944
rs75107952
rs11109869
rs17029532
rs10860447
rs7973951
rs17386299
rs148178475
rs73147341
rs1875289
rs11109871
rs11109872
rs1912861
rs117591173
rs77587818
rs1398085
rs2860043
rs146363911
rs12321878
rs924506
rs79580899
rs996994
rs924507
rs10860448
rs7954272
rs7133069
rs2373016
rs73147344
rs11109878
rs12581042
rs12581077
rs11109880
rs10129019
rs1909843
rs10128807
rs7398838
rs75501573
rs7313735
rs7313882
rs77972283
rs12303130
rs17471231
rs57579661
rs17029558
rs78468112
rs56193618
rs2202037
rs116390261
rs143095933
rs10128891
rs77591003
rs11109882
rs1606250
rs74240136
rs7299293
rs10860449
rs7299728
rs143245986
rs73147352
rs1113292
rs144515975
rs1961649
rs73147353
rs11503422
rs112455924
rs7309073
rs7309411
rs117117260
rs76383473
rs10860450
rs10860451
rs78855335
rs17471508
rs79388456
rs7298711
rs10860453
rs141798239
rs74756542
rs12369829
rs79309513
rs1074588
rs1961512
rs2373015
rs11109889
rs145598506
rs147715580
rs11109891
rs11614294
rs10161187
rs10860454
rs11612768
rs12580860
rs7974411
rs11613155
rs79738471
rs117632536
rs56222089
rs10860455
rs147349953
rs11109893
rs7954117
rs56141963
rs1877358
rs11109894
rs76593744
rs11109895
rs75714820
rs73147361
rs10860456
rs7963233
rs7962904
rs78826229
rs11109896
rs7964102
rs2373014
rs116946374
rs1995991
rs56169493
rs11109897
rs116285749
rs114468708
rs75845450
rs17029587
rs12320365
rs1398087
rs1828548
rs2373013
rs2373012
rs17471802
rs2063508
rs11615198
rs9634219
rs11109902
rs73147363
rs11109903
rs12300623
rs12314102
rs12321286
rs73147366
rs10860458
rs12370796
rs9634220
rs9634184
rs73147369
rs116989677
rs17393423
rs10777993
rs17471850
rs138417394
rs11109906
rs2137192
rs2137191
rs2137190
rs10860459
rs12298165
rs10777994
rs11109908
rs111366918
rs73147374
rs11613548
rs7300831
rs73147376
rs116979687
rs10745858
rs11829651
rs1606251
rs7964042
rs57675458
rs13328989
rs138967823
rs10860460
rs10860461
rs10777996
rs10777997
rs138240919
rs11109909
rs11109910
rs35846770
rs11832279
rs10860462
rs10860463
rs1355532
rs2133898
rs66684249
rs11830090
rs73141643
rs143902372
rs10745859
rs10777998
rs11109914
rs10860464
rs73141647
rs17393678
rs1511966
rs76563231
rs149318963
rs76636830
rs11830951
rs57357978
rs73141649
rs151139000
rs113876731
rs73141651
rs7976908
rs10860465
rs117770910
rs61942123
rs11611858
rs117824733
rs10860466
rs529859577
rs3914187
rs12296868
rs117439533
rs11612618
rs11612634
rs117984531
rs3913426
rs73141659
rs77773751
rs74544672
rs10745860
rs35329807
rs11109920
rs10860467
rs12826662
rs11615764
rs77946375
rs10735367
rs117319187
rs73141660
rs79561481
rs76899491
rs145830033
rs117243209
rs787420
rs57761398
rs2373011
rs74821953
rs787422
rs79467272
rs117864935
rs11109925
rs787421
rs10745861
rs73141665
rs79211346
rs118042924
rs55701526
rs3851625
rs56698292
rs10860468
rs11109926
rs11612878
rs78055276
rs61942125
rs60980532
rs60818108
rs1085635
rs787423
rs73141671
rs703700
rs10860469
rs809795
rs11109929
rs61942126
rs2668185
rs73141673
rs2651211
rs117965043
rs117538482
rs787417
rs79468863
rs118102252
rs10860470
rs35190944
rs56115967
rs787418
rs55907119
```
