## Supplementary material for "Characterization of shared and ancestry-specific signals driving complex traits using multi-ancestry fine-mapping": s2.afreq

```
#CHROM	ID	REF	ALT	ALT_FREQS	OBS_CT
12	rs114606531	G	C	0.0337302	1008
12	rs4347438	T	C	0.855159	1008
12	rs73140487	C	T	0.0119048	1008
12	rs111604160	A	G	0.140873	1008
12	rs73384492	A	G	0.141865	1008
12	rs4762209	C	G	0.673611	1008
12	rs36031841	A	C	0.19246	1008
12	rs144775207	C	T	0.0605159	1008
12	rs34328059	A	G	0.19246	1008
12	rs12580005	T	C	0.19246	1008
12	rs4762499	C	T	0.494048	1008
12	rs139618750	G	A	0.0337302	1008
12	rs12580376	T	C	0.179563	1008
12	rs7964472	C	T	0.497024	1008
12	rs35528091	G	A	0.179563	1008
12	rs4762500	T	C	0.856151	1008
12	rs2004206	T	G	0.485119	1008
12	rs1807234	C	G	0.0367063	1008
12	rs7303869	A	G	0.180556	1008
12	rs934930	T	C	0.5	1008
12	rs111479953	A	G	0.141865	1008
12	rs28372744	G	A	0.178571	1008
12	rs2239700	T	G	0.181548	1008
12	rs79625667	A	T	0.181548	1008
12	rs12579669	C	A	0.184524	1008
12	rs10507102	G	A	0.0248016	1008
12	rs7955363	G	C	0.0248016	1008
12	rs2372392	C	T	0.0238095	1008
12	rs10745831	T	C	0.855159	1008
12	rs74604883	C	A	0.0238095	1008
12	rs115173420	T	G	0.0238095	1008
12	rs79708350	G	A	0.181548	1008
12	rs12579609	A	G	0.181548	1008
12	rs11109541	C	T	0.481151	1008
12	rs17028549	G	A	0.0238095	1008
12	rs117360603	G	T	0.0238095	1008
12	rs11109542	G	A	0.181548	1008
12	rs183646776	C	T	0.0595238	1008
12	rs10777938	T	C	0.506944	1008
12	rs4277163	C	T	0.167659	1008
12	rs113126838	A	C	0.181548	1008
12	rs4762210	G	A	0.853175	1008
12	rs76683382	T	C	0.181548	1008
12	rs76694308	C	A	0.181548	1008
12	rs74880444	C	A	0.181548	1008
12	rs76207229	C	T	0.181548	1008
12	rs74509116	A	G	0.181548	1008
12	rs76030290	C	T	0.181548	1008
12	rs139755745	G	A	0.168651	1008
12	rs11109545	C	T	0.142857	1008
12	rs113920968	A	C	0.181548	1008
12	rs182823945	C	T	0.181548	1008
12	rs112972638	G	C	0.142857	1008
12	rs12582812	G	A	0.181548	1008
12	rs74705586	C	T	0.181548	1008
12	rs74662698	A	T	0.0238095	1008
12	rs1048908	T	C	0.350198	1008
12	rs1048906	C	T	0.349206	1008
12	rs2028301	C	T	0.512897	1008
12	rs2028302	C	A	0.490079	1008
12	rs77683465	T	C	0.0922619	1008
12	rs2055306	C	T	0.862103	1008
12	rs10860351	G	A	0.348214	1008
12	rs58183065	C	T	0.0367063	1008
12	rs9668109	G	A	0.0248016	1008
12	rs9668110	G	A	0.164683	1008
12	rs78305719	A	G	0.184524	1008
12	rs58703913	T	C	0.37004	1008
12	rs78225067	C	A	0.015873	1008
12	rs12580385	T	C	0.184524	1008
12	rs34201862	C	A	0.184524	1008
12	rs75671993	C	T	0.184524	1008
12	rs35897309	T	G	0.184524	1008
12	rs12579443	C	T	0.184524	1008
12	rs10745832	C	T	0.863095	1008
12	rs149496647	T	C	0.0575397	1008
12	rs57591670	C	T	0.184524	1008
12	rs7138837	T	C	0.354167	1008
12	rs58666099	C	T	0.184524	1008
12	rs11109549	T	C	0.509921	1008
12	rs2372395	A	G	0.353175	1008
12	rs186928762	G	C	0.0376984	1008
12	rs7310804	A	G	0.536706	1008
12	rs7962649	T	C	0.890873	1008
12	rs1055656	T	C	0.536706	1008
12	rs17028572	G	A	0.184524	1008
12	rs189251687	A	G	0.00496032	1008
12	rs114599995	C	T	0.0188492	1008
12	rs11109551	G	T	0.169643	1008
12	rs150843635	G	A	0.149802	1008
12	rs4762501	T	A	0.863095	1008
12	rs7978134	T	C	0.866071	1008
12	rs111670081	C	T	0.0188492	1008
12	rs4564386	G	A	0.14881	1008
12	rs7958706	T	C	0.865079	1008
12	rs34050435	C	T	0.170635	1008
12	rs78254048	G	A	0.184524	1008
12	rs3847874	T	A	0.866071	1008
12	rs10860355	C	T	0.486111	1008
12	rs112277644	T	C	0.184524	1008
12	rs10732662	C	G	0.866071	1008
12	rs142972143	A	T	0.00793651	1008
12	rs12371097	A	G	0.149802	1008
12	rs12821083	G	T	0.170635	1008
12	rs79463079	A	T	0.184524	1008
12	rs147576493	T	C	0.184524	1008
12	rs77879115	C	T	0.0198413	1008
12	rs2372394	C	T	0.866071	1008
12	rs79683551	C	G	0.151786	1008
12	rs74588504	A	C	0.149802	1008
12	rs77976381	G	A	0.149802	1008
12	rs7965771	G	C	0.510913	1008
12	rs74448404	T	C	0.0248016	1008
12	rs2289315	G	A	0.166667	1008
12	rs76396995	T	A	0.184524	1008
12	rs74619561	G	A	0.149802	1008
12	rs2118851	C	G	0.184524	1008
12	rs2118852	G	T	0.184524	1008
12	rs117962329	T	A	0.0248016	1008
12	rs7303489	G	C	0.357143	1008
12	rs2278361	A	G	0.149802	1008
12	rs10860356	A	T	0.355159	1008
12	rs137933277	T	G	0.0178571	1008
12	rs11109557	G	A	0.149802	1008
12	rs75377389	G	T	0.0793651	1008
12	rs2288739	C	T	0.0248016	1008
12	rs34144325	C	T	0.149802	1008
12	rs2288738	G	A	0.0188492	1008
12	rs2288737	C	T	0.0198413	1008
12	rs10082736	G	A	0.866071	1008
12	rs117466473	A	T	0.135913	1008
12	rs10777940	T	C	0.866071	1008
12	rs77296419	C	G	0.184524	1008
12	rs142580021	G	A	0.0188492	1008
12	rs78771907	T	C	0.184524	1008
12	rs150070471	G	A	0.0198413	1008
12	rs147330076	C	T	0.0188492	1008
12	rs12369297	A	T	0.355159	1008
12	rs56947674	C	G	0.184524	1008
12	rs60201657	A	G	0.184524	1008
12	rs142790780	T	A	0.0347222	1008
12	rs7315397	A	G	0.866071	1008
12	rs60521401	A	T	0.184524	1008
12	rs78892251	A	C	0.184524	1008
12	rs73374765	G	A	0.22619	1008
12	rs75766418	A	G	0.22619	1008
12	rs73374767	C	T	0.22619	1008
12	rs73374768	C	T	0.22619	1008
12	rs10745833	T	A	0.510913	1008
12	rs12581724	T	C	0.22619	1008
12	rs12581734	T	C	0.22619	1008
12	rs74747398	C	T	0.22619	1008
12	rs2372445	T	C	0.866071	1008
12	rs7965985	C	T	0.354167	1008
12	rs76787622	G	A	0.0198413	1008
12	rs11109564	A	G	0.108135	1008
12	rs10745834	A	G	0.355159	1008
12	rs11109565	G	A	0.108135	1008
12	rs4762502	G	A	0.866071	1008
12	rs34873465	T	C	0.22619	1008
12	rs12580228	C	T	0.22619	1008
12	rs77058764	A	T	0.0198413	1008
12	rs2288732	A	G	0.866071	1008
12	rs76370671	A	G	0.0595238	1008
12	rs145015264	A	G	0.0198413	1008
12	rs2288731	C	T	0.510913	1008
12	rs11109568	G	C	0.234127	1008
12	rs74446759	G	A	0.0198413	1008
12	rs2288730	A	C	0.22619	1008
12	rs12099604	A	G	0.22619	1008
12	rs35715320	G	A	0.0198413	1008
12	rs2288729	G	A	0.355159	1008
12	rs114825860	T	C	0.0198413	1008
12	rs78489365	G	A	0.0535714	1008
12	rs138315125	G	A	0.0257937	1008
12	rs7298561	A	G	0.128968	1008
12	rs3815997	T	C	0.108135	1008
12	rs17028590	A	G	0.212302	1008
12	rs78031307	G	A	0.21131	1008
12	rs7303874	G	A	0.108135	1008
12	rs74475256	T	C	0.212302	1008
12	rs12582317	C	G	0.212302	1008
12	rs7307338	A	G	0.866071	1008
12	rs116205465	A	G	0.0198413	1008
12	rs12578662	T	C	0.212302	1008
12	rs74472032	C	T	0.212302	1008
12	rs11837552	C	T	0.212302	1008
12	rs7313090	G	A	0.866071	1008
12	rs76114477	G	A	0.0198413	1008
12	rs1439123	A	G	0.0248016	1008
12	rs1439122	T	C	0.0248016	1008
12	rs7311426	T	G	0.0248016	1008
12	rs2840025	T	C	0.22619	1008
12	rs77001512	T	G	0.22619	1008
12	rs17028605	C	T	0.22619	1008
12	rs10860358	T	C	0.355159	1008
12	rs146140531	G	A	0.22619	1008
12	rs148808800	G	A	0.22619	1008
12	rs117359388	G	A	0.0257937	1008
12	rs145414367	A	G	0.0446429	1008
12	rs2288728	A	T	0.22619	1008
12	rs73142311	A	T	0.00198413	1008
12	rs2288727	A	T	0.22619	1008
12	rs919699	A	G	0.865079	1008
12	rs2288726	C	A	0.0248016	1008
12	rs2288725	C	A	0.108135	1008
12	rs2288724	C	A	0.108135	1008
12	rs116624926	G	A	0.0198413	1008
12	rs79053765	A	G	0.0208333	1008
12	rs77652205	A	G	0.0228175	1008
12	rs2888315	G	A	0.225198	1008
12	rs4609647	T	C	0.225198	1008
12	rs6538879	A	G	0.128968	1008
12	rs12370618	A	T	0.108135	1008
12	rs113613007	C	G	0.225198	1008
12	rs149789132	T	C	0.0128968	1008
12	rs2288723	C	T	0.22619	1008
12	rs1007573	A	G	0.225198	1008
12	rs76211385	A	G	0.225198	1008
12	rs12426636	T	G	0.0277778	1008
12	rs140891416	C	T	0.0327381	1008
12	rs2288721	A	G	0.225198	1008
12	rs10777943	T	C	0.509921	1008
12	rs10745836	A	G	0.510913	1008
12	rs75126458	A	G	0.108135	1008
12	rs76742622	T	C	0.0734127	1008
12	rs7980303	T	C	0.865079	1008
12	rs146524415	G	A	0.225198	1008
12	rs149073415	T	C	0.108135	1008
12	rs17041383	T	C	0.483135	1008
12	rs188905358	C	T	0.225198	1008
12	rs140245163	C	G	0.0198413	1008
12	rs2288720	G	A	0.865079	1008
12	rs41514747	T	A	0.0734127	1008
12	rs2288718	C	G	0.108135	1008
12	rs7299536	G	A	0.354167	1008
12	rs7315547	T	C	0.12996	1008
12	rs11831003	A	G	0.225198	1008
12	rs190624207	G	A	0.0565476	1008
12	rs2288717	C	T	0.108135	1008
12	rs2288716	T	C	0.354167	1008
12	rs7316588	G	C	0.110119	1008
12	rs3782558	C	G	0.510913	1008
12	rs77391446	C	T	0.225198	1008
12	rs11109576	C	T	0.354167	1008
12	rs2288715	A	G	0.354167	1008
12	rs2288714	A	G	0.509921	1008
12	rs141477813	G	T	0.218254	1008
12	rs2288713	A	C	0.22619	1008
12	rs77103840	C	G	0.22619	1008
12	rs7314932	A	G	0.22619	1008
12	rs10860359	T	C	0.355159	1008
12	rs187065429	G	A	0.0198413	1008
12	rs143765428	T	G	0.0188492	1008
12	rs144474317	C	T	0.0744048	1008
12	rs4762504	G	A	0.50496	1008
12	rs12581119	A	G	0.342262	1008
12	rs2060175	C	T	0.487103	1008
12	rs4762505	C	A	0.867063	1008
12	rs182951511	G	A	0.0436508	1008
12	rs138996945	A	G	0.227183	1008
12	rs10437887	G	A	0.867063	1008
12	rs10437888	G	A	0.867063	1008
12	rs12368451	G	A	0.37996	1008
12	rs12368428	C	G	0.106151	1008
12	rs116593758	G	A	0.0188492	1008
12	rs11109582	A	G	0.487103	1008
12	rs2304006	G	A	0.0248016	1008
12	rs1866477	T	G	0.868056	1008
12	rs1439124	T	G	0.107143	1008
12	rs6538880	G	A	0.868056	1008
12	rs141735706	A	C	0.108135	1008
12	rs7304836	T	A	0.617063	1008
12	rs10431447	G	C	0.867063	1008
12	rs145099984	A	C	0.0406746	1008
12	rs3825264	G	A	0.227183	1008
12	rs3782560	C	T	0.227183	1008
12	rs117894982	C	T	0.0347222	1008
12	rs115805629	G	T	0.0188492	1008
12	rs12829605	T	G	0.108135	1008
12	rs116928965	G	A	0.106151	1008
12	rs10860361	G	A	0.49504	1008
12	rs12581708	A	G	0.237103	1008
12	rs77608491	G	C	0.108135	1008
12	rs57171434	A	T	0.22619	1008
12	rs12303961	G	A	0.22619	1008
12	rs73142320	C	T	0.0248016	1008
12	rs17028658	T	C	0.243056	1008
12	rs10860362	A	G	0.402778	1008
12	rs4762507	C	T	0.0238095	1008
12	rs3847876	A	T	0.543651	1008
12	rs78980509	C	T	0.108135	1008
12	rs7968661	A	G	0.313492	1008
12	rs76399902	T	C	0.204365	1008
12	rs78840210	A	C	0.0486111	1008
12	rs57332865	G	A	0.105159	1008
12	rs73149018	A	G	0.00297619	1008
12	rs73149019	A	T	0.00297619	1008
12	rs61933560	T	A	0.137897	1008
12	rs77778079	G	C	0.00892857	1008
12	rs149404699	C	T	0.0238095	1008
12	rs7311164	G	A	0.0198413	1008
12	rs7310962	C	A	0.251984	1008
12	rs4472982	G	A	0.236111	1008
12	rs117860854	C	A	0.00892857	1008
12	rs7134519	A	G	0.275794	1008
12	rs11610744	T	C	0.137897	1008
12	rs3847879	C	T	0.240079	1008
12	rs4762508	C	T	0.272817	1008
12	rs11109586	C	T	0.241071	1008
12	rs17815383	A	C	0.137897	1008
12	rs10860363	T	C	0.286706	1008
12	rs58615510	G	A	0.0357143	1008
12	rs75906529	G	A	0.0109127	1008
12	rs116710109	T	C	0.00992063	1008
12	rs17815396	T	C	0.135913	1008
12	rs74844730	T	C	0.0109127	1008
12	rs76916173	A	C	0.133929	1008
12	rs77732302	G	A	0.132937	1008
12	rs7300416	G	A	0.134921	1008
12	rs17028668	A	G	0.132937	1008
12	rs10860364	C	T	0.14881	1008
12	rs4762509	T	C	0.748016	1008
12	rs4762510	C	T	0.0168651	1008
12	rs1862022	T	C	0.748016	1008
12	rs4331156	T	C	0.748016	1008
12	rs4636718	G	A	0.592262	1008
12	rs77167866	C	T	0.132937	1008
12	rs11611528	T	C	0.59623	1008
12	rs10777944	C	A	0.588294	1008
12	rs7299294	A	G	0.762897	1008
12	rs6538884	T	C	0.762897	1008
12	rs7135140	T	C	0.732143	1008
12	rs78070393	T	C	0.137897	1008
12	rs78893670	A	G	0.134921	1008
12	rs113499825	G	C	0.0119048	1008
12	rs12369108	G	C	0.0257937	1008
12	rs10492279	C	G	0.759921	1008
12	rs17028671	T	G	0.132937	1008
12	rs12229507	G	A	0.729167	1008
12	rs11109595	T	C	0.760913	1008
12	rs12309594	C	G	0.75496	1008
12	rs10860366	G	C	0.755952	1008
12	rs11109596	A	G	0.607143	1008
12	rs918307	T	C	0.625992	1008
12	rs150901978	T	C	0.134921	1008
12	rs1874877	T	C	0.75496	1008
12	rs140937164	A	G	0.030754	1008
12	rs2287574	G	T	0.333333	1008
12	rs75010674	C	T	0.0277778	1008
12	rs76795784	G	C	0.124008	1008
12	rs77479014	C	T	0.124008	1008
12	rs1541627	A	G	0.66369	1008
12	rs1541626	C	A	0.657738	1008
12	rs117323522	G	A	0.0505952	1008
12	rs61577963	T	C	0.124008	1008
12	rs10860367	G	A	0.715278	1008
12	rs10777945	C	G	0.149802	1008
12	rs10777946	C	T	0.272817	1008
12	rs11109600	C	T	0.255952	1008
12	rs141876128	C	G	0.0585317	1008
12	rs11109602	G	C	0.118056	1008
12	rs7954506	A	G	0.140873	1008
12	rs11109603	C	A	0.12004	1008
12	rs11109604	T	C	0.122024	1008
12	rs4762212	T	C	0.12004	1008
12	rs6538885	T	A	0.118056	1008
12	rs4762213	T	C	0.118056	1008
12	rs59780153	C	G	0.123016	1008
12	rs181436115	A	G	0.0138889	1008
12	rs76730620	A	C	0.125	1008
12	rs10860368	G	A	0.116071	1008
12	rs10860369	T	C	0.121032	1008
12	rs12424425	T	A	0.125	1008
12	rs7300980	C	T	0.117063	1008
12	rs11109607	C	T	0.116071	1008
12	rs11109608	G	A	0.116071	1008
12	rs146838552	G	A	0.0248016	1008
12	rs12425144	T	C	0.125	1008
12	rs10860370	G	A	0.730159	1008
12	rs79335587	T	C	0.125	1008
12	rs74680871	T	C	0.125	1008
12	rs149528043	A	T	0.0734127	1008
12	rs73149056	C	G	0.12004	1008
12	rs1813801	C	T	0.728175	1008
12	rs7315399	T	G	0.12004	1008
12	rs4762512	G	T	0.121032	1008
12	rs117222479	A	G	0.0446429	1008
12	rs76731799	T	C	0.125992	1008
12	rs2036225	C	T	0.728175	1008
12	rs12426338	A	C	0.125	1008
12	rs57913971	C	T	0.124008	1008
12	rs11614382	T	C	0.12004	1008
12	rs721798	A	G	0.852183	1008
12	rs2302893	A	G	0.125	1008
12	rs77645874	A	C	0.124008	1008
12	rs10492277	C	T	0.117063	1008
12	rs10492276	G	C	0.119048	1008
12	rs10492275	T	C	0.123016	1008
12	rs169306	G	C	0.734127	1008
12	rs201430	T	C	0.736111	1008
12	rs1035324	T	C	0.0446429	1008
12	rs17028701	T	C	0.125	1008
12	rs11109613	G	T	0.117063	1008
12	rs17028703	C	T	0.126984	1008
12	rs7311005	A	G	0.235119	1008
12	rs80135418	C	T	0.0912698	1008
12	rs4762513	T	C	0.0138889	1008
12	rs936208	C	T	0.238095	1008
12	rs140351612	A	G	0.0912698	1008
12	rs145309867	T	C	0.0922619	1008
12	rs113090685	A	G	0.0902778	1008
12	rs10860371	C	A	0.206349	1008
12	rs12422546	T	C	0.0892857	1008
12	rs169305	G	A	0.69246	1008
12	rs79717443	T	A	0.0873016	1008
12	rs201428	T	C	0.78869	1008
12	rs77755520	T	C	0.0892857	1008
12	rs11109615	T	G	0.214286	1008
12	rs76370583	C	T	0.0892857	1008
12	rs150856750	G	A	0.0109127	1008
12	rs4762514	A	C	0.233135	1008
12	rs12368274	C	T	0.202381	1008
12	rs73149060	G	A	0.00297619	1008
12	rs201423	G	C	0.697421	1008
12	rs201422	A	G	0.676587	1008
12	rs715324	G	C	0.205357	1008
12	rs79548886	T	G	0.112103	1008
12	rs201419	C	T	0.640873	1008
12	rs79494756	A	G	0.113095	1008
12	rs7299162	C	T	0.19246	1008
12	rs74487656	T	C	0.108135	1008
12	rs10860373	T	C	0.418651	1008
12	rs117393172	A	G	0.0545635	1008
12	rs77495967	T	C	0.0882937	1008
12	rs75317708	T	A	0.0882937	1008
12	rs117547797	A	G	0.0426587	1008
12	rs201404	T	C	0.997024	1008
12	rs7310604	T	C	0.194444	1008
12	rs140447582	T	C	0.0684524	1008
12	rs7298247	G	A	0.289683	1008
12	rs11109619	C	T	0.0952381	1008
12	rs7314395	T	C	0.196429	1008
12	rs77038878	T	C	0.0843254	1008
12	rs11109620	G	A	0.0952381	1008
12	rs201403	G	A	0.683532	1008
12	rs7303198	G	A	0.21131	1008
12	rs7303217	G	A	0.21131	1008
12	rs12423961	G	A	0.0763889	1008
12	rs61933598	C	T	0.213294	1008
12	rs143712090	T	A	0.015873	1008
12	rs7975495	A	G	0.236111	1008
12	rs201402	G	A	0.60119	1008
12	rs7962634	T	G	0.235119	1008
12	rs201401	T	C	0.599206	1008
12	rs10492273	G	A	0.0664683	1008
12	rs11109622	G	A	0.234127	1008
12	rs201400	G	A	0.760913	1008
12	rs7973932	T	C	0.0674603	1008
12	rs201399	C	G	0.997024	1008
12	rs201398	A	G	0.599206	1008
12	rs201397	A	G	0.901786	1008
12	rs201396	C	T	0.52381	1008
12	rs201395	A	G	0.595238	1008
12	rs201394	G	A	0.593254	1008
12	rs118067258	C	T	0.0218254	1008
12	rs116932576	C	T	0.0654762	1008
12	rs7314622	T	C	0.218254	1008
12	rs17028738	A	T	0.159722	1008
12	rs17028742	G	A	0.0277778	1008
12	rs75578798	C	A	0.0863095	1008
12	rs201393	G	A	0.99504	1008
12	rs201392	A	T	0.96627	1008
12	rs73380458	G	A	0.0644841	1008
12	rs7954230	C	G	0.0863095	1008
12	rs3847881	G	A	0.213294	1008
12	rs12312048	G	T	0.0287698	1008
12	rs117415620	T	C	0.0664683	1008
12	rs78797215	T	A	0.0674603	1008
12	rs201390	A	G	0.8125	1008
12	rs77827444	C	G	0.0902778	1008
12	rs55711541	A	C	0.165675	1008
12	rs79962497	T	C	0.0267857	1008
12	rs147858519	T	C	0.0138889	1008
12	rs169302	A	G	0.902778	1008
12	rs12824689	G	A	0.196429	1008
12	rs76014361	C	T	0.0843254	1008
12	rs7312653	T	G	0.0297619	1008
12	rs7312679	T	C	0.0297619	1008
12	rs7312816	T	G	0.0297619	1008
12	rs201369	A	G	0.965278	1008
12	rs169297	C	G	0.823413	1008
12	rs201367	C	T	0.99504	1008
12	rs12230719	G	A	0.093254	1008
12	rs3741812	C	T	0.247024	1008
12	rs11109627	C	T	0.218254	1008
12	rs10777948	C	A	0.247024	1008
12	rs169296	A	G	0.529762	1008
12	rs58046025	T	C	0.0922619	1008
12	rs61933618	C	T	0.218254	1008
12	rs61933619	C	T	0.130952	1008
12	rs12828909	T	C	0.224206	1008
12	rs79978254	G	A	0.0644841	1008
12	rs201362	A	T	0.998016	1008
12	rs61933620	A	C	0.248016	1008
12	rs77811957	C	T	0.0248016	1008
12	rs74664522	G	A	0.186508	1008
12	rs200784	T	C	0.5	1008
12	rs7973370	G	A	0.490079	1008
12	rs556064	T	C	0.996032	1008
12	rs117339330	T	A	0.0436508	1008
12	rs12227749	T	C	0.0843254	1008
12	rs61933621	G	C	0.0793651	1008
12	rs61933622	G	A	0.195437	1008
12	rs524857	C	T	0.499008	1008
12	rs17227744	T	G	0.198413	1008
12	rs649205	T	C	0.502976	1008
12	rs7303031	T	C	0.0833333	1008
12	rs572398	C	T	0.496032	1008
12	rs74608092	G	C	0.030754	1008
12	rs116851346	G	A	0.0634921	1008
12	rs4762516	C	G	0.198413	1008
12	rs7960522	C	T	0.207341	1008
12	rs17815510	G	C	0.203373	1008
12	rs7961570	G	A	0.485119	1008
12	rs55960430	C	A	0.194444	1008
12	rs10777949	G	A	0.204365	1008
12	rs10777950	C	T	0.205357	1008
12	rs149858	C	T	0.996032	1008
12	rs149454	G	T	0.507937	1008
12	rs12227960	G	A	0.485119	1008
12	rs11109631	C	G	0.0793651	1008
12	rs11109632	T	C	0.0873016	1008
12	rs4762517	T	C	0.202381	1008
12	rs17028850	T	C	0.111111	1008
12	rs201389	C	G	0.796627	1008
12	rs17028852	G	T	0.0575397	1008
12	rs2287573	G	A	0.279762	1008
12	rs7310600	T	C	0.234127	1008
12	rs201388	A	G	0.589286	1008
12	rs201387	G	A	0.505952	1008
12	rs61933624	A	G	0.196429	1008
12	rs201386	T	A	0.804563	1008
12	rs79550197	G	A	0.0505952	1008
12	rs201385	C	A	0.503968	1008
12	rs175638	A	C	0.503968	1008
12	rs169301	T	G	0.503968	1008
12	rs169300	C	T	0.496032	1008
12	rs11109635	A	G	0.219246	1008
12	rs11109636	T	C	0.219246	1008
12	rs61480121	C	T	0.189484	1008
12	rs201384	T	C	0.997024	1008
12	rs169298	G	T	0.800595	1008
12	rs201370	G	A	0.800595	1008
12	rs201371	C	G	0.798611	1008
12	rs41451645	G	C	0.188492	1008
12	rs7965913	T	C	0.242063	1008
12	rs201372	C	T	0.558532	1008
12	rs200786	T	C	0.168651	1008
12	rs117298162	C	A	0.0248016	1008
12	rs200787	G	T	0.337302	1008
12	rs11612675	C	T	0.111111	1008
12	rs11109639	T	C	0.145833	1008
12	rs78110477	C	T	0.00396825	1008
12	rs10492271	C	T	0.119048	1008
12	rs200788	C	T	0.489087	1008
12	rs200789	A	G	0.492063	1008
12	rs61933628	A	T	0.0744048	1008
12	rs10860376	T	C	0.0734127	1008
12	rs201376	A	C	0.498016	1008
12	rs4140777	T	C	0.138889	1008
12	rs78441918	G	A	0.0426587	1008
12	rs200790	C	T	0.576389	1008
12	rs150903467	G	A	0.0277778	1008
12	rs759764	T	C	0.372024	1008
12	rs74491445	A	C	0.133929	1008
12	rs201378	A	C	0.137897	1008
12	rs201379	G	A	0.920635	1008
12	rs78708548	T	C	0.132937	1008
12	rs77490862	C	G	0.12996	1008
12	rs11109642	A	G	0.464286	1008
12	rs175639	G	A	0.918651	1008
12	rs11109644	T	C	0.454365	1008
12	rs4762518	C	T	0.785714	1008
12	rs3759213	T	A	0.330357	1008
12	rs3759214	A	G	0.128968	1008
12	rs79453826	A	G	0.128968	1008
12	rs10492270	C	T	0.128968	1008
12	rs189155828	G	A	0.0625	1008
12	rs189973842	A	G	0.124008	1008
12	rs11109645	C	T	0.328373	1008
12	rs11109646	T	A	0.330357	1008
12	rs76958089	A	G	0.121032	1008
12	rs118091735	T	C	0.135913	1008
12	rs77327197	T	C	0.104167	1008
12	rs11109647	T	G	0.331349	1008
12	rs11109648	T	A	0.332341	1008
12	rs4312109	C	G	0.34127	1008
12	rs12297743	T	C	0.132937	1008
12	rs11109650	T	C	0.33631	1008
12	rs149859	C	G	0.47123	1008
12	rs4762215	C	T	0.330357	1008
12	rs147638573	G	A	0.0386905	1008
12	rs11109651	T	C	0.34127	1008
12	rs11109652	G	A	0.118056	1008
12	rs7135384	C	T	0.920635	1008
12	rs60724671	T	C	0.332341	1008
12	rs1549102	A	C	0.459325	1008
12	rs75747114	T	C	0.135913	1008
12	rs10492269	T	C	0.324405	1008
12	rs118067187	C	G	0.0128968	1008
12	rs79335495	C	T	0.0496032	1008
12	rs79211680	T	G	0.134921	1008
12	rs201417	T	A	0.464286	1008
12	rs201416	C	T	0.464286	1008
12	rs61932189	T	C	0.467262	1008
12	rs11109655	T	C	0.343254	1008
12	rs149850	C	T	0.920635	1008
12	rs76068459	C	T	0.0416667	1008
12	rs75142458	T	C	0.136905	1008
12	rs201412	T	C	0.927579	1008
12	rs142696848	G	T	0.0119048	1008
12	rs146702403	G	A	0.00595238	1008
12	rs76145097	T	C	0.136905	1008
12	rs4762523	G	A	0.924603	1008
12	rs11109659	A	C	0.328373	1008
12	rs185684	A	G	0.927579	1008
12	rs201411	C	T	0.926587	1008
12	rs11109660	C	G	0.333333	1008
12	rs4762524	C	A	0.323413	1008
12	rs11109661	T	A	0.453373	1008
12	rs10860379	G	A	0.452381	1008
12	rs80028007	G	A	0.128968	1008
12	rs11109662	C	T	0.311508	1008
12	rs73382419	T	C	0.137897	1008
12	rs11109663	G	A	0.327381	1008
12	rs12425690	G	A	0.454365	1008
12	rs10860380	C	T	0.452381	1008
12	rs169304	T	C	0.926587	1008
12	rs79037636	G	A	0.0605159	1008
12	rs7969467	C	T	0.455357	1008
12	rs11109664	G	A	0.453373	1008
12	rs201409	C	T	0.919643	1008
12	rs1808352	T	C	0.46131	1008
12	rs77904820	A	G	0.132937	1008
12	rs146850210	C	T	0.321429	1008
12	rs78745451	G	A	0.319444	1008
12	rs74239097	C	T	0.324405	1008
12	rs200791	A	G	0.0972222	1008
12	rs4762525	A	G	0.199405	1008
12	rs4762526	A	C	0.200397	1008
12	rs169303	T	C	0.241071	1008
12	rs11109667	C	A	0.103175	1008
12	rs189925	C	T	0.295635	1008
12	rs200792	A	G	0.388889	1008
12	rs35556192	C	T	0.152778	1008
12	rs12319119	G	A	0.196429	1008
12	rs139942430	G	A	0.0347222	1008
12	rs78279262	A	G	0.0367063	1008
12	rs17028891	C	T	0.144841	1008
12	rs149136296	G	C	0.0367063	1008
12	rs58989270	T	A	0.0257937	1008
12	rs74796602	C	A	0.0357143	1008
12	rs12368438	T	A	0.144841	1008
12	rs2168460	G	C	0.19246	1008
12	rs138050969	T	A	0.0198413	1008
12	rs201382	T	A	0.394841	1008
12	rs75354607	T	C	0.047619	1008
12	rs75604091	G	T	0.0882937	1008
12	rs11109670	C	T	0.387897	1008
12	rs11109671	C	A	0.178571	1008
12	rs113532551	A	C	0.178571	1008
12	rs17028903	T	C	0.145833	1008
12	rs149252144	C	G	0.0456349	1008
12	rs76061102	A	G	0.0664683	1008
12	rs77367088	T	A	0.126984	1008
12	rs11109673	C	T	0.180556	1008
12	rs1993730	A	C	0.145833	1008
12	rs12811901	T	G	0.145833	1008
12	rs11109674	C	T	0.0456349	1008
12	rs78656601	A	C	0.131944	1008
12	rs201381	A	G	0.998016	1008
12	rs12320586	C	T	0.0456349	1008
12	rs201380	A	G	0.390873	1008
12	rs2544100	G	A	0.387897	1008
12	rs641985	C	T	0.00496032	1008
12	rs11109676	G	T	0.144841	1008
12	rs1598544	T	C	0.190476	1008
12	rs7959428	G	A	0.0535714	1008
12	rs148522729	G	T	0.0456349	1008
12	rs659321	A	G	0.391865	1008
12	rs150596281	C	T	0.0456349	1008
12	rs12371333	A	G	0.144841	1008
12	rs117846939	G	A	0.0446429	1008
12	rs60059681	G	A	0.185516	1008
12	rs10860382	G	A	0.144841	1008
12	rs2045686	A	C	0.144841	1008
12	rs71462255	G	A	0.144841	1008
12	rs17028908	G	A	0.179563	1008
12	rs12313609	T	C	0.146825	1008
12	rs539977	C	T	0.877976	1008
12	rs74351755	G	C	0.0833333	1008
12	rs116979008	G	A	0.0496032	1008
12	rs1814566	G	C	0.882937	1008
12	rs483610	C	T	0.578373	1008
12	rs73382442	G	C	0.0843254	1008
12	rs117636668	C	T	0.0496032	1008
12	rs112082377	C	T	0.0505952	1008
12	rs113136248	T	C	0.0505952	1008
12	rs184541263	C	G	0.0505952	1008
12	rs517636	A	G	0.633929	1008
12	rs11109678	G	T	0.114087	1008
12	rs113772441	G	A	0.047619	1008
12	rs117384354	C	A	0.047619	1008
12	rs550814	T	A	0.873016	1008
12	rs149167995	G	T	0.046627	1008
12	rs144934117	C	T	0.046627	1008
12	rs138823931	G	A	0.046627	1008
12	rs142629209	C	G	0.047619	1008
12	rs117139042	A	G	0.0486111	1008
12	rs616804	T	G	0.868056	1008
12	rs117213285	C	T	0.0486111	1008
12	rs137961615	G	A	0.0486111	1008
12	rs144866046	C	T	0.0486111	1008
12	rs148558111	G	T	0.0486111	1008
12	rs80045233	A	G	0.0396825	1008
12	rs146781627	T	C	0.0436508	1008
12	rs79250907	C	T	0.136905	1008
12	rs4073120	G	A	0.0694444	1008
12	rs77368847	G	A	0.0595238	1008
12	rs6538888	G	A	0.426587	1008
12	rs77056082	C	T	0.112103	1008
12	rs60824071	C	T	0.165675	1008
12	rs11837142	G	A	0.0922619	1008
12	rs151037312	C	T	0.0198413	1008
12	rs4762529	G	C	0.15377	1008
12	rs12307343	A	G	0.246032	1008
12	rs71462257	T	C	0.15377	1008
12	rs138701547	A	G	0.0446429	1008
12	rs11109679	G	A	0.0446429	1008
12	rs73382455	G	T	0.0873016	1008
12	rs78728313	T	C	0.0684524	1008
12	rs1403503	T	A	0.421627	1008
12	rs1357456	C	A	0.419643	1008
12	rs11109681	G	A	0.154762	1008
12	rs7972603	G	A	0.174603	1008
12	rs4536282	G	A	0.232143	1008
12	rs1403504	A	G	0.170635	1008
12	rs1403505	C	G	0.22123	1008
12	rs1403506	T	C	0.223214	1008
12	rs9971780	A	T	0.301587	1008
12	rs143388411	C	T	0.0446429	1008
12	rs11109683	T	C	0.0545635	1008
12	rs11109684	T	C	0.0545635	1008
12	rs146354864	G	A	0.0446429	1008
12	rs7139028	G	T	0.353175	1008
12	rs117979717	G	A	0.0555556	1008
12	rs78808916	T	C	0.162698	1008
12	rs7963048	A	T	0.215278	1008
12	rs11833201	T	C	0.139881	1008
12	rs73382473	T	A	0.133929	1008
12	rs140698965	A	C	0.0446429	1008
12	rs12302825	C	T	0.133929	1008
12	rs12316299	A	T	0.0892857	1008
12	rs2888300	A	G	0.218254	1008
12	rs117032555	C	T	0.0327381	1008
12	rs147447582	T	C	0.0436508	1008
12	rs12580031	C	T	0.0525794	1008
12	rs73382479	C	A	0.135913	1008
12	rs116979940	T	C	0.0436508	1008
12	rs149920777	A	G	0.0436508	1008
12	rs2888313	A	G	0.135913	1008
12	rs56935245	C	G	0.0535714	1008
12	rs75212533	G	A	0.0446429	1008
12	rs148155692	G	A	0.0436508	1008
12	rs185218311	C	A	0.0446429	1008
12	rs73382484	A	G	0.132937	1008
12	rs143089952	C	T	0.0436508	1008
12	rs138295512	T	A	0.0952381	1008
12	rs550821158	C	T	0.0436508	1008
12	rs113715646	T	C	0.138889	1008
12	rs7974073	G	T	0.0833333	1008
12	rs1523098	G	A	0.35119	1008
12	rs12319594	A	G	0.109127	1008
12	rs17460772	T	G	0.15377	1008
12	rs61932197	C	G	0.122024	1008
12	rs61932198	A	C	0.122024	1008
12	rs61932199	T	C	0.00793651	1008
12	rs60317458	C	T	0.122024	1008
12	rs11109688	C	T	0.329365	1008
12	rs11109689	C	T	0.207341	1008
12	rs12315468	T	C	0.122024	1008
12	rs10507103	T	C	0.00793651	1008
12	rs12309850	C	G	0.123016	1008
12	rs17028933	A	G	0.122024	1008
12	rs78876352	G	A	0.0436508	1008
12	rs952198	G	A	0.207341	1008
12	rs1916281	G	A	0.207341	1008
12	rs12310252	C	T	0.208333	1008
12	rs11109690	C	T	0.122024	1008
12	rs17028943	C	T	0.122024	1008
12	rs17363636	T	C	0.00793651	1008
12	rs17028946	T	C	0.122024	1008
12	rs10507104	G	A	0.122024	1008
12	rs113406420	C	T	0.0704365	1008
12	rs61932222	T	C	0.122024	1008
12	rs12300135	A	G	0.122024	1008
12	rs61932223	T	A	0.122024	1008
12	rs61932224	C	A	0.122024	1008
12	rs12300206	A	G	0.122024	1008
12	rs10160949	A	G	0.154762	1008
12	rs12314084	G	A	0.122024	1008
12	rs12314199	G	A	0.122024	1008
12	rs56296716	G	A	0.122024	1008
12	rs56225414	G	C	0.122024	1008
12	rs59272414	C	T	0.100198	1008
12	rs60460550	C	T	0.100198	1008
12	rs75314120	G	A	0.0982143	1008
12	rs75197616	G	A	0.0982143	1008
12	rs61932228	A	G	0.106151	1008
12	rs56403363	C	G	0.0922619	1008
12	rs56287109	A	T	0.0952381	1008
12	rs73384613	T	A	0.0426587	1008
12	rs79035793	G	A	0.0426587	1008
12	rs1554547	C	T	0.0615079	1008
12	rs73384617	T	C	0.0684524	1008
12	rs1554546	T	C	0.0615079	1008
12	rs78304977	G	C	0.0238095	1008
12	rs73384620	C	T	0.0684524	1008
12	rs61932229	A	G	0.138889	1008
12	rs61932230	G	A	0.0168651	1008
12	rs56059759	A	C	0.144841	1008
12	rs74999867	A	T	0.0634921	1008
12	rs111065533	C	T	0.077381	1008
12	rs73140904	G	T	0.0654762	1008
12	rs7952964	A	G	0.320437	1008
12	rs7953519	G	T	0.047619	1008
12	rs55958542	G	C	0.015873	1008
12	rs59196847	C	T	0.047619	1008
12	rs78627079	C	T	0.0704365	1008
12	rs111618626	C	T	0.047619	1008
12	rs185772736	T	C	0.0277778	1008
12	rs12297446	T	C	0.0634921	1008
12	rs117995086	G	C	0.0704365	1008
12	rs58533849	G	A	0.047619	1008
12	rs61932232	C	T	0.142857	1008
12	rs4762531	C	T	0.125992	1008
12	rs4762532	A	G	0.119048	1008
12	rs1523097	A	G	0.323413	1008
12	rs7967579	G	C	0.260913	1008
12	rs57058897	T	C	0.0198413	1008
12	rs12297479	C	T	0.265873	1008
12	rs10128795	G	A	0.139881	1008
12	rs117085693	A	G	0.0753968	1008
12	rs17028955	G	A	0.047619	1008
12	rs11109693	A	G	0.139881	1008
12	rs12578561	G	A	0.10119	1008
12	rs12305908	T	C	0.0496032	1008
12	rs142219561	G	A	0.046627	1008
12	rs77956448	C	T	0.0426587	1008
12	rs11109698	C	G	0.0496032	1008
12	rs143449134	G	A	0.0426587	1008
12	rs17028962	T	C	0.0496032	1008
12	rs7965027	T	C	0.166667	1008
12	rs7978587	G	T	0.0496032	1008
12	rs79962711	G	A	0.100198	1008
12	rs74467829	G	A	0.100198	1008
12	rs139249114	A	C	0.0188492	1008
12	rs139730139	A	G	0.0426587	1008
12	rs75349804	G	A	0.0952381	1008
12	rs61646310	T	C	0.046627	1008
12	rs77078458	G	A	0.046627	1008
12	rs79165443	A	T	0.046627	1008
12	rs869032	C	T	0.204365	1008
12	rs141900097	G	C	0.0426587	1008
12	rs78655346	C	T	0.0426587	1008
12	rs869031	G	T	0.0763889	1008
12	rs11835558	T	C	0.046627	1008
12	rs11109699	C	A	0.196429	1008
12	rs7956628	C	T	0.196429	1008
12	rs17363922	A	G	0.0168651	1008
12	rs17028964	G	C	0.0198413	1008
12	rs6538889	A	G	0.196429	1008
12	rs76137613	G	A	0.0287698	1008
12	rs7300171	G	T	0.196429	1008
12	rs4762533	A	C	0.196429	1008
12	rs4762534	C	T	0.196429	1008
12	rs4762535	C	G	0.28869	1008
12	rs7969490	G	A	0.196429	1008
12	rs7487923	A	G	0.204365	1008
12	rs561708593	T	G	0.0128968	1008
12	rs17028987	T	C	0.030754	1008
12	rs74422117	C	T	0.0426587	1008
12	rs12302847	T	G	0.0496032	1008
12	rs1523101	C	T	0.204365	1008
12	rs7956263	C	T	0.204365	1008
12	rs143118274	T	C	0.0426587	1008
12	rs60460036	C	T	0.0496032	1008
12	rs11109702	G	A	0.213294	1008
12	rs117763787	T	C	0.0704365	1008
12	rs12320091	C	T	0.213294	1008
12	rs4762536	A	G	0.212302	1008
12	rs4762537	G	A	0.212302	1008
12	rs4762538	C	T	0.204365	1008
12	rs4762539	C	G	0.213294	1008
12	rs4762216	A	T	0.213294	1008
12	rs7979211	C	T	0.204365	1008
12	rs7954989	G	A	0.205357	1008
12	rs150195730	C	T	0.0208333	1008
12	rs7959046	G	A	0.204365	1008
12	rs73386511	T	G	0.0496032	1008
12	rs4762540	G	T	0.212302	1008
12	rs61933366	A	G	0.015873	1008
12	rs4762541	C	T	0.241071	1008
12	rs4762542	A	G	0.241071	1008
12	rs4762217	C	A	0.240079	1008
12	rs4762543	G	A	0.240079	1008
12	rs6538890	G	A	0.287698	1008
12	rs6538891	T	C	0.232143	1008
12	rs6538892	T	A	0.28869	1008
12	rs6538893	C	T	0.232143	1008
12	rs17029000	G	A	0.0486111	1008
12	rs7301050	G	A	0.100198	1008
12	rs17029005	G	A	0.0496032	1008
12	rs17461780	T	C	0.0267857	1008
12	rs10860386	G	A	0.710317	1008
12	rs11109705	C	A	0.231151	1008
12	rs12300760	G	A	0.0972222	1008
12	rs4762544	C	A	0.0496032	1008
12	rs11109706	G	A	0.0992063	1008
12	rs117132596	T	C	0.0674603	1008
12	rs4762546	G	C	0.71131	1008
12	rs74861946	G	A	0.0486111	1008
12	rs117979383	A	G	0.0664683	1008
12	rs10745838	C	T	0.701389	1008
12	rs75553157	C	T	0.078373	1008
12	rs10459194	C	T	0.875	1008
12	rs77250856	A	G	0.0803571	1008
12	rs7298602	T	C	0.121032	1008
12	rs77365437	T	C	0.0972222	1008
12	rs80138202	T	C	0.0972222	1008
12	rs77730347	T	C	0.0902778	1008
12	rs59365416	G	A	0.0902778	1008
12	rs1319892	T	C	0.78869	1008
12	rs1319893	T	G	0.883929	1008
12	rs935143	G	A	0.78869	1008
12	rs113016918	A	G	0.0972222	1008
12	rs117374253	C	T	0.0972222	1008
12	rs76772856	G	A	0.0902778	1008
12	rs144692112	C	T	0.0109127	1008
12	rs7311721	C	T	0.732143	1008
12	rs78419662	C	G	0.0902778	1008
12	rs57541875	C	T	0.0912698	1008
12	rs7955942	G	A	0.731151	1008
12	rs59605780	C	T	0.0902778	1008
12	rs76878482	A	G	0.0972222	1008
12	rs80215729	G	A	0.0902778	1008
12	rs7294393	G	A	0.732143	1008
12	rs17029017	T	C	0.0833333	1008
12	rs7302748	G	A	0.0565476	1008
12	rs77567095	T	A	0.0902778	1008
12	rs117031035	A	G	0.0972222	1008
12	rs1814453	A	G	0.790675	1008
12	rs112101911	A	G	0.0972222	1008
12	rs75853448	G	A	0.0972222	1008
12	rs17364755	C	G	0.0228175	1008
12	rs113984759	C	T	0.0972222	1008
12	rs76931913	T	A	0.0902778	1008
12	rs3794799	C	A	0.680556	1008
12	rs60192073	G	A	0.0972222	1008
12	rs17029025	A	G	0.0555556	1008
12	rs4762547	C	T	0.734127	1008
12	rs76481556	T	C	0.0952381	1008
12	rs10467004	T	A	0.885913	1008
12	rs6538894	G	A	0.883929	1008
12	rs12227899	T	C	0.0694444	1008
12	rs117293246	C	T	0.0853175	1008
12	rs116851276	A	C	0.0853175	1008
12	rs61933369	C	T	0.0248016	1008
12	rs75183839	T	C	0.0426587	1008
12	rs61246644	C	T	0.094246	1008
12	rs74384546	C	T	0.0853175	1008
12	rs17364888	T	C	0.0248016	1008
12	rs2372631	C	G	0.90873	1008
12	rs2372632	T	C	0.883929	1008
12	rs7306078	G	A	0.791667	1008
12	rs77129157	G	A	0.0853175	1008
12	rs7974917	G	A	0.822421	1008
12	rs7957290	G	A	0.0545635	1008
12	rs78220960	A	G	0.0853175	1008
12	rs7485825	G	T	0.883929	1008
12	rs78595286	G	A	0.0853175	1008
12	rs12315002	A	G	0.0615079	1008
12	rs73386569	T	C	0.0545635	1008
12	rs7303547	A	G	0.0545635	1008
12	rs56060015	T	C	0.0615079	1008
12	rs77443184	G	A	0.0853175	1008
12	rs6419378	A	G	0.798611	1008
12	rs73386572	C	T	0.0545635	1008
12	rs116900533	G	A	0.0853175	1008
12	rs117360481	G	C	0.0287698	1008
12	rs7977423	C	A	0.736111	1008
12	rs10860387	G	C	0.883929	1008
12	rs60764062	C	T	0.0525794	1008
12	rs79293757	G	A	0.0863095	1008
12	rs56185340	T	C	0.0535714	1008
12	rs61933373	G	A	0.0248016	1008
12	rs61933374	G	A	0.0238095	1008
12	rs80339219	A	C	0.0843254	1008
12	rs76024262	C	T	0.0843254	1008
12	rs2372634	T	C	0.740079	1008
12	rs7975384	C	T	0.800595	1008
12	rs117712429	C	A	0.0843254	1008
12	rs77617049	G	A	0.0843254	1008
12	rs2372635	C	T	0.740079	1008
12	rs6538895	A	C	0.747024	1008
12	rs17029034	A	G	0.0545635	1008
12	rs2372636	A	G	0.747024	1008
12	rs60598676	C	T	0.0535714	1008
12	rs60333892	G	A	0.0535714	1008
12	rs2372637	G	C	0.739087	1008
12	rs2372638	G	A	0.883929	1008
12	rs116953641	C	A	0.0843254	1008
12	rs2372639	A	G	0.883929	1008
12	rs7139247	G	T	0.883929	1008
12	rs76999722	T	C	0.0843254	1008
12	rs76529913	C	T	0.0843254	1008
12	rs11837395	T	G	0.0545635	1008
12	rs4762218	T	C	0.0545635	1008
12	rs10745839	C	T	0.746032	1008
12	rs4762219	A	G	0.90873	1008
12	rs77195024	T	C	0.0843254	1008
12	rs73386586	T	G	0.0535714	1008
12	rs77097750	T	C	0.0605159	1008
12	rs7137868	T	G	0.883929	1008
12	rs7307199	C	T	0.739087	1008
12	rs76767038	T	C	0.0843254	1008
12	rs2372640	G	C	0.746032	1008
12	rs7297221	T	C	0.883929	1008
12	rs73386592	C	T	0.0535714	1008
12	rs2888378	G	A	0.74504	1008
12	rs10745840	G	A	0.74504	1008
12	rs10777954	C	T	0.883929	1008
12	rs74352683	T	C	0.0843254	1008
12	rs181668634	T	G	0.0208333	1008
12	rs79758377	G	A	0.0843254	1008
12	rs2888379	T	C	0.741071	1008
12	rs117912343	T	C	0.0843254	1008
12	rs76907096	G	A	0.0535714	1008
12	rs118129312	G	T	0.015873	1008
12	rs3803094	C	T	0.739087	1008
12	rs3825267	G	T	0.883929	1008
12	rs7970121	C	T	0.74504	1008
12	rs140989201	C	A	0.0525794	1008
12	rs17029043	G	T	0.0238095	1008
12	rs4762548	A	G	0.883929	1008
12	rs2372641	A	G	0.74504	1008
12	rs2372642	A	G	0.738095	1008
12	rs6538896	C	A	0.90873	1008
12	rs6538897	A	C	0.884921	1008
12	rs7299393	T	A	0.738095	1008
12	rs7314011	G	T	0.74504	1008
12	rs7313721	A	C	0.90873	1008
12	rs7314469	C	T	0.744048	1008
12	rs10735361	C	T	0.74504	1008
12	rs117124992	T	A	0.0109127	1008
12	rs10860388	C	T	0.74504	1008
12	rs11829920	C	A	0.0545635	1008
12	rs10860389	A	G	0.74504	1008
12	rs11109722	T	C	0.0525794	1008
12	rs12300893	G	A	0.0515873	1008
12	rs2372643	C	T	0.739087	1008
12	rs58018521	C	T	0.0545635	1008
12	rs78959499	G	C	0.015873	1008
12	rs4762220	T	C	0.0555556	1008
12	rs4762549	C	A	0.0545635	1008
12	rs4762222	T	C	0.90873	1008
12	rs117125921	A	C	0.0843254	1008
12	rs79474217	T	C	0.0843254	1008
12	rs11109725	A	G	0.747024	1008
12	rs6538898	A	G	0.74504	1008
12	rs75819463	A	T	0.0863095	1008
12	rs7960874	C	T	0.0535714	1008
12	rs59742104	C	A	0.0863095	1008
12	rs56996439	G	T	0.0863095	1008
12	rs10777955	G	A	0.885913	1008
12	rs10507106	C	T	0.0525794	1008
12	rs4762550	G	C	0.0535714	1008
12	rs4762551	A	T	0.14881	1008
12	rs2372644	T	G	0.685516	1008
12	rs117714357	A	G	0.0863095	1008
12	rs4762552	G	A	0.0545635	1008
12	rs4762553	T	C	0.0545635	1008
12	rs74802415	C	T	0.0863095	1008
12	rs4762554	C	T	0.884921	1008
12	rs4762555	T	G	0.884921	1008
12	rs10860390	C	T	0.74504	1008
12	rs79694440	G	C	0.0863095	1008
12	rs74388702	A	C	0.093254	1008
12	rs61933378	T	C	0.0238095	1008
12	rs116956406	A	G	0.0863095	1008
12	rs10745841	G	C	0.738095	1008
12	rs10777956	A	G	0.739087	1008
12	rs140617140	G	C	0.0238095	1008
12	rs118104647	G	A	0.0863095	1008
12	rs78220442	G	A	0.0863095	1008
12	rs78752019	C	T	0.18254	1008
12	rs10745842	C	T	0.738095	1008
12	rs10735362	T	C	0.746032	1008
12	rs79299874	T	A	0.0863095	1008
12	rs58609250	G	A	0.0525794	1008
12	rs10745843	G	A	0.822421	1008
12	rs7294557	A	C	0.0555556	1008
12	rs4762556	T	C	0.884921	1008
12	rs10860391	C	T	0.68254	1008
12	rs4762557	T	C	0.737103	1008
12	rs79758977	A	G	0.0863095	1008
12	rs7299182	A	G	0.0545635	1008
12	rs76636668	T	C	0.215278	1008
12	rs57538743	A	G	0.0545635	1008
12	rs10860392	C	T	0.884921	1008
12	rs142931423	G	A	0.0198413	1008
12	rs4762559	G	A	0.822421	1008
12	rs17464126	C	G	0.0248016	1008
12	rs7979741	G	A	0.877976	1008
12	rs79214275	A	G	0.0863095	1008
12	rs7966393	T	G	0.0555556	1008
12	rs7979926	C	T	0.0555556	1008
12	rs116948579	G	A	0.0863095	1008
12	rs10777957	C	T	0.736111	1008
12	rs10860393	C	T	0.68254	1008
12	rs2372719	C	A	0.885913	1008
12	rs76826621	G	A	0.0863095	1008
12	rs7964183	G	A	0.0535714	1008
12	rs7953690	T	C	0.885913	1008
12	rs7302333	A	G	0.0515873	1008
12	rs7302450	A	T	0.0515873	1008
12	rs10507107	G	C	0.882937	1008
12	rs61350958	T	G	0.0863095	1008
12	rs7307197	C	A	0.0505952	1008
12	rs77581080	C	T	0.0863095	1008
12	rs118152344	T	C	0.121032	1008
12	rs1317399	T	A	0.0515873	1008
12	rs60878016	C	T	0.0863095	1008
12	rs17029077	G	C	0.0515873	1008
12	rs10777958	T	C	0.702381	1008
12	rs2372720	G	A	0.75496	1008
12	rs2372721	A	G	0.900794	1008
12	rs7970246	C	T	0.136905	1008
12	rs142448035	T	C	0.0863095	1008
12	rs7970642	C	A	0.738095	1008
12	rs2372722	G	A	0.0515873	1008
12	rs7488242	C	A	0.743056	1008
12	rs2372723	C	T	0.0525794	1008
12	rs2372724	A	G	0.881944	1008
12	rs7978433	G	A	0.743056	1008
12	rs149810932	T	A	0.0248016	1008
12	rs76579701	C	T	0.0505952	1008
12	rs75404661	G	T	0.0863095	1008
12	rs75950783	G	A	0.0238095	1008
12	rs77773128	T	A	0.0863095	1008
12	rs2372725	G	A	0.047619	1008
12	rs56687065	C	T	0.0505952	1008
12	rs7961981	G	A	0.736111	1008
12	rs140962419	A	T	0.00992063	1008
12	rs7961789	A	G	0.737103	1008
12	rs75247162	C	T	0.0505952	1008
12	rs117306711	T	C	0.0863095	1008
12	rs9888407	A	G	0.136905	1008
12	rs80114625	G	C	0.0505952	1008
12	rs9888339	G	A	0.0505952	1008
12	rs17029081	G	A	0.0238095	1008
12	rs9888384	T	C	0.0515873	1008
12	rs7965982	A	G	0.881944	1008
12	rs9888343	C	G	0.0515873	1008
12	rs148210656	T	C	0.0267857	1008
12	rs2372726	C	G	0.881944	1008
12	rs2888396	T	C	0.0535714	1008
12	rs80022420	T	A	0.133929	1008
12	rs2372727	T	C	0.881944	1008
12	rs11109730	T	C	0.0545635	1008
12	rs74352840	T	C	0.0823413	1008
12	rs61185289	C	T	0.047619	1008
12	rs9788038	G	C	0.881944	1008
12	rs7964358	C	G	0.829365	1008
12	rs7979379	T	C	0.741071	1008
12	rs74859541	G	A	0.0456349	1008
12	rs6538900	G	A	0.829365	1008
12	rs6538901	T	C	0.744048	1008
12	rs2372731	T	C	0.744048	1008
12	rs2888397	A	G	0.74504	1008
12	rs7972642	A	G	0.744048	1008
12	rs17367186	T	G	0.0248016	1008
12	rs10777959	G	A	0.826389	1008
12	rs10431448	T	C	0.825397	1008
12	rs10431449	G	T	0.740079	1008
12	rs2372732	C	T	0.743056	1008
12	rs2372733	C	G	0.744048	1008
12	rs2372734	G	C	0.829365	1008
12	rs6538902	C	T	0.829365	1008
12	rs118090983	A	G	0.0892857	1008
12	rs10735363	T	C	0.742063	1008
12	rs7298574	A	G	0.741071	1008
12	rs117279284	A	G	0.0902778	1008
12	rs10860394	G	A	0.0585317	1008
12	rs11109734	G	C	0.332341	1008
12	rs138856830	G	A	0.0882937	1008
12	rs142066778	C	T	0.118056	1008
12	rs10860395	T	C	0.417659	1008
12	rs117247834	G	C	0.0882937	1008
12	rs75184181	G	C	0.0882937	1008
12	rs79044799	G	A	0.0882937	1008
12	rs10860396	A	T	0.331349	1008
12	rs57084771	A	G	0.331349	1008
12	rs10777961	A	C	0.332341	1008
12	rs10860397	C	G	0.422619	1008
12	rs11109737	T	G	0.094246	1008
12	rs12230720	C	T	0.0446429	1008
12	rs11614229	G	A	0.0585317	1008
12	rs148114252	A	G	0.0248016	1008
12	rs12426468	G	A	0.315476	1008
12	rs11109738	A	C	0.418651	1008
12	rs57653433	A	G	0.115079	1008
12	rs140550289	A	G	0.0178571	1008
12	rs537104183	C	T	0.0843254	1008
12	rs79924955	C	T	0.0843254	1008
12	rs117551815	G	A	0.0843254	1008
12	rs116939269	C	T	0.194444	1008
12	rs117234832	C	T	0.0843254	1008
12	rs17029089	G	A	0.310516	1008
12	rs57623194	C	T	0.0853175	1008
12	rs78771922	G	C	0.0892857	1008
12	rs1688643	T	A	0.580357	1008
12	rs118058646	A	G	0.0297619	1008
12	rs117795621	A	C	0.0892857	1008
12	rs591776	C	T	0.577381	1008
12	rs670104	T	C	0.680556	1008
12	rs17029093	T	C	0.0168651	1008
12	rs76013045	C	T	0.0853175	1008
12	rs79962707	G	C	0.0853175	1008
12	rs642292	G	A	0.0486111	1008
12	rs116891122	G	T	0.0257937	1008
12	rs12580132	T	G	0.112103	1008
12	rs76718278	C	T	0.0853175	1008
12	rs77624188	T	G	0.111111	1008
12	rs79397546	G	A	0.111111	1008
12	rs80352820	T	G	0.111111	1008
12	rs7978295	G	C	0.111111	1008
12	rs481902	G	A	0.585317	1008
12	rs185848458	C	A	0.0138889	1008
12	rs61940184	C	T	0.200397	1008
12	rs7958765	T	C	0.414683	1008
12	rs61940185	T	A	0.41369	1008
12	rs78371469	T	A	0.0892857	1008
12	rs991696	T	C	0.0545635	1008
12	rs57941636	G	A	0.111111	1008
12	rs60725709	G	A	0.111111	1008
12	rs151002890	C	T	0.0178571	1008
12	rs660879	T	C	0.60119	1008
12	rs140287380	C	T	0.110119	1008
12	rs2131165	G	A	0.199405	1008
12	rs12425857	C	T	0.196429	1008
12	rs55750634	T	C	0.518849	1008
12	rs74979520	T	C	0.0853175	1008
12	rs12578287	T	C	0.112103	1008
12	rs79948775	T	C	0.112103	1008
12	rs76820211	C	T	0.112103	1008
12	rs1580641	C	T	0.500992	1008
12	rs79045619	C	G	0.0882937	1008
12	rs651548	A	G	0.598214	1008
12	rs2372648	C	T	0.497024	1008
12	rs7306178	C	T	0.392857	1008
12	rs73140966	G	C	0.00198413	1008
12	rs11109749	G	C	0.501984	1008
12	rs74465308	G	A	0.0763889	1008
12	rs11109750	A	G	0.209325	1008
12	rs2035882	C	T	0.114087	1008
12	rs117747326	T	C	0.0456349	1008
12	rs2087745	G	A	0.526786	1008
12	rs60429359	T	C	0.0902778	1008
12	rs11109753	C	T	0.190476	1008
12	rs79165485	G	A	0.0863095	1008
12	rs11109754	A	G	0.194444	1008
12	rs2372717	T	G	0.117063	1008
12	rs117738401	G	A	0.0863095	1008
12	rs7969596	C	T	0.125992	1008
12	rs61940187	G	A	0.194444	1008
12	rs34570636	A	G	0.21131	1008
12	rs117044185	C	T	0.0873016	1008
12	rs11109756	C	T	0.249008	1008
12	rs12314891	A	G	0.0396825	1008
12	rs74956560	G	C	0.0902778	1008
12	rs111751158	T	G	0.116071	1008
12	rs10860399	G	A	0.188492	1008
12	rs7958533	T	C	0.21627	1008
12	rs113375550	C	A	0.115079	1008
12	rs113675862	C	T	0.201389	1008
12	rs117330714	G	A	0.122024	1008
12	rs7976522	A	T	0.115079	1008
12	rs2172284	A	G	0.552579	1008
12	rs12830933	C	A	0.0367063	1008
12	rs11833519	C	T	0.212302	1008
12	rs140196742	G	A	0.0863095	1008
12	rs150416809	C	T	0.0863095	1008
12	rs190006867	G	T	0.00694444	1008
12	rs2638577	T	C	0.779762	1008
12	rs6538903	T	C	0.126984	1008
12	rs141258662	C	A	0.0873016	1008
12	rs2263048	T	A	0.779762	1008
12	rs2263049	A	G	0.59127	1008
12	rs7963976	C	T	0.115079	1008
12	rs10860401	G	A	0.581349	1008
12	rs7964116	A	G	0.115079	1008
12	rs147686128	G	C	0.0863095	1008
12	rs11836131	G	A	0.213294	1008
12	rs11836114	C	T	0.213294	1008
12	rs117481136	C	T	0.0863095	1008
12	rs2712668	C	T	0.779762	1008
12	rs61167329	T	C	0.212302	1008
12	rs150895798	C	G	0.0297619	1008
12	rs113879672	C	A	0.113095	1008
12	rs1907672	T	C	0.0367063	1008
12	rs61940189	T	C	0.210317	1008
12	rs2712667	G	C	0.572421	1008
12	rs2712666	T	A	0.676587	1008
12	rs77804591	C	T	0.114087	1008
12	rs75348575	C	T	0.0882937	1008
12	rs60394982	A	T	0.0882937	1008
12	rs59263668	A	C	0.0882937	1008
12	rs2638559	C	T	0.566468	1008
12	rs78359997	A	G	0.0912698	1008
12	rs10777962	G	A	0.190476	1008
12	rs78414489	C	T	0.114087	1008
12	rs58709328	A	T	0.0912698	1008
12	rs60883945	A	G	0.0912698	1008
12	rs77206135	T	A	0.0912698	1008
12	rs79411044	T	C	0.0912698	1008
12	rs145218484	C	T	0.0297619	1008
12	rs10507108	T	C	0.206349	1008
12	rs79586556	G	A	0.0198413	1008
12	rs79537632	C	T	0.0406746	1008
12	rs59114270	G	A	0.0833333	1008
12	rs982325	C	T	0.203373	1008
12	rs80085381	T	G	0.0873016	1008
12	rs79115321	A	G	0.212302	1008
12	rs2712664	C	T	0.565476	1008
12	rs79459962	C	A	0.0238095	1008
12	rs1492245	G	A	0.610119	1008
12	rs116940692	C	G	0.0873016	1008
12	rs1492246	C	T	0.524802	1008
12	rs2712662	C	T	0.565476	1008
12	rs2638562	G	A	0.905754	1008
12	rs2712661	G	A	0.875	1008
12	rs10507111	T	G	0.118056	1008
12	rs2249601	G	A	0.875	1008
12	rs73377335	T	C	0.0873016	1008
12	rs117331891	C	T	0.0208333	1008
12	rs10860403	C	A	0.218254	1008
12	rs10860404	G	C	0.218254	1008
12	rs2888394	C	T	0.119048	1008
12	rs1532216	C	A	0.0406746	1008
12	rs1123499	G	A	0.119048	1008
12	rs4237909	C	T	0.52877	1008
12	rs117785039	G	C	0.119048	1008
12	rs11109759	G	C	0.529762	1008
12	rs77649120	C	A	0.0823413	1008
12	rs11109760	C	T	0.524802	1008
12	rs931480	T	C	0.534722	1008
12	rs1492257	T	C	0.208333	1008
12	rs1492256	C	T	0.204365	1008
12	rs2246098	C	T	0.777778	1008
12	rs117579460	C	G	0.00793651	1008
12	rs142080175	C	G	0.0257937	1008
12	rs79108614	G	A	0.0863095	1008
12	rs117374551	C	T	0.0823413	1008
12	rs4520688	T	C	0.12004	1008
12	rs1806395	T	G	0.213294	1008
12	rs11109761	T	A	0.128968	1008
12	rs2101655	C	T	0.0406746	1008
12	rs11109762	G	A	0.127976	1008
12	rs10507113	T	A	0.128968	1008
12	rs75765611	C	T	0.0823413	1008
12	rs79158739	G	T	0.0823413	1008
12	rs11109763	T	C	0.215278	1008
12	rs7972843	G	A	0.864087	1008
12	rs80126872	T	C	0.015873	1008
12	rs2246664	A	G	0.590278	1008
12	rs2712657	G	C	0.0436508	1008
12	rs2246683	G	T	0.873016	1008
12	rs78153361	G	A	0.0823413	1008
12	rs76523863	T	G	0.222222	1008
12	rs113062043	G	C	0.205357	1008
12	rs142503092	T	C	0.0188492	1008
12	rs6538904	T	G	0.119048	1008
12	rs141095741	T	G	0.0218254	1008
12	rs12226987	T	G	0.214286	1008
12	rs1826374	G	C	0.0426587	1008
12	rs147414256	G	T	0.0128968	1008
12	rs117713007	T	C	0.0188492	1008
12	rs117103423	A	G	0.0853175	1008
12	rs2638573	A	G	0.564484	1008
12	rs61940208	T	C	0.213294	1008
12	rs116915509	A	G	0.0843254	1008
12	rs117067489	C	A	0.0813492	1008
12	rs1492253	A	G	0.251984	1008
12	rs1492252	T	C	0.117063	1008
12	rs1994756	G	T	0.116071	1008
12	rs79876542	T	C	0.094246	1008
12	rs2712654	T	A	0.656746	1008
12	rs1492251	C	T	0.65377	1008
12	rs10777964	G	T	0.219246	1008
12	rs10777965	G	C	0.669643	1008
12	rs11109766	C	G	0.478175	1008
12	rs74543792	T	G	0.0843254	1008
12	rs78562375	C	A	0.0813492	1008
12	rs76728748	A	T	0.0813492	1008
12	rs974992	G	A	0.757937	1008
12	rs1388741	A	C	0.756944	1008
12	rs57040323	T	C	0.0843254	1008
12	rs2201160	C	T	0.199405	1008
12	rs1472141	C	T	0.200397	1008
12	rs991226	A	G	0.117063	1008
12	rs2220689	G	C	0.525794	1008
12	rs79259489	G	A	0.0168651	1008
12	rs2220690	G	C	0.206349	1008
12	rs2638563	T	C	0.290675	1008
12	rs10860405	A	G	0.244048	1008
12	rs2712652	A	C	0.276786	1008
12	rs2201161	A	G	0.208333	1008
12	rs1492248	T	C	0.27877	1008
12	rs1844966	G	C	0.117063	1008
12	rs142283701	T	G	0.0704365	1008
12	rs1844967	A	G	0.27877	1008
12	rs1907673	G	T	0.276786	1008
12	rs1948394	C	A	0.117063	1008
12	rs113761623	C	T	0.0873016	1008
12	rs2131167	G	A	0.205357	1008
12	rs113518882	A	C	0.0704365	1008
12	rs111384240	T	C	0.0704365	1008
12	rs2131168	T	A	0.117063	1008
12	rs2172283	A	G	0.117063	1008
12	rs149767742	G	A	0.218254	1008
12	rs7977543	C	T	0.0843254	1008
12	rs11537478	G	T	0.21627	1008
12	rs146449270	C	T	0.0704365	1008
12	rs4495972	C	T	0.219246	1008
12	rs140805820	A	G	0.0724206	1008
12	rs10860408	T	C	0.238095	1008
12	rs2452265	C	T	0.116071	1008
12	rs2712643	C	A	0.115079	1008
12	rs1492250	G	A	0.116071	1008
12	rs1388742	C	T	0.213294	1008
12	rs1027247	C	T	0.201389	1008
12	rs73140985	A	G	0.507937	1008
12	rs11109772	C	A	0.285714	1008
12	rs12229071	A	G	0.217262	1008
12	rs11109773	T	C	0.570437	1008
12	rs923724	G	C	0.611111	1008
12	rs3751323	T	C	0.793651	1008
12	rs1552759	T	C	0.90873	1008
12	rs11109774	G	A	0.0436508	1008
12	rs11109775	G	A	0.37004	1008
12	rs76534194	G	T	0.0634921	1008
12	rs10860409	T	C	0.0724206	1008
12	rs145500150	C	T	0.0634921	1008
12	rs923725	C	T	0.0694444	1008
12	rs7967964	C	A	0.0763889	1008
12	rs148858716	A	C	0.0257937	1008
12	rs12306860	C	T	0.0763889	1008
12	rs17029156	A	G	0.077381	1008
12	rs11109778	T	C	0.077381	1008
12	rs77579769	T	C	0.0426587	1008
12	rs117805903	T	A	0.0198413	1008
12	rs7961567	T	A	0.0744048	1008
12	rs76322271	C	T	0.0704365	1008
12	rs145037433	T	C	0.0218254	1008
12	rs11109785	A	T	0.0763889	1008
12	rs10860412	T	C	0.0734127	1008
12	rs11612454	G	T	0.0753968	1008
12	rs11109786	C	T	0.0763889	1008
12	rs7137220	C	G	0.0763889	1008
12	rs10860413	A	G	0.0763889	1008
12	rs7961884	C	T	0.0763889	1008
12	rs7962002	C	T	0.0763889	1008
12	rs7969319	A	T	0.0744048	1008
12	rs2172282	A	G	0.0744048	1008
12	rs2172281	C	T	0.0753968	1008
12	rs76481099	T	A	0.0704365	1008
12	rs7308600	A	T	0.0744048	1008
12	rs7309131	G	A	0.0744048	1008
12	rs143613918	C	A	0.0367063	1008
12	rs73381158	G	A	0.0714286	1008
12	rs80005960	G	C	0.0704365	1008
12	rs60236753	G	A	0.0178571	1008
12	rs7957699	G	A	0.0744048	1008
12	rs59566177	C	T	0.0704365	1008
12	rs7958099	G	T	0.0724206	1008
12	rs2035880	G	A	0.0515873	1008
12	rs77918739	C	A	0.0694444	1008
12	rs1388744	C	T	0.0753968	1008
12	rs80289901	T	A	0.313492	1008
12	rs11611415	T	G	0.0753968	1008
12	rs61940239	A	G	0.0753968	1008
12	rs2712658	A	G	0.915675	1008
12	rs11109792	A	G	0.316468	1008
12	rs12307325	G	T	0.0753968	1008
12	rs11109795	G	C	0.0753968	1008
12	rs60683713	C	T	0.0724206	1008
12	rs75859145	A	T	0.0724206	1008
12	rs76360152	T	C	0.0694444	1008
12	rs35218099	C	T	0.0853175	1008
12	rs78952360	G	T	0.0694444	1008
12	rs57653543	G	T	0.0694444	1008
12	rs12312038	C	T	0.0753968	1008
12	rs1907674	G	C	0.311508	1008
12	rs2724194	A	G	0.911706	1008
12	rs12302594	A	G	0.0734127	1008
12	rs55674207	G	A	0.0734127	1008
12	rs56007218	A	G	0.00297619	1008
12	rs7300118	G	A	0.0744048	1008
12	rs7316448	T	C	0.0763889	1008
12	rs953257	A	G	0.0734127	1008
12	rs10860416	G	T	0.643849	1008
12	rs1844965	A	T	0.094246	1008
12	rs1032389	C	A	0.571429	1008
12	rs75137147	T	C	0.0793651	1008
12	rs1032390	C	T	0.0882937	1008
12	rs73143011	A	G	0.00793651	1008
12	rs10860417	A	C	0.339286	1008
12	rs75268962	T	C	0.0267857	1008
12	rs55712073	A	T	0.0902778	1008
12	rs73143012	G	A	0.00793651	1008
12	rs76669071	C	T	0.0793651	1008
12	rs12578524	G	A	0.0793651	1008
12	rs138087218	T	C	0.0208333	1008
12	rs73143013	C	T	0.00793651	1008
12	rs185933906	C	T	0.00992063	1008
12	rs11836964	G	A	0.0873016	1008
12	rs80099451	G	A	0.0803571	1008
12	rs1492254	C	T	0.587302	1008
12	rs142815912	G	C	0.031746	1008
12	rs73143015	G	A	0.00892857	1008
12	rs73143016	T	C	0.00793651	1008
12	rs12580865	A	C	0.0823413	1008
12	rs17029218	A	C	0.0823413	1008
12	rs6538909	T	A	0.00793651	1008
12	rs78082360	C	G	0.0436508	1008
12	rs10860419	A	T	0.507937	1008
12	rs146593887	C	T	0.00198413	1008
12	rs4262807	G	A	0.0793651	1008
12	rs56129477	T	C	0.0902778	1008
12	rs60690235	G	A	0.0902778	1008
12	rs80006833	C	T	0.0823413	1008
12	rs117169504	G	A	0.0218254	1008
12	rs12309037	C	T	0.0902778	1008
12	rs144468313	G	A	0.0277778	1008
12	rs145146992	T	C	0.0426587	1008
12	rs12580959	T	C	0.0823413	1008
12	rs141179418	T	A	0.322421	1008
12	rs146146018	T	C	0.0416667	1008
12	rs117501601	T	C	0.0823413	1008
12	rs112321515	T	C	0.00793651	1008
12	rs10161325	G	C	0.593254	1008
12	rs10777967	G	A	0.506944	1008
12	rs75504121	G	A	0.0823413	1008
12	rs78559540	A	G	0.0823413	1008
12	rs73383329	G	A	0.0823413	1008
12	rs79589790	T	C	0.0823413	1008
12	rs78592182	G	A	0.0823413	1008
12	rs76595649	G	A	0.0823413	1008
12	rs2466566	T	C	0.340278	1008
12	rs2131164	T	A	0.0902778	1008
12	rs12580985	G	A	0.0823413	1008
12	rs59891196	G	C	0.00892857	1008
12	rs67895041	T	C	0.00793651	1008
12	rs77902782	G	C	0.0833333	1008
12	rs7304346	A	G	0.0902778	1008
12	rs923723	T	A	0.00793651	1008
12	rs67224933	G	A	0.00793651	1008
12	rs12314812	G	T	0.0902778	1008
12	rs12321903	T	C	0.0902778	1008
12	rs7979225	T	A	0.501984	1008
12	rs4254163	A	G	0.59127	1008
12	rs77398256	T	G	0.0823413	1008
12	rs7303603	A	G	0.0902778	1008
12	rs12578977	T	C	0.0823413	1008
12	rs73149177	C	A	0.00793651	1008
12	rs7980404	A	T	0.597222	1008
12	rs10860421	C	T	0.506944	1008
12	rs55776753	A	C	0.00793651	1008
12	rs10860422	A	G	0.506944	1008
12	rs34895156	T	C	0.00793651	1008
12	rs74718647	G	T	0.0803571	1008
12	rs73149181	C	T	0.00793651	1008
12	rs10777968	G	T	0.50496	1008
12	rs73149182	C	T	0.00793651	1008
12	rs10745850	C	T	0.59623	1008
12	rs117260937	A	G	0.105159	1008
12	rs7954845	G	A	0.59623	1008
12	rs73149186	T	C	0.00793651	1008
12	rs7955333	G	A	0.506944	1008
12	rs73149188	A	G	0.00793651	1008
12	rs73149189	A	G	0.00793651	1008
12	rs10860424	C	T	0.515873	1008
12	rs78024598	C	T	0.0793651	1008
12	rs10777969	A	G	0.597222	1008
12	rs10860425	A	C	0.509921	1008
12	rs7974591	G	A	0.514881	1008
12	rs148006975	A	G	0.0188492	1008
12	rs6538913	G	A	0.998016	1008
12	rs11109807	T	C	0.509921	1008
12	rs75446793	T	C	0.0208333	1008
12	rs4633546	T	C	0.600198	1008
12	rs11109808	A	G	0.509921	1008
12	rs10777970	T	C	0.509921	1008
12	rs9943727	C	T	0.507937	1008
12	rs35361767	T	C	0.172619	1008
12	rs58797477	A	C	0.014881	1008
12	rs7312660	A	G	0.511905	1008
12	rs10777971	T	G	0.517857	1008
12	rs12580615	G	A	0.077381	1008
12	rs12578151	A	C	0.078373	1008
12	rs12581996	T	C	0.078373	1008
12	rs7957276	G	C	0.595238	1008
12	rs10745851	C	T	0.506944	1008
12	rs11109809	G	T	0.030754	1008
12	rs7296093	G	T	0.506944	1008
12	rs11109810	G	A	0.506944	1008
12	rs7965320	A	G	0.598214	1008
12	rs10128988	G	C	0.595238	1008
12	rs7980947	G	A	0.593254	1008
12	rs10777973	A	T	0.508929	1008
12	rs149780761	A	C	0.014881	1008
12	rs80254428	G	C	0.014881	1008
12	rs12297003	T	C	0.501984	1008
12	rs12578350	T	C	0.0843254	1008
12	rs11836299	C	T	0.5	1008
12	rs73151112	A	G	0.093254	1008
12	rs11109813	A	T	0.5	1008
12	rs7487874	C	T	0.5	1008
12	rs4385983	T	C	0.592262	1008
12	rs17029294	A	G	0.0843254	1008
12	rs10860426	T	C	0.502976	1008
12	rs12309252	A	G	0.500992	1008
12	rs12304343	T	C	0.501984	1008
12	rs78871567	T	C	0.0843254	1008
12	rs76632513	T	C	0.0833333	1008
12	rs73151138	C	T	0.0109127	1008
12	rs75616041	A	G	0.0833333	1008
12	rs12580993	T	C	0.0793651	1008
12	rs73151156	G	A	0.00892857	1008
12	rs73151157	T	G	0.00892857	1008
12	rs10777974	T	G	0.507937	1008
12	rs10777975	T	C	0.509921	1008
12	rs78025158	G	A	0.077381	1008
12	rs10777976	T	C	0.588294	1008
12	rs7314891	A	G	0.510913	1008
12	rs11109819	G	A	0.5	1008
12	rs12579159	C	T	0.077381	1008
12	rs77116730	A	G	0.0793651	1008
12	rs145304574	A	C	0.0287698	1008
12	rs80009471	G	A	0.0753968	1008
12	rs59964077	C	G	0.00793651	1008
12	rs59628437	C	A	0.0763889	1008
12	rs12424108	G	A	0.0119048	1008
12	rs74538248	C	T	0.0763889	1008
12	rs75614436	G	A	0.0763889	1008
12	rs73372068	G	A	0.0763889	1008
12	rs73372070	A	G	0.0763889	1008
12	rs17029313	A	G	0.0902778	1008
12	rs12580241	G	A	0.0753968	1008
12	rs12580254	G	A	0.0753968	1008
12	rs12580257	C	T	0.0753968	1008
12	rs4341626	C	A	0.651786	1008
12	rs17029318	G	A	0.0763889	1008
12	rs78266890	A	G	0.0753968	1008
12	rs9943780	C	T	0.5	1008
12	rs77217832	T	C	0.0753968	1008
12	rs77801012	T	C	0.0793651	1008
12	rs76654336	G	T	0.0753968	1008
12	rs79903994	T	C	0.0753968	1008
12	rs12578453	A	G	0.0753968	1008
12	rs12580937	C	T	0.0753968	1008
12	rs12580952	G	A	0.0753968	1008
12	rs12580957	G	T	0.0753968	1008
12	rs12578489	A	G	0.0753968	1008
12	rs12580948	C	A	0.0753968	1008
12	rs74663841	G	T	0.0753968	1008
12	rs17029324	C	T	0.0753968	1008
12	rs17029329	G	C	0.0753968	1008
12	rs17029331	G	A	0.0753968	1008
12	rs77048146	T	C	0.0753968	1008
12	rs17029338	G	T	0.0753968	1008
12	rs12582066	C	T	0.0753968	1008
12	rs12582088	G	A	0.0753968	1008
12	rs10777978	G	A	0.543651	1008
12	rs73151164	C	T	0.00793651	1008
12	rs4128747	T	C	0.553571	1008
12	rs9805016	T	C	0.541667	1008
12	rs77069211	C	A	0.0753968	1008
12	rs77834845	C	T	0.0753968	1008
12	rs9805135	A	C	0.541667	1008
12	rs79435224	C	T	0.0753968	1008
12	rs78786920	C	T	0.0753968	1008
12	rs80021143	C	T	0.0753968	1008
12	rs73151165	A	C	0.0873016	1008
12	rs34451674	G	A	0.0763889	1008
12	rs17029350	A	G	0.093254	1008
12	rs17029352	G	C	0.078373	1008
12	rs7960751	G	A	0.0962302	1008
12	rs73372079	C	A	0.0962302	1008
12	rs73372081	T	C	0.0962302	1008
12	rs73372083	C	T	0.0803571	1008
12	rs7302669	G	A	0.548611	1008
12	rs12580110	A	G	0.0962302	1008
12	rs10860430	G	A	0.447421	1008
12	rs12578362	C	T	0.078373	1008
12	rs7306479	T	C	0.548611	1008
12	rs73372090	G	A	0.093254	1008
12	rs59231582	A	G	0.0962302	1008
12	rs7974573	C	G	0.0793651	1008
12	rs117258143	A	G	0.0426587	1008
12	rs7974967	A	C	0.0793651	1008
12	rs7975287	G	A	0.0793651	1008
12	rs74926478	T	A	0.0793651	1008
12	rs144600405	A	G	0.0793651	1008
12	rs7300501	T	A	0.078373	1008
12	rs57473651	C	G	0.0644841	1008
12	rs56318743	C	A	0.0763889	1008
12	rs57692205	C	T	0.0763889	1008
12	rs61498848	G	T	0.0763889	1008
12	rs10860431	G	A	0.542659	1008
12	rs58789369	C	T	0.0803571	1008
12	rs11109825	C	T	0.548611	1008
12	rs56211958	G	A	0.0952381	1008
12	rs58028019	A	G	0.0962302	1008
12	rs56980683	T	C	0.0962302	1008
12	rs55671602	T	C	0.0992063	1008
12	rs10860432	T	G	0.59623	1008
12	rs7977812	T	G	0.553571	1008
12	rs7978186	T	G	0.514881	1008
12	rs7963497	G	T	0.506944	1008
12	rs7963164	A	G	0.509921	1008
12	rs11109826	A	G	0.508929	1008
12	rs7301622	A	G	0.515873	1008
12	rs10777979	C	T	0.508929	1008
12	rs10860433	C	T	0.424603	1008
12	rs73151180	C	T	0.0724206	1008
12	rs7974943	G	T	0.507937	1008
12	rs7961745	T	C	0.511905	1008
12	rs73151181	C	T	0.00694444	1008
12	rs7978213	C	T	0.436508	1008
12	rs7964840	T	C	0.436508	1008
12	rs12424548	C	T	0.436508	1008
12	rs12424576	G	A	0.436508	1008
12	rs12425972	T	C	0.436508	1008
12	rs12424566	C	T	0.436508	1008
12	rs12425985	T	C	0.436508	1008
12	rs12425986	T	A	0.438492	1008
12	rs2175524	C	T	0.509921	1008
12	rs1511968	C	T	0.0724206	1008
12	rs2048488	G	A	0.511905	1008
12	rs2048489	T	C	0.439484	1008
12	rs73151183	A	G	0.00694444	1008
12	rs2048490	A	C	0.512897	1008
12	rs143894834	T	C	0.0694444	1008
12	rs10777980	T	C	0.439484	1008
12	rs10777981	A	G	0.439484	1008
12	rs10745853	T	C	0.513889	1008
12	rs10860434	C	A	0.511905	1008
12	rs11109831	T	C	0.439484	1008
12	rs11109832	T	C	0.514881	1008
12	rs1912862	A	G	0.440476	1008
12	rs7316646	T	C	0.515873	1008
12	rs7316651	T	C	0.515873	1008
12	rs117896863	C	T	0.0386905	1008
12	rs7300624	A	T	0.514881	1008
12	rs12311204	T	G	0.0753968	1008
12	rs10431450	G	A	0.438492	1008
12	rs10777982	T	C	0.515873	1008
12	rs12305663	C	T	0.0753968	1008
12	rs12313086	T	C	0.0753968	1008
12	rs73151187	T	C	0.00694444	1008
12	rs55675355	C	T	0.0753968	1008
12	rs11832504	G	A	0.0724206	1008
12	rs10777983	A	C	0.4375	1008
12	rs10745854	C	T	0.509921	1008
12	rs34192807	T	C	0.0753968	1008
12	rs56314437	T	G	0.0763889	1008
12	rs73147319	C	T	0.0744048	1008
12	rs11109834	T	C	0.441468	1008
12	rs56300419	T	C	0.0744048	1008
12	rs77196699	G	C	0.0753968	1008
12	rs56075851	G	A	0.0744048	1008
12	rs11109835	C	T	0.441468	1008
12	rs11109836	A	G	0.441468	1008
12	rs12321361	A	G	0.0753968	1008
12	rs1511969	A	C	0.438492	1008
12	rs10467005	T	C	0.0753968	1008
12	rs12580279	G	A	0.0684524	1008
12	rs7131971	G	A	0.0724206	1008
12	rs7132138	C	T	0.503968	1008
12	rs7303071	T	G	0.436508	1008
12	rs10860435	G	A	0.43254	1008
12	rs7132485	G	A	0.0724206	1008
12	rs7132975	G	A	0.50496	1008
12	rs10860436	T	G	0.0753968	1008
12	rs10777984	G	A	0.508929	1008
12	rs17029421	G	A	0.0664683	1008
12	rs11109837	A	G	0.518849	1008
12	rs12367181	A	G	0.44246	1008
12	rs7295651	A	G	0.0763889	1008
12	rs77352398	C	T	0.0694444	1008
12	rs11609874	A	T	0.00694444	1008
12	rs76090765	A	G	0.00198413	1008
12	rs11609893	A	G	0.0803571	1008
12	rs11609894	A	G	0.0813492	1008
12	rs11109838	T	C	0.00595238	1008
12	rs2466565	G	A	0.3125	1008
12	rs10860438	G	A	0.160714	1008
12	rs60096787	G	C	0.193452	1008
12	rs61561979	A	T	0.196429	1008
12	rs78158216	A	G	0.207341	1008
12	rs7968606	C	T	0.125	1008
12	rs142428951	T	C	0.0357143	1008
12	rs17029432	A	C	0.382937	1008
12	rs67982970	G	A	0.409722	1008
12	rs141187567	A	G	0.0347222	1008
12	rs147325020	A	G	0.0297619	1008
12	rs7303926	C	T	0.642857	1008
12	rs116390061	A	G	0.0347222	1008
12	rs78569968	T	C	0.0347222	1008
12	rs117599403	G	A	0.0347222	1008
12	rs1500733	T	C	0.240079	1008
12	rs7308659	G	A	0.0357143	1008
12	rs115032260	G	A	0.0347222	1008
12	rs116696909	G	A	0.0347222	1008
12	rs114260341	T	C	0.0347222	1008
12	rs146954181	T	C	0.0347222	1008
12	rs7316092	G	A	0.0347222	1008
12	rs12427349	A	G	0.375	1008
12	rs7302319	T	C	0.0357143	1008
12	rs145692374	G	A	0.0357143	1008
12	rs7135427	G	A	0.0347222	1008
12	rs116952117	A	C	0.0347222	1008
12	rs10777985	C	T	0.237103	1008
12	rs58561980	C	A	0.367063	1008
12	rs10860439	G	C	0.246032	1008
12	rs1511962	A	C	0.125	1008
12	rs7303478	A	C	0.655754	1008
12	rs10777986	C	T	0.253968	1008
12	rs10777987	C	T	0.271825	1008
12	rs7955947	G	A	0.271825	1008
12	rs11109841	G	A	0.239087	1008
12	rs11109842	T	C	0.275794	1008
12	rs12230011	G	C	0.238095	1008
12	rs1511961	G	A	0.365079	1008
12	rs149414455	G	T	0.0376984	1008
12	rs7297748	C	T	0.646825	1008
12	rs7966722	G	C	0.64881	1008
12	rs114412986	G	A	0.0386905	1008
12	rs7953897	T	G	0.282738	1008
12	rs7971152	G	C	0.276786	1008
12	rs143507737	G	A	0.0386905	1008
12	rs1398081	A	G	0.281746	1008
12	rs58376631	G	C	0.374008	1008
12	rs1398082	C	T	0.280754	1008
12	rs10459161	G	T	0.274802	1008
12	rs11109843	G	A	0.0386905	1008
12	rs17029468	G	A	0.375992	1008
12	rs138280344	T	C	0.0386905	1008
12	rs10777988	C	T	0.66369	1008
12	rs10777989	C	A	0.660714	1008
12	rs10777990	A	C	0.661706	1008
12	rs10745855	C	G	0.660714	1008
12	rs10745856	A	G	0.660714	1008
12	rs17029478	C	A	0.369048	1008
12	rs7958517	A	G	0.66369	1008
12	rs144031679	G	A	0.031746	1008
12	rs77351025	C	A	0.0734127	1008
12	rs77188842	G	C	0.125992	1008
12	rs11109844	C	T	0.40377	1008
12	rs12580184	A	G	0.22619	1008
12	rs113286495	G	A	0.00198413	1008
12	rs2668183	G	T	0.189484	1008
12	rs60319364	A	G	0.228175	1008
12	rs7968525	T	C	0.229167	1008
12	rs28465653	T	C	0.0744048	1008
12	rs17029487	G	A	0.15377	1008
12	rs35561798	T	C	0.214286	1008
12	rs12301876	C	G	0.227183	1008
12	rs78362061	G	T	0.227183	1008
12	rs74807956	T	C	0.12996	1008
12	rs141615357	G	A	0.031746	1008
12	rs10860441	A	G	0.215278	1008
12	rs10777991	T	A	0.44246	1008
12	rs7309052	A	T	0.4375	1008
12	rs11109846	A	G	0.225198	1008
12	rs11109848	C	A	0.212302	1008
12	rs1588595	G	T	0.306548	1008
12	rs12578751	G	T	0.046627	1008
12	rs10860442	A	C	0.217262	1008
12	rs1398083	T	G	0.218254	1008
12	rs2724188	G	A	0.184524	1008
12	rs58720542	A	T	0.144841	1008
12	rs2133897	A	G	0.457341	1008
12	rs2133896	G	T	0.241071	1008
12	rs2137189	T	G	0.21627	1008
12	rs2724190	G	A	0.332341	1008
12	rs139068219	C	T	0.00694444	1008
12	rs140144855	G	C	0.0287698	1008
12	rs148777481	C	T	0.0188492	1008
12	rs145864319	G	A	0.0297619	1008
12	rs12313065	G	T	0.411706	1008
12	rs7960797	C	T	0.335317	1008
12	rs2088796	G	T	0.205357	1008
12	rs184993928	G	A	0.339286	1008
12	rs376467698	C	A	0.078373	1008
12	rs148732077	C	T	0.078373	1008
12	rs12815805	G	A	0.443452	1008
12	rs7306764	C	T	0.210317	1008
12	rs79422404	C	T	0.077381	1008
12	rs1511963	C	T	0.21131	1008
12	rs1511964	T	A	0.21131	1008
12	rs1511965	C	A	0.206349	1008
12	rs12811344	C	A	0.210317	1008
12	rs77142978	C	G	0.077381	1008
12	rs11109857	C	T	0.625	1008
12	rs7133770	C	T	0.210317	1008
12	rs955526	T	A	0.208333	1008
12	rs7487319	G	A	0.203373	1008
12	rs10860443	A	G	0.28869	1008
12	rs2373017	C	T	0.210317	1008
12	rs1398084	A	G	0.729167	1008
12	rs7137194	C	T	0.508929	1008
12	rs139019243	G	C	0.014881	1008
12	rs79578612	G	A	0.0763889	1008
12	rs1511960	T	A	0.524802	1008
12	rs1511959	G	T	0.524802	1008
12	rs10860444	T	C	0.524802	1008
12	rs11836307	A	C	0.277778	1008
12	rs10745857	C	G	0.728175	1008
12	rs12580884	T	A	0.0763889	1008
12	rs12579567	G	C	0.0763889	1008
12	rs12581185	T	C	0.0763889	1008
12	rs117221498	G	A	0.0337302	1008
12	rs74240134	T	C	0.0763889	1008
12	rs112331930	C	T	0.00992063	1008
12	rs78879267	T	C	0.0763889	1008
12	rs76153056	A	C	0.0763889	1008
12	rs140918640	A	T	0.0327381	1008
12	rs56337248	G	A	0.15873	1008
12	rs74440091	C	T	0.0763889	1008
12	rs75334628	G	C	0.0763889	1008
12	rs75991497	C	T	0.0763889	1008
12	rs904883	G	A	0.445437	1008
12	rs12322441	A	G	0.0763889	1008
12	rs79999193	C	G	0.0763889	1008
12	rs2175523	G	C	0.193452	1008
12	rs2175522	T	C	0.21131	1008
12	rs75339203	C	T	0.0763889	1008
12	rs79331395	A	C	0.0763889	1008
12	rs79279232	G	T	0.0763889	1008
12	rs77794768	A	G	0.0763889	1008
12	rs78635841	G	T	0.0763889	1008
12	rs116132164	C	T	0.0763889	1008
12	rs12311258	C	A	0.0763889	1008
12	rs112112339	A	T	0.0763889	1008
12	rs138598076	T	C	0.0456349	1008
12	rs78052712	G	A	0.0763889	1008
12	rs12320128	T	C	0.0763889	1008
12	rs148019887	T	C	0.0763889	1008
12	rs75719135	T	C	0.0763889	1008
12	rs11610344	A	G	0.157738	1008
12	rs76167318	T	C	0.0763889	1008
12	rs7398357	G	A	0.190476	1008
12	rs10860446	C	T	0.424603	1008
12	rs113366944	C	T	0.157738	1008
12	rs75107952	T	C	0.0763889	1008
12	rs11109869	T	C	0.191468	1008
12	rs17029532	T	C	0.234127	1008
12	rs10860447	C	T	0.234127	1008
12	rs17386299	A	G	0.157738	1008
12	rs1875289	C	A	0.234127	1008
12	rs181532314	G	T	0.0188492	1008
12	rs76614646	A	G	0.0763889	1008
12	rs11109871	T	C	0.224206	1008
12	rs11109872	G	A	0.0763889	1008
12	rs1912861	T	C	0.224206	1008
12	rs77587818	T	C	0.0763889	1008
12	rs1398085	C	T	0.225198	1008
12	rs2860043	C	T	0.147817	1008
12	rs79265341	A	G	0.0763889	1008
12	rs12321878	G	C	0.0763889	1008
12	rs924506	C	T	0.521825	1008
12	rs79580899	C	T	0.0763889	1008
12	rs996994	T	C	0.522817	1008
12	rs924507	A	C	0.521825	1008
12	rs10860448	G	A	0.0763889	1008
12	rs7954272	G	A	0.272817	1008
12	rs7133069	A	C	0.224206	1008
12	rs2373016	C	T	0.517857	1008
12	rs73147344	T	C	0.147817	1008
12	rs11109878	G	A	0.0833333	1008
12	rs12581042	A	T	0.0763889	1008
12	rs12581077	A	G	0.078373	1008
12	rs140663834	G	C	0.0119048	1008
12	rs11109880	T	G	0.204365	1008
12	rs58039801	C	T	0.134921	1008
12	rs74240135	A	G	0.078373	1008
12	rs10129019	C	G	0.146825	1008
12	rs1909843	G	C	0.526786	1008
12	rs10128807	T	C	0.147817	1008
12	rs7398838	G	A	0.194444	1008
12	rs75501573	T	C	0.078373	1008
12	rs7313735	G	A	0.420635	1008
12	rs7313882	G	T	0.225198	1008
12	rs77972283	G	A	0.078373	1008
12	rs12303130	T	C	0.147817	1008
12	rs17471231	T	C	0.147817	1008
12	rs57579661	C	T	0.22619	1008
12	rs77631574	C	T	0.078373	1008
12	rs17029558	A	G	0.147817	1008
12	rs78468112	T	C	0.078373	1008
12	rs56193618	T	G	0.147817	1008
12	rs2202037	C	T	0.22619	1008
12	rs116390261	T	C	0.14881	1008
12	rs10128891	T	G	0.14881	1008
12	rs77591003	C	T	0.078373	1008
12	rs11109882	T	G	0.14881	1008
12	rs1606250	C	T	0.518849	1008
12	rs74240136	A	G	0.078373	1008
12	rs7299293	A	G	0.22619	1008
12	rs10860449	C	T	0.199405	1008
12	rs7299728	A	G	0.078373	1008
12	rs73147352	G	A	0.270833	1008
12	rs1113292	G	T	0.271825	1008
12	rs144515975	G	A	0.078373	1008
12	rs73147353	T	C	0.14881	1008
12	rs11503422	G	C	0.078373	1008
12	rs112455924	C	T	0.147817	1008
12	rs7309073	A	G	0.227183	1008
12	rs7309411	G	A	0.0793651	1008
12	rs78707307	T	C	0.078373	1008
12	rs76383473	A	G	0.078373	1008
12	rs10860450	C	T	0.078373	1008
12	rs10860451	G	C	0.078373	1008
12	rs78855335	A	G	0.078373	1008
12	rs17471508	T	G	0.14881	1008
12	rs79388456	T	A	0.078373	1008
12	rs7298711	A	G	0.078373	1008
12	rs10860453	A	G	0.276786	1008
12	rs74756542	T	C	0.078373	1008
12	rs543851179	T	A	0.015873	1008
12	rs79309513	A	G	0.0793651	1008
12	rs117288219	T	C	0.078373	1008
12	rs1074588	C	T	0.0198413	1008
12	rs1961512	A	C	0.14881	1008
12	rs2373015	T	C	0.078373	1008
12	rs11109889	G	T	0.078373	1008
12	rs145598506	G	C	0.078373	1008
12	rs147715580	C	T	0.078373	1008
12	rs11109891	C	T	0.078373	1008
12	rs11614294	T	C	0.14881	1008
12	rs10161187	C	T	0.078373	1008
12	rs10860454	C	T	0.078373	1008
12	rs12580860	C	A	0.078373	1008
12	rs7974411	T	G	0.228175	1008
12	rs79738471	G	C	0.0793651	1008
12	rs77269132	C	G	0.047619	1008
12	rs10860455	A	T	0.227183	1008
12	rs11109893	A	G	0.227183	1008
12	rs7954117	T	C	0.227183	1008
12	rs12581942	G	T	0.0238095	1008
12	rs1877358	G	A	0.199405	1008
12	rs11109894	A	C	0.227183	1008
12	rs76593744	A	G	0.078373	1008
12	rs11109895	T	C	0.227183	1008
12	rs75714820	A	G	0.078373	1008
12	rs73147361	C	T	0.147817	1008
12	rs10860456	G	A	0.146825	1008
12	rs7963233	G	A	0.078373	1008
12	rs7962904	A	G	0.22619	1008
12	rs78826229	A	C	0.077381	1008
12	rs11109896	T	C	0.147817	1008
12	rs7964102	G	A	0.27381	1008
12	rs118021181	A	G	0.0128968	1008
12	rs2373014	G	T	0.40873	1008
12	rs74397776	T	C	0.0704365	1008
12	rs10860457	G	A	0.077381	1008
12	rs1995991	G	A	0.760913	1008
12	rs56169493	A	G	0.300595	1008
12	rs11109897	T	G	0.300595	1008
12	rs116285749	C	A	0.220238	1008
12	rs114468708	C	T	0.220238	1008
12	rs75845450	A	C	0.300595	1008
12	rs17029587	A	C	0.220238	1008
12	rs12306944	G	T	0.078373	1008
12	rs12320365	A	C	0.300595	1008
12	rs1398087	C	T	0.118056	1008
12	rs1828548	T	G	0.496032	1008
12	rs2373013	G	A	0.118056	1008
12	rs2373012	C	T	0.49504	1008
12	rs17471802	A	G	0.0803571	1008
12	rs2063508	C	T	0.5625	1008
12	rs148698429	G	A	0.0456349	1008
12	rs9634219	C	T	0.563492	1008
12	rs11109902	A	G	0.0813492	1008
12	rs73147363	G	T	0.219246	1008
12	rs11109903	T	C	0.300595	1008
12	rs12300623	A	G	0.644841	1008
12	rs12314102	C	T	0.56746	1008
12	rs12321286	T	G	0.301587	1008
12	rs10860458	G	T	0.265873	1008
12	rs9634220	C	A	0.565476	1008
12	rs9634184	T	C	0.642857	1008
12	rs117354353	C	T	0.077381	1008
12	rs73147369	T	C	0.220238	1008
12	rs17393423	T	C	0.0813492	1008
12	rs10777993	C	G	0.566468	1008
12	rs17471850	A	G	0.0823413	1008
12	rs187386462	C	G	0.014881	1008
12	rs11109906	G	T	0.265873	1008
12	rs2137192	G	C	0.264881	1008
12	rs2137191	G	A	0.264881	1008
12	rs2137190	A	G	0.264881	1008
12	rs10860459	A	C	0.302579	1008
12	rs12298165	A	G	0.302579	1008
12	rs10777994	T	C	0.186508	1008
12	rs11109908	A	T	0.407738	1008
12	rs111366918	T	C	0.0813492	1008
12	rs73147374	G	A	0.22123	1008
12	rs11613548	C	T	0.302579	1008
12	rs117186140	A	G	0.094246	1008
12	rs7300831	C	T	0.40377	1008
12	rs73147376	A	G	0.0813492	1008
12	rs7304580	G	A	0.094246	1008
12	rs10745858	C	T	0.572421	1008
12	rs11829651	T	C	0.0813492	1008
12	rs1606251	G	A	0.488095	1008
12	rs140467751	G	A	0.0456349	1008
12	rs7964042	T	C	0.489087	1008
12	rs57675458	A	C	0.223214	1008
12	rs77589197	C	T	0.046627	1008
12	rs13328989	C	A	0.184524	1008
12	rs10860460	A	T	0.578373	1008
12	rs10860461	T	C	0.357143	1008
12	rs10777996	C	A	0.578373	1008
12	rs10777997	C	T	0.578373	1008
12	rs11109909	C	T	0.575397	1008
12	rs11109910	A	G	0.279762	1008
12	rs35846770	C	T	0.262897	1008
12	rs11832279	T	C	0.304563	1008
12	rs10860462	C	T	0.56746	1008
12	rs10860463	A	G	0.270833	1008
12	rs1355532	C	T	0.492063	1008
12	rs2133898	G	A	0.491071	1008
12	rs66684249	T	G	0.0803571	1008
12	rs11830090	T	G	0.301587	1008
12	rs12582372	G	T	0.0922619	1008
12	rs73141643	A	G	0.22123	1008
12	rs10745859	C	T	0.563492	1008
12	rs10777998	G	A	0.563492	1008
12	rs11109914	C	T	0.260913	1008
12	rs10860464	T	A	0.649802	1008
12	rs73141647	C	G	0.222222	1008
12	rs17393678	T	C	0.0803571	1008
12	rs12304888	T	G	0.0873016	1008
12	rs11109915	T	C	0.0873016	1008
12	rs1511966	A	G	0.0803571	1008
12	rs76563231	C	T	0.108135	1008
12	rs76636830	T	G	0.0803571	1008
12	rs74240141	C	T	0.0853175	1008
12	rs11830951	G	A	0.381944	1008
12	rs57357978	A	G	0.219246	1008
12	rs73141649	G	A	0.220238	1008
12	rs73141651	C	T	0.220238	1008
12	rs7963302	T	C	0.0873016	1008
12	rs7976908	G	C	0.655754	1008
12	rs10860465	A	G	0.268849	1008
12	rs117770910	T	C	0.222222	1008
12	rs77047048	A	G	0.0873016	1008
12	rs78049170	T	C	0.0873016	1008
12	rs11611858	T	C	0.388889	1008
12	rs117824733	G	A	0.22123	1008
12	rs73381503	T	G	0.0912698	1008
12	rs138645880	G	A	0.00793651	1008
12	rs75323215	C	T	0.0575397	1008
12	rs10860466	G	A	0.265873	1008
12	rs74838549	C	T	0.0833333	1008
12	rs75801215	G	A	0.0833333	1008
12	rs80293634	T	C	0.0833333	1008
12	rs75155363	G	C	0.0833333	1008
12	rs12308425	C	T	0.0833333	1008
12	rs3914187	C	T	0.64881	1008
12	rs12296868	A	T	0.384921	1008
12	rs117010226	G	A	0.093254	1008
12	rs11612618	G	T	0.0793651	1008
12	rs11612634	G	A	0.0793651	1008
12	rs189515780	C	T	0.00793651	1008
12	rs78025286	A	G	0.0863095	1008
12	rs3913426	C	T	0.647817	1008
12	rs117137357	G	A	0.0337302	1008
12	rs77773751	T	G	0.22123	1008
12	rs74544672	G	A	0.220238	1008
12	rs11109918	A	G	0.0863095	1008
12	rs12296275	T	C	0.0863095	1008
12	rs12296313	T	C	0.0853175	1008
12	rs10745860	G	A	0.650794	1008
12	rs11109920	A	G	0.390873	1008
12	rs10860467	A	C	0.00198413	1008
12	rs12826662	A	C	0.305556	1008
12	rs11615764	A	G	0.0813492	1008
12	rs77946375	T	C	0.222222	1008
12	rs10735367	G	A	0.651786	1008
12	rs12315406	T	C	0.0863095	1008
12	rs78366466	T	C	0.094246	1008
12	rs79561481	G	A	0.22123	1008
12	rs76899491	G	A	0.22123	1008
12	rs787420	C	T	0.391865	1008
12	rs11109923	T	C	0.0863095	1008
12	rs77396460	T	C	0.0327381	1008
12	rs57761398	T	C	0.225198	1008
12	rs2373011	C	G	0.647817	1008
12	rs12315484	C	T	0.0863095	1008
12	rs74667141	T	C	0.0863095	1008
12	rs75550373	T	C	0.094246	1008
12	rs74821953	G	A	0.198413	1008
12	rs787422	C	T	0.306548	1008
12	rs79467272	T	C	0.198413	1008
12	rs11109925	G	A	0.0793651	1008
12	rs787421	T	C	0.0128968	1008
12	rs10745861	G	A	0.337302	1008
12	rs73141665	T	C	0.0803571	1008
12	rs79211346	T	C	0.225198	1008
12	rs55701526	A	C	0.0803571	1008
12	rs3851625	G	T	0.260913	1008
12	rs56698292	T	C	0.199405	1008
12	rs74240143	T	G	0.0882937	1008
12	rs10860468	G	A	0.28373	1008
12	rs11109926	T	A	0.366071	1008
12	rs11612878	A	G	0.0793651	1008
12	rs78055276	C	T	0.198413	1008
12	rs60980532	G	A	0.198413	1008
12	rs12578628	T	C	0.0873016	1008
12	rs56693611	C	A	0.094246	1008
12	rs58363755	G	A	0.094246	1008
12	rs60818108	C	A	0.37996	1008
12	rs1085635	C	G	0.664683	1008
12	rs787423	C	T	0.377976	1008
12	rs76439845	A	G	0.0287698	1008
12	rs73141671	A	T	0.0843254	1008
12	rs703700	T	C	0.668651	1008
12	rs74671561	G	A	0.0734127	1008
12	rs56708967	A	T	0.0952381	1008
12	rs10860469	G	A	0.249008	1008
12	rs809795	T	C	0.0992063	1008
12	rs11109929	G	C	0.25496	1008
12	rs117337490	G	A	0.0823413	1008
12	rs2668185	A	G	0.331349	1008
12	rs77724722	G	A	0.0753968	1008
12	rs73141673	G	A	0.0853175	1008
12	rs2651211	T	C	0.395833	1008
12	rs787417	T	A	0.425595	1008
12	rs79468863	C	T	0.232143	1008
12	rs74940569	G	A	0.0962302	1008
12	rs77336109	A	G	0.0853175	1008
12	rs78885406	A	G	0.0853175	1008
12	rs76139097	C	T	0.031746	1008
12	rs10860470	T	C	0.235119	1008
12	rs56115967	T	C	0.0853175	1008
12	rs787418	A	G	0.419643	1008
12	rs55907119	T	G	0.0853175	1008
```
