## Supplementary material for "Characterization of shared and ancestry-specific signals driving complex traits using multi-ancestry fine-mapping": s2_ref.bim

```
12	rs114606531	0	98979179	G	C
12	rs4347438	0	98979444	T	C
12	rs73140487	0	98979678	C	T
12	rs111604160	0	98980788	A	G
12	rs73384492	0	98981373	A	G
12	rs4762209	0	98981585	C	G
12	rs36031841	0	98981645	A	C
12	rs144775207	0	98981857	C	T
12	rs34328059	0	98981987	A	G
12	rs12580005	0	98982066	T	C
12	rs4762499	0	98982601	C	T
12	rs139618750	0	98982848	G	A
12	rs12580376	0	98983054	T	C
12	rs7964472	0	98983214	C	T
12	rs35528091	0	98983701	G	A
12	rs4762500	0	98983935	T	C
12	rs2004206	0	98984297	T	G
12	rs1807234	0	98984447	C	G
12	rs7303869	0	98984651	A	G
12	rs934930	0	98985056	T	C
12	rs111479953	0	98985820	A	G
12	rs28372744	0	98987445	G	A
12	rs2239700	0	98988786	T	G
12	rs79625667	0	98989918	A	T
12	rs12579669	0	98990289	C	A
12	rs10507102	0	98990871	G	A
12	rs7955363	0	98993356	G	C
12	rs2372392	0	98994132	C	T
12	rs10745831	0	98994441	T	C
12	rs74604883	0	98995408	C	A
12	rs115173420	0	98995527	T	G
12	rs79708350	0	98996942	G	A
12	rs12579609	0	98997056	A	G
12	rs11109541	0	98997340	C	T
12	rs17028549	0	98997597	G	A
12	rs117360603	0	98997765	G	T
12	rs11109542	0	98997803	G	A
12	rs183646776	0	98997944	C	T
12	rs10777938	0	98999100	T	C
12	rs4277163	0	98999111	C	T
12	rs113126838	0	98999398	A	C
12	rs4762210	0	99000309	G	A
12	rs76683382	0	99000371	T	C
12	rs76694308	0	99000486	C	A
12	rs74880444	0	99000854	C	A
12	rs76207229	0	99001364	C	T
12	rs74509116	0	99001375	A	G
12	rs76030290	0	99001464	C	T
12	rs139755745	0	99001561	G	A
12	rs11109545	0	99001794	C	T
12	rs113920968	0	99002085	A	C
12	rs182823945	0	99002155	C	T
12	rs112972638	0	99004013	G	C
12	rs12582812	0	99004560	G	A
12	rs74705586	0	99005594	C	T
12	rs74662698	0	99005806	A	T
12	rs1048908	0	99007356	T	C
12	rs1048906	0	99007623	C	T
12	rs2028301	0	99008431	C	T
12	rs2028302	0	99008474	C	A
12	rs77683465	0	99008691	T	C
12	rs2055306	0	99008775	C	T
12	rs10860351	0	99009895	G	A
12	rs58183065	0	99010488	C	T
12	rs9668109	0	99011272	G	A
12	rs9668110	0	99011291	G	A
12	rs78305719	0	99011663	A	G
12	rs58703913	0	99011903	T	C
12	rs78225067	0	99012040	C	A
12	rs12580385	0	99013248	T	C
12	rs34201862	0	99013277	C	A
12	rs75671993	0	99013628	C	T
12	rs35897309	0	99014240	T	G
12	rs12579443	0	99014407	C	T
12	rs10745832	0	99014621	C	T
12	rs149496647	0	99014858	T	C
12	rs57591670	0	99015301	C	T
12	rs7138837	0	99015621	T	C
12	rs58666099	0	99016848	C	T
12	rs11109549	0	99017118	T	C
12	rs2372395	0	99017720	A	G
12	rs186928762	0	99018835	G	C
12	rs7310804	0	99019058	A	G
12	rs7962649	0	99019430	T	C
12	rs1055656	0	99019469	T	C
12	rs17028572	0	99019630	G	A
12	rs189251687	0	99020453	A	G
12	rs114599995	0	99020780	C	T
12	rs11109551	0	99020928	G	T
12	rs150843635	0	99021459	G	A
12	rs4762501	0	99022400	T	A
12	rs7978134	0	99022974	T	C
12	rs111670081	0	99023842	C	T
12	rs4564386	0	99023846	G	A
12	rs7958706	0	99025696	T	C
12	rs34050435	0	99025911	C	T
12	rs78254048	0	99026625	G	A
12	rs3847874	0	99027045	T	A
12	rs10860355	0	99027268	C	T
12	rs112277644	0	99027363	T	C
12	rs10732662	0	99027475	C	G
12	rs142972143	0	99029285	A	T
12	rs12371097	0	99029299	A	G
12	rs12821083	0	99031051	G	T
12	rs79463079	0	99031164	A	T
12	rs147576493	0	99031358	T	C
12	rs77879115	0	99031939	C	T
12	rs2372394	0	99032580	C	T
12	rs79683551	0	99032978	C	G
12	rs74588504	0	99033660	A	C
12	rs77976381	0	99035624	G	A
12	rs7965771	0	99035913	G	C
12	rs74448404	0	99037143	T	C
12	rs2289315	0	99038549	G	A
12	rs76396995	0	99038881	T	A
12	rs74619561	0	99039183	G	A
12	rs2118851	0	99039326	C	G
12	rs2118852	0	99039467	G	T
12	rs117962329	0	99040483	T	A
12	rs7303489	0	99041905	G	C
12	rs2278361	0	99043207	A	G
12	rs10860356	0	99043683	A	T
12	rs137933277	0	99043693	T	G
12	rs11109557	0	99044157	G	A
12	rs75377389	0	99044756	G	T
12	rs2288739	0	99044763	C	T
12	rs34144325	0	99044920	C	T
12	rs2288738	0	99045192	G	A
12	rs2288737	0	99045560	C	T
12	rs10082736	0	99046194	G	A
12	rs117466473	0	99046413	A	T
12	rs10777940	0	99046527	T	C
12	rs77296419	0	99046768	C	G
12	rs142580021	0	99047350	G	A
12	rs78771907	0	99047714	T	C
12	rs150070471	0	99049687	G	A
12	rs147330076	0	99049762	C	T
12	rs12369297	0	99050071	A	T
12	rs56947674	0	99050154	C	G
12	rs60201657	0	99050155	A	G
12	rs142790780	0	99050316	T	A
12	rs7315397	0	99050366	A	G
12	rs60521401	0	99051374	A	T
12	rs78892251	0	99052634	A	C
12	rs73374765	0	99055199	G	A
12	rs75766418	0	99055427	A	G
12	rs73374767	0	99055672	C	T
12	rs73374768	0	99055679	C	T
12	rs10745833	0	99056125	T	A
12	rs12581724	0	99056852	T	C
12	rs12581734	0	99056921	T	C
12	rs74747398	0	99057314	C	T
12	rs2372445	0	99059023	T	C
12	rs7965985	0	99059137	C	T
12	rs76787622	0	99059883	G	A
12	rs11109564	0	99059900	A	G
12	rs10745834	0	99060350	A	G
12	rs11109565	0	99060813	G	A
12	rs4762502	0	99060975	G	A
12	rs34873465	0	99061275	T	C
12	rs12580228	0	99061906	C	T
12	rs77058764	0	99062389	A	T
12	rs2288732	0	99062678	A	G
12	rs76370671	0	99062870	A	G
12	rs145015264	0	99063164	A	G
12	rs2288731	0	99063843	C	T
12	rs11109568	0	99064332	G	C
12	rs74446759	0	99065533	G	A
12	rs2288730	0	99066514	A	C
12	rs12099604	0	99067194	A	G
12	rs35715320	0	99067542	G	A
12	rs2288729	0	99067590	G	A
12	rs114825860	0	99067906	T	C
12	rs78489365	0	99068483	G	A
12	rs138315125	0	99070113	G	A
12	rs7298561	0	99070843	A	G
12	rs3815997	0	99071023	T	C
12	rs17028590	0	99071681	A	G
12	rs78031307	0	99072081	G	A
12	rs7303874	0	99072233	G	A
12	rs74475256	0	99072574	T	C
12	rs12582317	0	99072859	C	G
12	rs7307338	0	99072874	A	G
12	rs116205465	0	99072947	A	G
12	rs12578662	0	99073022	T	C
12	rs74472032	0	99073632	C	T
12	rs11837552	0	99073817	C	T
12	rs7313090	0	99074772	G	A
12	rs76114477	0	99075201	G	A
12	rs1439123	0	99076316	A	G
12	rs1439122	0	99076507	T	C
12	rs7311426	0	99077743	T	G
12	rs2840025	0	99078889	T	C
12	rs77001512	0	99079950	T	G
12	rs17028605	0	99080320	C	T
12	rs10860358	0	99080868	T	C
12	rs146140531	0	99081038	G	A
12	rs148808800	0	99081075	G	A
12	rs117359388	0	99081389	G	A
12	rs145414367	0	99081643	A	G
12	rs2288728	0	99082495	A	T
12	rs73142311	0	99082898	A	T
12	rs2288727	0	99083799	A	T
12	rs919699	0	99084326	A	G
12	rs2288726	0	99084387	C	A
12	rs2288725	0	99085026	C	A
12	rs2288724	0	99085027	C	A
12	rs116624926	0	99085508	G	A
12	rs79053765	0	99086423	A	G
12	rs77652205	0	99086505	A	G
12	rs2888315	0	99087461	G	A
12	rs4609647	0	99087610	T	C
12	rs6538879	0	99088094	A	G
12	rs12370618	0	99088223	A	T
12	rs113613007	0	99088865	C	G
12	rs149789132	0	99089735	T	C
12	rs2288723	0	99091339	C	T
12	rs1007573	0	99092621	A	G
12	rs76211385	0	99092837	A	G
12	rs12426636	0	99094106	T	G
12	rs140891416	0	99094145	C	T
12	rs2288721	0	99094484	A	G
12	rs10777943	0	99094782	T	C
12	rs10745836	0	99095175	A	G
12	rs75126458	0	99095448	A	G
12	rs76742622	0	99095479	T	C
12	rs7980303	0	99095891	T	C
12	rs146524415	0	99095969	G	A
12	rs149073415	0	99096014	T	C
12	rs17041383	0	99096207	T	C
12	rs188905358	0	99096377	C	T
12	rs140245163	0	99096458	C	G
12	rs2288720	0	99097470	G	A
12	rs41514747	0	99097801	T	A
12	rs2288718	0	99098924	C	G
12	rs7299536	0	99101410	G	A
12	rs7315547	0	99101441	T	C
12	rs11831003	0	99101457	A	G
12	rs190624207	0	99101970	G	A
12	rs2288717	0	99103776	C	T
12	rs2288716	0	99104421	T	C
12	rs7316588	0	99105224	G	C
12	rs3782558	0	99105793	C	G
12	rs77391446	0	99106340	C	T
12	rs11109576	0	99106367	C	T
12	rs2288715	0	99106442	A	G
12	rs2288714	0	99108288	A	G
12	rs141477813	0	99109012	G	T
12	rs2288713	0	99109423	A	C
12	rs77103840	0	99110060	C	G
12	rs7314932	0	99110201	A	G
12	rs10860359	0	99110447	T	C
12	rs187065429	0	99110893	G	A
12	rs143765428	0	99111380	T	G
12	rs144474317	0	99112058	C	T
12	rs4762504	0	99112080	G	A
12	rs12581119	0	99112323	A	G
12	rs2060175	0	99113558	C	T
12	rs4762505	0	99114292	C	A
12	rs182951511	0	99114519	G	A
12	rs138996945	0	99114638	A	G
12	rs10437887	0	99114879	G	A
12	rs10437888	0	99115219	G	A
12	rs12368451	0	99115661	G	A
12	rs12368428	0	99115668	C	G
12	rs116593758	0	99115757	G	A
12	rs11109582	0	99116919	A	G
12	rs2304006	0	99119340	G	A
12	rs1866477	0	99119833	T	G
12	rs1439124	0	99120070	T	G
12	rs6538880	0	99121548	G	A
12	rs141735706	0	99121563	A	C
12	rs7304836	0	99121748	T	A
12	rs10431447	0	99122324	G	C
12	rs145099984	0	99123906	A	C
12	rs3825264	0	99124740	G	A
12	rs3782560	0	99124912	C	T
12	rs117894982	0	99126068	C	T
12	rs115805629	0	99126770	G	T
12	rs12829605	0	99127431	T	G
12	rs116928965	0	99128872	G	A
12	rs10860361	0	99129497	G	A
12	rs12581708	0	99129622	A	G
12	rs77608491	0	99130059	G	C
12	rs57171434	0	99130345	A	T
12	rs12303961	0	99130660	G	A
12	rs73142320	0	99131493	C	T
12	rs17028658	0	99132112	T	C
12	rs10860362	0	99134366	A	G
12	rs4762507	0	99135638	C	T
12	rs3847876	0	99136198	A	T
12	rs78980509	0	99137338	C	T
12	rs7968661	0	99137384	A	G
12	rs76399902	0	99138143	T	C
12	rs78840210	0	99138493	A	C
12	rs57332865	0	99138768	G	A
12	rs73149018	0	99141008	A	G
12	rs73149019	0	99141017	A	T
12	rs61933560	0	99141821	T	A
12	rs77778079	0	99141897	G	C
12	rs149404699	0	99142733	C	T
12	rs7311164	0	99144247	G	A
12	rs7310962	0	99144283	C	A
12	rs4472982	0	99144410	G	A
12	rs117860854	0	99146024	C	A
12	rs7134519	0	99146587	A	G
12	rs11610744	0	99146595	T	C
12	rs3847879	0	99146756	C	T
12	rs4762508	0	99147201	C	T
12	rs11109586	0	99147841	C	T
12	rs17815383	0	99148442	A	C
12	rs10860363	0	99148667	T	C
12	rs58615510	0	99149044	G	A
12	rs75906529	0	99149046	G	A
12	rs116710109	0	99152413	T	C
12	rs17815396	0	99152886	T	C
12	rs74844730	0	99153032	T	C
12	rs76916173	0	99153582	A	C
12	rs77732302	0	99153873	G	A
12	rs7300416	0	99153902	G	A
12	rs17028668	0	99154010	A	G
12	rs10860364	0	99155147	C	T
12	rs4762509	0	99156303	T	C
12	rs4762510	0	99156590	C	T
12	rs1862022	0	99157523	T	C
12	rs4331156	0	99157916	T	C
12	rs4636718	0	99157917	G	A
12	rs77167866	0	99158432	C	T
12	rs11611528	0	99158501	T	C
12	rs10777944	0	99158757	C	A
12	rs7299294	0	99159256	A	G
12	rs6538884	0	99159607	T	C
12	rs7135140	0	99160676	T	C
12	rs78070393	0	99160961	T	C
12	rs78893670	0	99161969	A	G
12	rs113499825	0	99162339	G	C
12	rs12369108	0	99162662	G	C
12	rs10492279	0	99163022	C	G
12	rs17028671	0	99163096	T	G
12	rs12229507	0	99163194	G	A
12	rs11109595	0	99163271	T	C
12	rs12309594	0	99163666	C	G
12	rs10860366	0	99163991	G	C
12	rs11109596	0	99164614	A	G
12	rs918307	0	99165990	T	C
12	rs150901978	0	99166260	T	C
12	rs1874877	0	99166308	T	C
12	rs140937164	0	99166365	A	G
12	rs2287574	0	99166805	G	T
12	rs75010674	0	99167649	C	T
12	rs76795784	0	99168460	G	C
12	rs77479014	0	99168507	C	T
12	rs1541627	0	99169690	A	G
12	rs1541626	0	99169815	C	A
12	rs117323522	0	99169847	G	A
12	rs61577963	0	99169893	T	C
12	rs10860367	0	99170851	G	A
12	rs10777945	0	99171274	C	G
12	rs10777946	0	99171305	C	T
12	rs11109600	0	99173743	C	T
12	rs141876128	0	99175192	C	G
12	rs11109602	0	99175649	G	C
12	rs7954506	0	99175840	A	G
12	rs11109603	0	99176840	C	A
12	rs11109604	0	99177369	T	C
12	rs4762212	0	99177965	T	C
12	rs6538885	0	99178340	T	A
12	rs4762213	0	99178368	T	C
12	rs59780153	0	99179081	C	G
12	rs181436115	0	99180995	A	G
12	rs76730620	0	99181357	A	C
12	rs10860368	0	99181424	G	A
12	rs10860369	0	99182822	T	C
12	rs12424425	0	99183311	T	A
12	rs7300980	0	99184532	C	T
12	rs11109607	0	99184850	C	T
12	rs11109608	0	99184909	G	A
12	rs146838552	0	99184987	G	A
12	rs12425144	0	99185190	T	C
12	rs10860370	0	99185378	G	A
12	rs79335587	0	99185737	T	C
12	rs74680871	0	99186428	T	C
12	rs149528043	0	99188152	A	T
12	rs73149056	0	99188418	C	G
12	rs1813801	0	99188822	C	T
12	rs7315399	0	99189195	T	G
12	rs4762512	0	99189714	G	T
12	rs117222479	0	99189795	A	G
12	rs76731799	0	99189877	T	C
12	rs2036225	0	99190372	C	T
12	rs12426338	0	99190716	A	C
12	rs57913971	0	99193569	C	T
12	rs11614382	0	99193704	T	C
12	rs721798	0	99194403	A	G
12	rs2302893	0	99194468	A	G
12	rs77645874	0	99195789	A	C
12	rs10492277	0	99197003	C	T
12	rs10492276	0	99197032	G	C
12	rs10492275	0	99198074	T	C
12	rs169306	0	99198753	G	C
12	rs201430	0	99199198	T	C
12	rs1035324	0	99199467	T	C
12	rs17028701	0	99200282	T	C
12	rs11109613	0	99201225	G	T
12	rs17028703	0	99203104	C	T
12	rs7311005	0	99204594	A	G
12	rs80135418	0	99205448	C	T
12	rs4762513	0	99205569	T	C
12	rs936208	0	99205713	C	T
12	rs140351612	0	99206497	A	G
12	rs145309867	0	99206540	T	C
12	rs113090685	0	99207698	A	G
12	rs10860371	0	99207888	C	A
12	rs12422546	0	99208000	T	C
12	rs169305	0	99208993	G	A
12	rs79717443	0	99209122	T	A
12	rs201428	0	99209435	T	C
12	rs77755520	0	99209604	T	C
12	rs11109615	0	99210851	T	G
12	rs76370583	0	99213128	C	T
12	rs150856750	0	99214035	G	A
12	rs4762514	0	99215205	A	C
12	rs12368274	0	99215671	C	T
12	rs73149060	0	99216036	G	A
12	rs201423	0	99217451	G	C
12	rs201422	0	99218204	A	G
12	rs715324	0	99219010	G	C
12	rs79548886	0	99219213	T	G
12	rs201419	0	99220284	C	T
12	rs79494756	0	99221908	A	G
12	rs7299162	0	99224060	C	T
12	rs74487656	0	99226661	T	C
12	rs10860373	0	99227154	T	C
12	rs117393172	0	99227378	A	G
12	rs77495967	0	99227784	T	C
12	rs75317708	0	99228096	T	A
12	rs117547797	0	99228116	A	G
12	rs201404	0	99228325	T	C
12	rs7310604	0	99228697	T	C
12	rs140447582	0	99228968	T	C
12	rs7298247	0	99229140	G	A
12	rs11109619	0	99229202	C	T
12	rs7314395	0	99229220	T	C
12	rs77038878	0	99229224	T	C
12	rs11109620	0	99229552	G	A
12	rs201403	0	99230509	G	A
12	rs7303198	0	99230554	G	A
12	rs7303217	0	99230594	G	A
12	rs12423961	0	99231494	G	A
12	rs61933598	0	99231772	C	T
12	rs143712090	0	99232020	T	A
12	rs7975495	0	99232141	A	G
12	rs201402	0	99232191	G	A
12	rs7962634	0	99232420	T	G
12	rs201401	0	99233282	T	C
12	rs10492273	0	99233753	G	A
12	rs11109622	0	99234273	G	A
12	rs201400	0	99234300	G	A
12	rs7973932	0	99234876	T	C
12	rs201399	0	99234889	C	G
12	rs201398	0	99234909	A	G
12	rs201397	0	99235354	A	G
12	rs201396	0	99235494	C	T
12	rs201395	0	99235639	A	G
12	rs201394	0	99235957	G	A
12	rs118067258	0	99236497	C	T
12	rs116932576	0	99236499	C	T
12	rs7314622	0	99236650	T	C
12	rs17028738	0	99236749	A	T
12	rs17028742	0	99236779	G	A
12	rs75578798	0	99237557	C	A
12	rs201393	0	99238302	G	A
12	rs201392	0	99239131	A	T
12	rs73380458	0	99239167	G	A
12	rs7954230	0	99239226	C	G
12	rs3847881	0	99239255	G	A
12	rs12312048	0	99240092	G	T
12	rs117415620	0	99240349	T	C
12	rs78797215	0	99240405	T	A
12	rs201390	0	99240473	A	G
12	rs77827444	0	99240542	C	G
12	rs55711541	0	99240559	A	C
12	rs79962497	0	99240577	T	C
12	rs147858519	0	99240735	T	C
12	rs169302	0	99240835	A	G
12	rs12824689	0	99241051	G	A
12	rs76014361	0	99241093	C	T
12	rs7312653	0	99241120	T	G
12	rs7312679	0	99241196	T	C
12	rs7312816	0	99241282	T	G
12	rs201369	0	99241320	A	G
12	rs169297	0	99241597	C	G
12	rs201367	0	99241856	C	T
12	rs12230719	0	99242376	G	A
12	rs3741812	0	99242619	C	T
12	rs11109627	0	99243042	C	T
12	rs10777948	0	99243892	C	A
12	rs169296	0	99244049	A	G
12	rs58046025	0	99244159	T	C
12	rs61933618	0	99244348	C	T
12	rs61933619	0	99244466	C	T
12	rs12828909	0	99245051	T	C
12	rs79978254	0	99245131	G	A
12	rs201362	0	99246546	A	T
12	rs61933620	0	99246683	A	C
12	rs77811957	0	99246949	C	T
12	rs74664522	0	99247384	G	A
12	rs200784	0	99248125	T	C
12	rs7973370	0	99249311	G	A
12	rs556064	0	99249905	T	C
12	rs117339330	0	99249973	T	A
12	rs12227749	0	99249996	T	C
12	rs61933621	0	99250537	G	C
12	rs61933622	0	99250648	G	A
12	rs524857	0	99251002	C	T
12	rs17227744	0	99251264	T	G
12	rs649205	0	99251524	T	C
12	rs7303031	0	99251604	T	C
12	rs572398	0	99251824	C	T
12	rs74608092	0	99252093	G	C
12	rs116851346	0	99252158	G	A
12	rs4762516	0	99252874	C	G
12	rs7960522	0	99252961	C	T
12	rs17815510	0	99253301	G	C
12	rs7961570	0	99253713	G	A
12	rs55960430	0	99254040	C	A
12	rs10777949	0	99254187	G	A
12	rs10777950	0	99254380	C	T
12	rs149858	0	99254398	C	T
12	rs149454	0	99254503	G	T
12	rs12227960	0	99254635	G	A
12	rs11109631	0	99255220	C	G
12	rs11109632	0	99256586	T	C
12	rs4762517	0	99256895	T	C
12	rs17028850	0	99256967	T	C
12	rs201389	0	99257643	C	G
12	rs17028852	0	99257788	G	T
12	rs2287573	0	99258356	G	A
12	rs7310600	0	99258774	T	C
12	rs201388	0	99259371	A	G
12	rs201387	0	99259425	G	A
12	rs61933624	0	99259608	A	G
12	rs201386	0	99259774	T	A
12	rs79550197	0	99259937	G	A
12	rs201385	0	99260927	C	A
12	rs175638	0	99261043	A	C
12	rs169301	0	99261072	T	G
12	rs169300	0	99261095	C	T
12	rs11109635	0	99261311	A	G
12	rs11109636	0	99261330	T	C
12	rs61480121	0	99261467	C	T
12	rs201384	0	99261495	T	C
12	rs169298	0	99262339	G	T
12	rs201370	0	99262556	G	A
12	rs201371	0	99262677	C	G
12	rs41451645	0	99262790	G	C
12	rs7965913	0	99262947	T	C
12	rs201372	0	99263338	C	T
12	rs200786	0	99264114	T	C
12	rs117298162	0	99264256	C	A
12	rs200787	0	99264731	G	T
12	rs11612675	0	99264754	C	T
12	rs11109639	0	99264805	T	C
12	rs78110477	0	99265151	C	T
12	rs10492271	0	99265590	C	T
12	rs200788	0	99265706	C	T
12	rs200789	0	99265981	A	G
12	rs61933628	0	99266022	A	T
12	rs10860376	0	99266095	T	C
12	rs201376	0	99266308	A	C
12	rs4140777	0	99266716	T	C
12	rs78441918	0	99266764	G	A
12	rs200790	0	99267083	C	T
12	rs150903467	0	99267333	G	A
12	rs759764	0	99267566	T	C
12	rs74491445	0	99268265	A	C
12	rs201378	0	99269118	A	C
12	rs201379	0	99269268	G	A
12	rs78708548	0	99269585	T	C
12	rs77490862	0	99269882	C	G
12	rs11109642	0	99270619	A	G
12	rs175639	0	99271179	G	A
12	rs11109644	0	99271310	T	C
12	rs4762518	0	99271411	C	T
12	rs3759213	0	99273590	T	A
12	rs3759214	0	99273632	A	G
12	rs79453826	0	99273722	A	G
12	rs10492270	0	99273975	C	T
12	rs189155828	0	99274341	G	A
12	rs189973842	0	99274473	A	G
12	rs11109645	0	99274540	C	T
12	rs11109646	0	99275209	T	A
12	rs76958089	0	99276133	A	G
12	rs118091735	0	99277224	T	C
12	rs77327197	0	99277611	T	C
12	rs11109647	0	99277667	T	G
12	rs11109648	0	99278022	T	A
12	rs4312109	0	99278681	C	G
12	rs12297743	0	99278786	T	C
12	rs11109650	0	99278931	T	C
12	rs149859	0	99279126	C	G
12	rs4762215	0	99279951	C	T
12	rs147638573	0	99280725	G	A
12	rs11109651	0	99281351	T	C
12	rs11109652	0	99281591	G	A
12	rs7135384	0	99281956	C	T
12	rs60724671	0	99282036	T	C
12	rs1549102	0	99282746	A	C
12	rs75747114	0	99283472	T	C
12	rs10492269	0	99283865	T	C
12	rs118067187	0	99284071	C	G
12	rs79335495	0	99284415	C	T
12	rs79211680	0	99284437	T	G
12	rs201417	0	99284955	T	A
12	rs201416	0	99284989	C	T
12	rs61932189	0	99285955	T	C
12	rs11109655	0	99286617	T	C
12	rs149850	0	99287409	C	T
12	rs76068459	0	99287937	C	T
12	rs75142458	0	99290046	T	C
12	rs201412	0	99290313	T	C
12	rs142696848	0	99293241	G	T
12	rs146702403	0	99293734	G	A
12	rs76145097	0	99294138	T	C
12	rs4762523	0	99294499	G	A
12	rs11109659	0	99294555	A	C
12	rs185684	0	99294975	A	G
12	rs201411	0	99295368	C	T
12	rs11109660	0	99295708	C	G
12	rs4762524	0	99297006	C	A
12	rs11109661	0	99298998	T	A
12	rs10860379	0	99299117	G	A
12	rs80028007	0	99299795	G	A
12	rs11109662	0	99300203	C	T
12	rs73382419	0	99300918	T	C
12	rs11109663	0	99301163	G	A
12	rs12425690	0	99301292	G	A
12	rs10860380	0	99301778	C	T
12	rs169304	0	99301859	T	C
12	rs79037636	0	99302545	G	A
12	rs7969467	0	99302891	C	T
12	rs11109664	0	99303202	G	A
12	rs201409	0	99304302	C	T
12	rs1808352	0	99304547	T	C
12	rs77904820	0	99304643	A	G
12	rs146850210	0	99307434	C	T
12	rs78745451	0	99307553	G	A
12	rs74239097	0	99307700	C	T
12	rs200791	0	99308282	A	G
12	rs4762525	0	99308614	A	G
12	rs4762526	0	99308619	A	C
12	rs169303	0	99308770	T	C
12	rs11109667	0	99308843	C	A
12	rs189925	0	99308962	C	T
12	rs200792	0	99309183	A	G
12	rs35556192	0	99309208	C	T
12	rs12319119	0	99309321	G	A
12	rs139942430	0	99309985	G	A
12	rs78279262	0	99310652	A	G
12	rs17028891	0	99311336	C	T
12	rs149136296	0	99311398	G	C
12	rs58989270	0	99311911	T	A
12	rs74796602	0	99311961	C	A
12	rs12368438	0	99312314	T	A
12	rs2168460	0	99312808	G	C
12	rs138050969	0	99312827	T	A
12	rs201382	0	99313031	T	A
12	rs75354607	0	99313127	T	C
12	rs75604091	0	99313557	G	T
12	rs11109670	0	99314201	C	T
12	rs11109671	0	99314231	C	A
12	rs113532551	0	99314234	A	C
12	rs17028903	0	99315468	T	C
12	rs149252144	0	99316536	C	G
12	rs76061102	0	99317005	A	G
12	rs77367088	0	99317368	T	A
12	rs11109673	0	99317912	C	T
12	rs1993730	0	99317986	A	C
12	rs12811901	0	99318205	T	G
12	rs11109674	0	99318757	C	T
12	rs78656601	0	99320044	A	C
12	rs201381	0	99320207	A	G
12	rs12320586	0	99320508	C	T
12	rs201380	0	99321471	A	G
12	rs2544100	0	99322000	G	A
12	rs641985	0	99322606	C	T
12	rs11109676	0	99322633	G	T
12	rs1598544	0	99322722	T	C
12	rs7959428	0	99322859	G	A
12	rs148522729	0	99323597	G	T
12	rs659321	0	99323837	A	G
12	rs150596281	0	99324710	C	T
12	rs12371333	0	99325731	A	G
12	rs117846939	0	99328585	G	A
12	rs60059681	0	99329622	G	A
12	rs10860382	0	99330266	G	A
12	rs2045686	0	99330388	A	C
12	rs71462255	0	99331105	G	A
12	rs17028908	0	99331119	G	A
12	rs12313609	0	99332599	T	C
12	rs539977	0	99333217	C	T
12	rs74351755	0	99334147	G	C
12	rs116979008	0	99334298	G	A
12	rs1814566	0	99334383	G	C
12	rs483610	0	99334529	C	T
12	rs73382442	0	99335198	G	C
12	rs117636668	0	99335266	C	T
12	rs112082377	0	99335742	C	T
12	rs113136248	0	99335836	T	C
12	rs184541263	0	99335943	C	G
12	rs517636	0	99335944	A	G
12	rs11109678	0	99335996	G	T
12	rs113772441	0	99336834	G	A
12	rs117384354	0	99336878	C	A
12	rs550814	0	99337136	T	A
12	rs149167995	0	99337949	G	T
12	rs144934117	0	99337961	C	T
12	rs138823931	0	99337988	G	A
12	rs142629209	0	99338206	C	G
12	rs117139042	0	99338311	A	G
12	rs616804	0	99338344	T	G
12	rs117213285	0	99338504	C	T
12	rs137961615	0	99339198	G	A
12	rs144866046	0	99340093	C	T
12	rs148558111	0	99340375	G	T
12	rs80045233	0	99341277	A	G
12	rs146781627	0	99341580	T	C
12	rs79250907	0	99342877	C	T
12	rs4073120	0	99342938	G	A
12	rs77368847	0	99343083	G	A
12	rs6538888	0	99343883	G	A
12	rs77056082	0	99344010	C	T
12	rs60824071	0	99344532	C	T
12	rs11837142	0	99344594	G	A
12	rs151037312	0	99345049	C	T
12	rs4762529	0	99345061	G	C
12	rs12307343	0	99345137	A	G
12	rs71462257	0	99346047	T	C
12	rs138701547	0	99346965	A	G
12	rs11109679	0	99347067	G	A
12	rs73382455	0	99347718	G	T
12	rs78728313	0	99347729	T	C
12	rs1403503	0	99348513	T	A
12	rs1357456	0	99349090	C	A
12	rs11109681	0	99349542	G	A
12	rs7972603	0	99349757	G	A
12	rs4536282	0	99349828	G	A
12	rs1403504	0	99350603	A	G
12	rs1403505	0	99350636	C	G
12	rs1403506	0	99350700	T	C
12	rs9971780	0	99351017	A	T
12	rs143388411	0	99351186	C	T
12	rs11109683	0	99351289	T	C
12	rs11109684	0	99351415	T	C
12	rs146354864	0	99351420	G	A
12	rs7139028	0	99353283	G	T
12	rs117979717	0	99353709	G	A
12	rs78808916	0	99353904	T	C
12	rs7963048	0	99353972	A	T
12	rs11833201	0	99354079	T	C
12	rs73382473	0	99354632	T	A
12	rs140698965	0	99354961	A	C
12	rs12302825	0	99355022	C	T
12	rs12316299	0	99355030	A	T
12	rs2888300	0	99355798	A	G
12	rs117032555	0	99355802	C	T
12	rs147447582	0	99356581	T	C
12	rs12580031	0	99357251	C	T
12	rs73382479	0	99357521	C	A
12	rs116979940	0	99357753	T	C
12	rs149920777	0	99357797	A	G
12	rs2888313	0	99357841	A	G
12	rs56935245	0	99358274	C	G
12	rs75212533	0	99358604	G	A
12	rs148155692	0	99358728	G	A
12	rs185218311	0	99358894	C	A
12	rs73382484	0	99359348	A	G
12	rs143089952	0	99359534	C	T
12	rs138295512	0	99359780	T	A
12	rs550821158	0	99360118	C	T
12	rs113715646	0	99360120	T	C
12	rs7974073	0	99361892	G	T
12	rs1523098	0	99361957	G	A
12	rs12319594	0	99362238	A	G
12	rs17460772	0	99362408	T	G
12	rs61932197	0	99362581	C	G
12	rs61932198	0	99362606	A	C
12	rs61932199	0	99362704	T	C
12	rs60317458	0	99363333	C	T
12	rs11109688	0	99363372	C	T
12	rs11109689	0	99363482	C	T
12	rs12315468	0	99363589	T	C
12	rs10507103	0	99363642	T	C
12	rs12309850	0	99363910	C	G
12	rs17028933	0	99364105	A	G
12	rs78876352	0	99364182	G	A
12	rs952198	0	99364448	G	A
12	rs1916281	0	99364450	G	A
12	rs12310252	0	99364647	C	T
12	rs11109690	0	99364731	C	T
12	rs17028943	0	99365286	C	T
12	rs17363636	0	99365419	T	C
12	rs17028946	0	99365563	T	C
12	rs10507104	0	99365596	G	A
12	rs113406420	0	99365757	C	T
12	rs61932222	0	99365798	T	C
12	rs12300135	0	99365895	A	G
12	rs61932223	0	99365950	T	A
12	rs61932224	0	99365973	C	A
12	rs12300206	0	99366007	A	G
12	rs10160949	0	99366227	A	G
12	rs12314084	0	99366430	G	A
12	rs12314199	0	99366635	G	A
12	rs56296716	0	99367128	G	A
12	rs56225414	0	99367226	G	C
12	rs59272414	0	99367419	C	T
12	rs60460550	0	99367435	C	T
12	rs75314120	0	99367635	G	A
12	rs75197616	0	99367643	G	A
12	rs61932228	0	99367680	A	G
12	rs56403363	0	99367780	C	G
12	rs56287109	0	99367796	A	T
12	rs73384613	0	99367865	T	A
12	rs79035793	0	99367924	G	A
12	rs1554547	0	99368148	C	T
12	rs73384617	0	99368162	T	C
12	rs1554546	0	99368191	T	C
12	rs78304977	0	99368361	G	C
12	rs73384620	0	99368385	C	T
12	rs61932229	0	99368444	A	G
12	rs61932230	0	99368479	G	A
12	rs56059759	0	99368679	A	C
12	rs74999867	0	99368765	A	T
12	rs111065533	0	99368924	C	T
12	rs73140904	0	99369426	G	T
12	rs7952964	0	99369446	A	G
12	rs7953519	0	99369614	G	T
12	rs55958542	0	99370005	G	C
12	rs59196847	0	99371043	C	T
12	rs78627079	0	99371935	C	T
12	rs111618626	0	99372886	C	T
12	rs185772736	0	99372936	T	C
12	rs12297446	0	99373367	T	C
12	rs117995086	0	99374555	G	C
12	rs58533849	0	99375180	G	A
12	rs61932232	0	99375775	C	T
12	rs4762531	0	99376070	C	T
12	rs4762532	0	99376463	A	G
12	rs1523097	0	99377640	A	G
12	rs7967579	0	99378016	G	C
12	rs57058897	0	99378515	T	C
12	rs12297479	0	99382545	C	T
12	rs10128795	0	99383071	G	A
12	rs117085693	0	99383712	A	G
12	rs17028955	0	99384874	G	A
12	rs11109693	0	99384986	A	G
12	rs12578561	0	99387853	G	A
12	rs12305908	0	99388705	T	C
12	rs142219561	0	99390523	G	A
12	rs77956448	0	99391763	C	T
12	rs11109698	0	99392172	C	G
12	rs143449134	0	99392606	G	A
12	rs17028962	0	99392820	T	C
12	rs7965027	0	99393368	T	C
12	rs7978587	0	99393400	G	T
12	rs79962711	0	99393547	G	A
12	rs74467829	0	99393561	G	A
12	rs139249114	0	99394532	A	C
12	rs139730139	0	99394857	A	G
12	rs75349804	0	99394980	G	A
12	rs61646310	0	99395808	T	C
12	rs77078458	0	99397436	G	A
12	rs79165443	0	99397437	A	T
12	rs869032	0	99398017	C	T
12	rs141900097	0	99398151	G	C
12	rs78655346	0	99398402	C	T
12	rs869031	0	99398447	G	T
12	rs11835558	0	99398644	T	C
12	rs11109699	0	99399513	C	A
12	rs7956628	0	99400128	C	T
12	rs17363922	0	99401274	A	G
12	rs17028964	0	99401598	G	C
12	rs6538889	0	99402002	A	G
12	rs76137613	0	99402469	G	A
12	rs7300171	0	99402712	G	T
12	rs4762533	0	99402980	A	C
12	rs4762534	0	99403129	C	T
12	rs4762535	0	99403185	C	G
12	rs7969490	0	99403791	G	A
12	rs7487923	0	99404503	A	G
12	rs561708593	0	99404688	T	G
12	rs17028987	0	99405834	T	C
12	rs74422117	0	99406028	C	T
12	rs12302847	0	99406118	T	G
12	rs1523101	0	99406506	C	T
12	rs7956263	0	99407060	C	T
12	rs143118274	0	99407262	T	C
12	rs60460036	0	99409138	C	T
12	rs11109702	0	99409367	G	A
12	rs117763787	0	99409694	T	C
12	rs12320091	0	99409916	C	T
12	rs4762536	0	99410114	A	G
12	rs4762537	0	99410207	G	A
12	rs4762538	0	99410430	C	T
12	rs4762539	0	99410507	C	G
12	rs4762216	0	99410523	A	T
12	rs7979211	0	99410941	C	T
12	rs7954989	0	99411827	G	A
12	rs150195730	0	99412547	C	T
12	rs7959046	0	99412822	G	A
12	rs73386511	0	99413744	T	G
12	rs4762540	0	99415251	G	T
12	rs61933366	0	99415325	A	G
12	rs4762541	0	99415349	C	T
12	rs4762542	0	99415433	A	G
12	rs4762217	0	99416017	C	A
12	rs4762543	0	99416412	G	A
12	rs6538890	0	99416729	G	A
12	rs6538891	0	99416869	T	C
12	rs6538892	0	99416953	T	A
12	rs6538893	0	99417184	C	T
12	rs17029000	0	99417850	G	A
12	rs7301050	0	99417887	G	A
12	rs17029005	0	99420733	G	A
12	rs17461780	0	99421393	T	C
12	rs10860386	0	99422194	G	A
12	rs11109705	0	99423811	C	A
12	rs12300760	0	99424407	G	A
12	rs4762544	0	99424698	C	A
12	rs11109706	0	99427328	G	A
12	rs117132596	0	99428928	T	C
12	rs4762546	0	99430469	G	C
12	rs74861946	0	99431033	G	A
12	rs117979383	0	99432557	A	G
12	rs10745838	0	99432798	C	T
12	rs75553157	0	99433234	C	T
12	rs10459194	0	99433290	C	T
12	rs77250856	0	99433470	A	G
12	rs7298602	0	99433504	T	C
12	rs77365437	0	99434993	T	C
12	rs80138202	0	99435215	T	C
12	rs77730347	0	99435733	T	C
12	rs59365416	0	99436199	G	A
12	rs1319892	0	99436519	T	C
12	rs1319893	0	99436582	T	G
12	rs935143	0	99436655	G	A
12	rs113016918	0	99437494	A	G
12	rs117374253	0	99437582	C	T
12	rs76772856	0	99438139	G	A
12	rs144692112	0	99438453	C	T
12	rs7311721	0	99438463	C	T
12	rs78419662	0	99439585	C	G
12	rs57541875	0	99439910	C	T
12	rs7955942	0	99440231	G	A
12	rs59605780	0	99440352	C	T
12	rs76878482	0	99440886	A	G
12	rs80215729	0	99441395	G	A
12	rs7294393	0	99441452	G	A
12	rs17029017	0	99441961	T	C
12	rs7302748	0	99443257	G	A
12	rs77567095	0	99443810	T	A
12	rs117031035	0	99443901	A	G
12	rs1814453	0	99444432	A	G
12	rs112101911	0	99444765	A	G
12	rs75853448	0	99445154	G	A
12	rs17364755	0	99445493	C	G
12	rs113984759	0	99445892	C	T
12	rs76931913	0	99445938	T	A
12	rs3794799	0	99447139	C	A
12	rs60192073	0	99447277	G	A
12	rs17029025	0	99447942	A	G
12	rs4762547	0	99448256	C	T
12	rs76481556	0	99448814	T	C
12	rs10467004	0	99449231	T	A
12	rs6538894	0	99450338	G	A
12	rs12227899	0	99450935	T	C
12	rs117293246	0	99451197	C	T
12	rs116851276	0	99453008	A	C
12	rs61933369	0	99453785	C	T
12	rs75183839	0	99454407	T	C
12	rs61246644	0	99454478	C	T
12	rs74384546	0	99455304	C	T
12	rs17364888	0	99455610	T	C
12	rs2372631	0	99456125	C	G
12	rs2372632	0	99456138	T	C
12	rs7306078	0	99456689	G	A
12	rs77129157	0	99456723	G	A
12	rs7974917	0	99457672	G	A
12	rs7957290	0	99458282	G	A
12	rs78220960	0	99458530	A	G
12	rs7485825	0	99459309	G	T
12	rs78595286	0	99459701	G	A
12	rs12315002	0	99459905	A	G
12	rs73386569	0	99460395	T	C
12	rs7303547	0	99460915	A	G
12	rs56060015	0	99462118	T	C
12	rs77443184	0	99462203	G	A
12	rs6419378	0	99462369	A	G
12	rs73386572	0	99462742	C	T
12	rs116900533	0	99463046	G	A
12	rs117360481	0	99463103	G	C
12	rs7977423	0	99463544	C	A
12	rs10860387	0	99464561	G	C
12	rs60764062	0	99464678	C	T
12	rs79293757	0	99464681	G	A
12	rs56185340	0	99465424	T	C
12	rs61933373	0	99465693	G	A
12	rs61933374	0	99466345	G	A
12	rs80339219	0	99466350	A	C
12	rs76024262	0	99466365	C	T
12	rs2372634	0	99467235	T	C
12	rs7975384	0	99467812	C	T
12	rs117712429	0	99468021	C	A
12	rs77617049	0	99468089	G	A
12	rs2372635	0	99468230	C	T
12	rs6538895	0	99468382	A	C
12	rs17029034	0	99468674	A	G
12	rs2372636	0	99469108	A	G
12	rs60598676	0	99469604	C	T
12	rs60333892	0	99469836	G	A
12	rs2372637	0	99469927	G	C
12	rs2372638	0	99470840	G	A
12	rs116953641	0	99470959	C	A
12	rs2372639	0	99471235	A	G
12	rs7139247	0	99471394	G	T
12	rs76999722	0	99471502	T	C
12	rs76529913	0	99471725	C	T
12	rs11837395	0	99471798	T	G
12	rs4762218	0	99472048	T	C
12	rs10745839	0	99472426	C	T
12	rs4762219	0	99472519	A	G
12	rs77195024	0	99473848	T	C
12	rs73386586	0	99473890	T	G
12	rs77097750	0	99473981	T	C
12	rs7137868	0	99474536	T	G
12	rs7307199	0	99474583	C	T
12	rs76767038	0	99474902	T	C
12	rs2372640	0	99475226	G	C
12	rs7297221	0	99475690	T	C
12	rs73386592	0	99476116	C	T
12	rs2888378	0	99476175	G	A
12	rs10745840	0	99476824	G	A
12	rs10777954	0	99476984	C	T
12	rs74352683	0	99477222	T	C
12	rs181668634	0	99477247	T	G
12	rs79758377	0	99477621	G	A
12	rs2888379	0	99477625	T	C
12	rs117912343	0	99477983	T	C
12	rs76907096	0	99478005	G	A
12	rs118129312	0	99478363	G	T
12	rs3803094	0	99478626	C	T
12	rs3825267	0	99479034	G	T
12	rs7970121	0	99479047	C	T
12	rs140989201	0	99479506	C	A
12	rs17029043	0	99480170	G	T
12	rs4762548	0	99480180	A	G
12	rs2372641	0	99480216	A	G
12	rs2372642	0	99480548	A	G
12	rs6538896	0	99480806	C	A
12	rs6538897	0	99480872	A	C
12	rs7299393	0	99481031	T	A
12	rs7314011	0	99481052	G	T
12	rs7313721	0	99481084	A	C
12	rs7314469	0	99481536	C	T
12	rs10735361	0	99481565	C	T
12	rs117124992	0	99482335	T	A
12	rs10860388	0	99483053	C	T
12	rs11829920	0	99483182	C	A
12	rs10860389	0	99483335	A	G
12	rs11109722	0	99484373	T	C
12	rs12300893	0	99484800	G	A
12	rs2372643	0	99486038	C	T
12	rs58018521	0	99486976	C	T
12	rs78959499	0	99486980	G	C
12	rs4762220	0	99487132	T	C
12	rs4762549	0	99487219	C	A
12	rs4762222	0	99487502	T	C
12	rs117125921	0	99487691	A	C
12	rs79474217	0	99487748	T	C
12	rs11109725	0	99488024	A	G
12	rs6538898	0	99488680	A	G
12	rs75819463	0	99488966	A	T
12	rs7960874	0	99489149	C	T
12	rs59742104	0	99489303	C	A
12	rs56996439	0	99489391	G	T
12	rs10777955	0	99489724	G	A
12	rs10507106	0	99489951	C	T
12	rs4762550	0	99490053	G	C
12	rs4762551	0	99490160	A	T
12	rs2372644	0	99490760	T	G
12	rs117714357	0	99490792	A	G
12	rs4762552	0	99490826	G	A
12	rs4762553	0	99490914	T	C
12	rs74802415	0	99491202	C	T
12	rs4762554	0	99491484	C	T
12	rs4762555	0	99491786	T	G
12	rs10860390	0	99492545	C	T
12	rs79694440	0	99492591	G	C
12	rs74388702	0	99492650	A	C
12	rs61933378	0	99493093	T	C
12	rs116956406	0	99493119	A	G
12	rs10745841	0	99493735	G	C
12	rs10777956	0	99494358	A	G
12	rs140617140	0	99494470	G	C
12	rs118104647	0	99494712	G	A
12	rs78220442	0	99494797	G	A
12	rs78752019	0	99494803	C	T
12	rs10745842	0	99494839	C	T
12	rs10735362	0	99494986	T	C
12	rs79299874	0	99495660	T	A
12	rs58609250	0	99495904	G	A
12	rs10745843	0	99496030	G	A
12	rs7294557	0	99496078	A	C
12	rs4762556	0	99496232	T	C
12	rs10860391	0	99496503	C	T
12	rs4762557	0	99496702	T	C
12	rs79758977	0	99496970	A	G
12	rs7299182	0	99497363	A	G
12	rs76636668	0	99497682	T	C
12	rs57538743	0	99498135	A	G
12	rs10860392	0	99498187	C	T
12	rs142931423	0	99498475	G	A
12	rs4762559	0	99498640	G	A
12	rs17464126	0	99498994	C	G
12	rs7979741	0	99499041	G	A
12	rs79214275	0	99499085	A	G
12	rs7966393	0	99499209	T	G
12	rs7979926	0	99499317	C	T
12	rs116948579	0	99499472	G	A
12	rs10777957	0	99500120	C	T
12	rs10860393	0	99500761	C	T
12	rs2372719	0	99501615	C	A
12	rs76826621	0	99502470	G	A
12	rs7964183	0	99502690	G	A
12	rs7953690	0	99502892	T	C
12	rs7302333	0	99503387	A	G
12	rs7302450	0	99503461	A	T
12	rs10507107	0	99503622	G	C
12	rs61350958	0	99504137	T	G
12	rs7307197	0	99504665	C	A
12	rs77581080	0	99505405	C	T
12	rs118152344	0	99506267	T	C
12	rs1317399	0	99506415	T	A
12	rs60878016	0	99507332	C	T
12	rs17029077	0	99507730	G	C
12	rs10777958	0	99507929	T	C
12	rs2372720	0	99508387	G	A
12	rs2372721	0	99508807	A	G
12	rs7970246	0	99509210	C	T
12	rs142448035	0	99509312	T	C
12	rs7970642	0	99509569	C	A
12	rs2372722	0	99510490	G	A
12	rs7488242	0	99510602	C	A
12	rs2372723	0	99510611	C	T
12	rs2372724	0	99510718	A	G
12	rs7978433	0	99511171	G	A
12	rs149810932	0	99511246	T	A
12	rs76579701	0	99511950	C	T
12	rs75404661	0	99512379	G	T
12	rs75950783	0	99512696	G	A
12	rs77773128	0	99512913	T	A
12	rs2372725	0	99513685	G	A
12	rs56687065	0	99514057	C	T
12	rs7961981	0	99514058	G	A
12	rs140962419	0	99514071	A	T
12	rs7961789	0	99514152	A	G
12	rs75247162	0	99514548	C	T
12	rs117306711	0	99514779	T	C
12	rs9888407	0	99514816	A	G
12	rs80114625	0	99514825	G	C
12	rs9888339	0	99515085	G	A
12	rs17029081	0	99515243	G	A
12	rs9888384	0	99515269	T	C
12	rs7965982	0	99515353	A	G
12	rs9888343	0	99515454	C	G
12	rs148210656	0	99515680	T	C
12	rs2372726	0	99515714	C	G
12	rs2888396	0	99515872	T	C
12	rs80022420	0	99516447	T	A
12	rs2372727	0	99516658	T	C
12	rs11109730	0	99516882	T	C
12	rs74352840	0	99517193	T	C
12	rs61185289	0	99517650	C	T
12	rs9788038	0	99517861	G	C
12	rs7964358	0	99518226	C	G
12	rs7979379	0	99518243	T	C
12	rs74859541	0	99518408	G	A
12	rs6538900	0	99519131	G	A
12	rs6538901	0	99519404	T	C
12	rs2372731	0	99519444	T	C
12	rs2888397	0	99519601	A	G
12	rs7972642	0	99520579	A	G
12	rs17367186	0	99520594	T	G
12	rs10777959	0	99521344	G	A
12	rs10431448	0	99521355	T	C
12	rs10431449	0	99521528	G	T
12	rs2372732	0	99522175	C	T
12	rs2372733	0	99522257	C	G
12	rs2372734	0	99522462	G	C
12	rs6538902	0	99523305	C	T
12	rs118090983	0	99524608	A	G
12	rs10735363	0	99524896	T	C
12	rs7298574	0	99525393	A	G
12	rs117279284	0	99525800	A	G
12	rs10860394	0	99526223	G	A
12	rs11109734	0	99526674	G	C
12	rs138856830	0	99526869	G	A
12	rs142066778	0	99526898	C	T
12	rs10860395	0	99527038	T	C
12	rs117247834	0	99527147	G	C
12	rs75184181	0	99527243	G	C
12	rs79044799	0	99527511	G	A
12	rs10860396	0	99529067	A	T
12	rs57084771	0	99530044	A	G
12	rs10777961	0	99530260	A	C
12	rs10860397	0	99530868	C	G
12	rs11109737	0	99530947	T	G
12	rs12230720	0	99531018	C	T
12	rs11614229	0	99531089	G	A
12	rs148114252	0	99531147	A	G
12	rs12426468	0	99532022	G	A
12	rs11109738	0	99532475	A	C
12	rs57653433	0	99532514	A	G
12	rs140550289	0	99532666	A	G
12	rs537104183	0	99533222	C	T
12	rs79924955	0	99534987	C	T
12	rs117551815	0	99535018	G	A
12	rs116939269	0	99535350	C	T
12	rs117234832	0	99535449	C	T
12	rs17029089	0	99537213	G	A
12	rs57623194	0	99537625	C	T
12	rs78771922	0	99538088	G	C
12	rs1688643	0	99538339	T	A
12	rs118058646	0	99538346	A	G
12	rs117795621	0	99538508	A	C
12	rs591776	0	99538895	C	T
12	rs670104	0	99539421	T	C
12	rs17029093	0	99540435	T	C
12	rs76013045	0	99540478	C	T
12	rs79962707	0	99540662	G	C
12	rs642292	0	99541061	G	A
12	rs116891122	0	99542323	G	T
12	rs12580132	0	99542431	T	G
12	rs76718278	0	99544323	C	T
12	rs77624188	0	99545935	T	G
12	rs79397546	0	99546123	G	A
12	rs80352820	0	99546210	T	G
12	rs7978295	0	99546758	G	C
12	rs481902	0	99547717	G	A
12	rs185848458	0	99548449	C	A
12	rs61940184	0	99549682	C	T
12	rs7958765	0	99550060	T	C
12	rs61940185	0	99550460	T	A
12	rs78371469	0	99550798	T	A
12	rs991696	0	99551696	T	C
12	rs57941636	0	99552693	G	A
12	rs60725709	0	99553098	G	A
12	rs151002890	0	99553459	C	T
12	rs660879	0	99553815	T	C
12	rs140287380	0	99554161	C	T
12	rs2131165	0	99554378	G	A
12	rs12425857	0	99555283	C	T
12	rs55750634	0	99555929	T	C
12	rs74979520	0	99556091	T	C
12	rs12578287	0	99556447	T	C
12	rs79948775	0	99556894	T	C
12	rs76820211	0	99557019	C	T
12	rs1580641	0	99557781	C	T
12	rs79045619	0	99559024	C	G
12	rs651548	0	99560183	A	G
12	rs2372648	0	99560979	C	T
12	rs7306178	0	99562485	C	T
12	rs73140966	0	99563394	G	C
12	rs11109749	0	99563910	G	C
12	rs74465308	0	99566468	G	A
12	rs11109750	0	99567101	A	G
12	rs2035882	0	99568395	C	T
12	rs117747326	0	99569716	T	C
12	rs2087745	0	99570600	G	A
12	rs60429359	0	99571039	T	C
12	rs11109753	0	99571921	C	T
12	rs79165485	0	99572585	G	A
12	rs11109754	0	99572837	A	G
12	rs2372717	0	99573649	T	G
12	rs117738401	0	99574317	G	A
12	rs7969596	0	99574547	C	T
12	rs61940187	0	99575520	G	A
12	rs34570636	0	99576770	A	G
12	rs117044185	0	99577149	C	T
12	rs11109756	0	99577608	C	T
12	rs12314891	0	99578434	A	G
12	rs74956560	0	99579057	G	C
12	rs111751158	0	99579672	T	G
12	rs10860399	0	99579846	G	A
12	rs7958533	0	99579937	T	C
12	rs113375550	0	99579952	C	A
12	rs113675862	0	99580608	C	T
12	rs117330714	0	99581300	G	A
12	rs7976522	0	99581677	A	T
12	rs2172284	0	99581888	A	G
12	rs12830933	0	99582152	C	A
12	rs11833519	0	99582253	C	T
12	rs140196742	0	99582675	G	A
12	rs150416809	0	99582928	C	T
12	rs190006867	0	99583070	G	T
12	rs2638577	0	99583825	T	C
12	rs6538903	0	99584037	T	C
12	rs141258662	0	99584358	C	A
12	rs2263048	0	99584819	T	A
12	rs2263049	0	99584843	A	G
12	rs7963976	0	99585309	C	T
12	rs10860401	0	99585527	G	A
12	rs7964116	0	99585563	A	G
12	rs147686128	0	99585787	G	C
12	rs11836131	0	99586180	G	A
12	rs11836114	0	99586247	C	T
12	rs117481136	0	99586292	C	T
12	rs2712668	0	99586375	C	T
12	rs61167329	0	99586601	T	C
12	rs150895798	0	99587827	C	G
12	rs113879672	0	99587932	C	A
12	rs1907672	0	99587949	T	C
12	rs61940189	0	99588353	T	C
12	rs2712667	0	99588917	G	C
12	rs2712666	0	99589589	T	A
12	rs77804591	0	99589629	C	T
12	rs75348575	0	99590144	C	T
12	rs60394982	0	99590457	A	T
12	rs59263668	0	99590559	A	C
12	rs2638559	0	99590901	C	T
12	rs78359997	0	99591438	A	G
12	rs10777962	0	99591955	G	A
12	rs78414489	0	99592229	C	T
12	rs58709328	0	99592880	A	T
12	rs60883945	0	99593125	A	G
12	rs77206135	0	99593430	T	A
12	rs79411044	0	99593514	T	C
12	rs145218484	0	99594288	C	T
12	rs10507108	0	99595289	T	C
12	rs79586556	0	99595367	G	A
12	rs79537632	0	99595755	C	T
12	rs59114270	0	99596067	G	A
12	rs982325	0	99596117	C	T
12	rs80085381	0	99597016	T	G
12	rs79115321	0	99597061	A	G
12	rs2712664	0	99597321	C	T
12	rs79459962	0	99597948	C	A
12	rs1492245	0	99598535	G	A
12	rs116940692	0	99598843	C	G
12	rs1492246	0	99599308	C	T
12	rs2712662	0	99599390	C	T
12	rs2638562	0	99599547	G	A
12	rs2712661	0	99600297	G	A
12	rs10507111	0	99600792	T	G
12	rs2249601	0	99601483	G	A
12	rs73377335	0	99602082	T	C
12	rs117331891	0	99602996	C	T
12	rs10860403	0	99603618	C	A
12	rs10860404	0	99603771	G	C
12	rs2888394	0	99603781	C	T
12	rs1532216	0	99603965	C	A
12	rs1123499	0	99604176	G	A
12	rs4237909	0	99604603	C	T
12	rs117785039	0	99604930	G	C
12	rs11109759	0	99605225	G	C
12	rs77649120	0	99605636	C	A
12	rs11109760	0	99605691	C	T
12	rs931480	0	99606549	T	C
12	rs1492257	0	99606731	T	C
12	rs1492256	0	99606878	C	T
12	rs2246098	0	99607001	C	T
12	rs117579460	0	99607590	C	G
12	rs142080175	0	99607751	C	G
12	rs79108614	0	99608023	G	A
12	rs117374551	0	99608249	C	T
12	rs4520688	0	99608421	T	C
12	rs1806395	0	99608494	T	G
12	rs11109761	0	99608795	T	A
12	rs2101655	0	99608825	C	T
12	rs11109762	0	99610215	G	A
12	rs10507113	0	99610538	T	A
12	rs75765611	0	99610633	C	T
12	rs79158739	0	99610656	G	T
12	rs11109763	0	99610705	T	C
12	rs7972843	0	99610796	G	A
12	rs80126872	0	99611249	T	C
12	rs2246664	0	99611659	A	G
12	rs2712657	0	99611940	G	C
12	rs2246683	0	99612149	G	T
12	rs78153361	0	99612372	G	A
12	rs76523863	0	99613792	T	G
12	rs113062043	0	99614925	G	C
12	rs142503092	0	99615179	T	C
12	rs6538904	0	99615617	T	G
12	rs141095741	0	99615843	T	G
12	rs12226987	0	99616006	T	G
12	rs1826374	0	99617090	G	C
12	rs147414256	0	99617366	G	T
12	rs117713007	0	99617425	T	C
12	rs117103423	0	99618010	A	G
12	rs2638573	0	99619398	A	G
12	rs61940208	0	99619432	T	C
12	rs116915509	0	99621211	A	G
12	rs117067489	0	99622787	C	A
12	rs1492253	0	99622888	A	G
12	rs1492252	0	99623039	T	C
12	rs1994756	0	99623433	G	T
12	rs79876542	0	99623712	T	C
12	rs2712654	0	99623918	T	A
12	rs1492251	0	99624271	C	T
12	rs10777964	0	99626080	G	T
12	rs10777965	0	99626553	G	C
12	rs11109766	0	99626644	C	G
12	rs74543792	0	99627100	T	G
12	rs78562375	0	99627322	C	A
12	rs76728748	0	99627424	A	T
12	rs974992	0	99627759	G	A
12	rs1388741	0	99627762	A	C
12	rs57040323	0	99628169	T	C
12	rs2201160	0	99628297	C	T
12	rs1472141	0	99628670	C	T
12	rs991226	0	99629163	A	G
12	rs2220689	0	99629188	G	C
12	rs79259489	0	99629331	G	A
12	rs2220690	0	99629648	G	C
12	rs2638563	0	99629668	T	C
12	rs10860405	0	99629688	A	G
12	rs2712652	0	99630321	A	C
12	rs2201161	0	99631219	A	G
12	rs1492248	0	99631467	T	C
12	rs1844966	0	99631849	G	C
12	rs142283701	0	99631915	T	G
12	rs1844967	0	99631931	A	G
12	rs1907673	0	99632320	G	T
12	rs1948394	0	99632578	C	A
12	rs113761623	0	99632812	C	T
12	rs2131167	0	99633189	G	A
12	rs113518882	0	99633210	A	C
12	rs111384240	0	99633216	T	C
12	rs2131168	0	99633248	T	A
12	rs2172283	0	99633514	A	G
12	rs149767742	0	99633884	G	A
12	rs7977543	0	99634184	C	T
12	rs11537478	0	99634728	G	T
12	rs146449270	0	99634867	C	T
12	rs4495972	0	99635270	C	T
12	rs140805820	0	99636541	A	G
12	rs10860408	0	99636752	T	C
12	rs2452265	0	99637491	C	T
12	rs2712643	0	99638276	C	A
12	rs1492250	0	99638615	G	A
12	rs1388742	0	99638618	C	T
12	rs1027247	0	99638652	C	T
12	rs73140985	0	99638989	A	G
12	rs11109772	0	99639328	C	A
12	rs12229071	0	99639662	A	G
12	rs11109773	0	99639729	T	C
12	rs923724	0	99639930	G	C
12	rs3751323	0	99640428	T	C
12	rs1552759	0	99640557	T	C
12	rs11109774	0	99640831	G	A
12	rs11109775	0	99641804	G	A
12	rs76534194	0	99643011	G	T
12	rs10860409	0	99643503	T	C
12	rs145500150	0	99643516	C	T
12	rs923725	0	99643543	C	T
12	rs7967964	0	99644165	C	A
12	rs148858716	0	99644242	A	C
12	rs12306860	0	99645841	C	T
12	rs17029156	0	99646373	A	G
12	rs11109778	0	99646757	T	C
12	rs77579769	0	99647733	T	C
12	rs117805903	0	99649080	T	A
12	rs7961567	0	99651190	T	A
12	rs76322271	0	99652766	C	T
12	rs145037433	0	99654386	T	C
12	rs11109785	0	99656023	A	T
12	rs10860412	0	99656543	T	C
12	rs11612454	0	99658692	G	T
12	rs11109786	0	99659130	C	T
12	rs7137220	0	99659691	C	G
12	rs10860413	0	99660099	A	G
12	rs7961884	0	99660548	C	T
12	rs7962002	0	99660643	C	T
12	rs7969319	0	99662212	A	T
12	rs2172282	0	99662679	A	G
12	rs2172281	0	99662690	C	T
12	rs76481099	0	99663193	T	A
12	rs7308600	0	99663200	A	T
12	rs7309131	0	99663363	G	A
12	rs143613918	0	99663635	C	A
12	rs73381158	0	99664288	G	A
12	rs80005960	0	99666020	G	C
12	rs60236753	0	99666274	G	A
12	rs7957699	0	99666496	G	A
12	rs59566177	0	99666792	C	T
12	rs7958099	0	99666803	G	T
12	rs2035880	0	99667785	G	A
12	rs77918739	0	99668126	C	A
12	rs1388744	0	99669820	C	T
12	rs80289901	0	99672151	T	A
12	rs11611415	0	99672548	T	G
12	rs61940239	0	99673475	A	G
12	rs2712658	0	99673558	A	G
12	rs11109792	0	99673659	A	G
12	rs12307325	0	99676630	G	T
12	rs11109795	0	99677184	G	C
12	rs60683713	0	99678413	C	T
12	rs75859145	0	99679199	A	T
12	rs76360152	0	99679255	T	C
12	rs35218099	0	99679684	C	T
12	rs78952360	0	99680745	G	T
12	rs57653543	0	99680937	G	T
12	rs12312038	0	99683968	C	T
12	rs1907674	0	99684651	G	C
12	rs2724194	0	99685620	A	G
12	rs12302594	0	99686465	A	G
12	rs55674207	0	99687609	G	A
12	rs56007218	0	99687652	A	G
12	rs7300118	0	99691190	G	A
12	rs7316448	0	99691448	T	C
12	rs953257	0	99691730	A	G
12	rs10860416	0	99692007	G	T
12	rs1844965	0	99692349	A	T
12	rs1032389	0	99692723	C	A
12	rs75137147	0	99693055	T	C
12	rs1032390	0	99693251	C	T
12	rs73143011	0	99693520	A	G
12	rs10860417	0	99694563	A	C
12	rs75268962	0	99695132	T	C
12	rs55712073	0	99695243	A	T
12	rs73143012	0	99695653	G	A
12	rs76669071	0	99696328	C	T
12	rs12578524	0	99696502	G	A
12	rs138087218	0	99697052	T	C
12	rs73143013	0	99697976	C	T
12	rs185933906	0	99698278	C	T
12	rs11836964	0	99698453	G	A
12	rs80099451	0	99698844	G	A
12	rs1492254	0	99699284	C	T
12	rs142815912	0	99699487	G	C
12	rs73143015	0	99700302	G	A
12	rs73143016	0	99701079	T	C
12	rs12580865	0	99701742	A	C
12	rs17029218	0	99701841	A	C
12	rs6538909	0	99703034	T	A
12	rs78082360	0	99703260	C	G
12	rs10860419	0	99703397	A	T
12	rs146593887	0	99704576	C	T
12	rs4262807	0	99704903	G	A
12	rs56129477	0	99705387	T	C
12	rs60690235	0	99705877	G	A
12	rs80006833	0	99706348	C	T
12	rs117169504	0	99706558	G	A
12	rs12309037	0	99707541	C	T
12	rs144468313	0	99707598	G	A
12	rs145146992	0	99709382	T	C
12	rs12580959	0	99710274	T	C
12	rs141179418	0	99710754	T	A
12	rs146146018	0	99711399	T	C
12	rs117501601	0	99713492	T	C
12	rs112321515	0	99714839	T	C
12	rs10161325	0	99715023	G	C
12	rs10777967	0	99716068	G	A
12	rs75504121	0	99716627	G	A
12	rs78559540	0	99716806	A	G
12	rs73383329	0	99717733	G	A
12	rs79589790	0	99717927	T	C
12	rs78592182	0	99719468	G	A
12	rs76595649	0	99720031	G	A
12	rs2466566	0	99720675	T	C
12	rs2131164	0	99722618	T	A
12	rs12580985	0	99724222	G	A
12	rs59891196	0	99724471	G	C
12	rs67895041	0	99725157	T	C
12	rs77902782	0	99725738	G	C
12	rs7304346	0	99727131	A	G
12	rs923723	0	99729049	T	A
12	rs67224933	0	99730624	G	A
12	rs12314812	0	99730899	G	T
12	rs12321903	0	99730984	T	C
12	rs7979225	0	99731156	T	A
12	rs4254163	0	99731893	A	G
12	rs77398256	0	99732372	T	G
12	rs7303603	0	99732580	A	G
12	rs12578977	0	99734247	T	C
12	rs73149177	0	99734464	C	A
12	rs7980404	0	99735330	A	T
12	rs10860421	0	99735960	C	T
12	rs55776753	0	99736030	A	C
12	rs10860422	0	99736960	A	G
12	rs34895156	0	99737700	T	C
12	rs74718647	0	99738184	G	T
12	rs73149181	0	99738429	C	T
12	rs10777968	0	99738578	G	T
12	rs73149182	0	99739210	C	T
12	rs10745850	0	99739252	C	T
12	rs117260937	0	99740957	A	G
12	rs7954845	0	99741092	G	A
12	rs73149186	0	99741392	T	C
12	rs7955333	0	99741417	G	A
12	rs73149188	0	99741513	A	G
12	rs73149189	0	99741594	A	G
12	rs10860424	0	99742139	C	T
12	rs78024598	0	99743757	C	T
12	rs10777969	0	99743900	A	G
12	rs10860425	0	99744332	A	C
12	rs7974591	0	99745879	G	A
12	rs148006975	0	99745945	A	G
12	rs6538913	0	99746194	G	A
12	rs11109807	0	99747309	T	C
12	rs75446793	0	99748029	T	C
12	rs4633546	0	99748207	T	C
12	rs11109808	0	99748356	A	G
12	rs10777970	0	99748621	T	C
12	rs9943727	0	99749309	C	T
12	rs35361767	0	99749631	T	C
12	rs58797477	0	99751790	A	C
12	rs7312660	0	99751846	A	G
12	rs10777971	0	99752344	T	G
12	rs12580615	0	99753157	G	A
12	rs12578151	0	99753338	A	C
12	rs12581996	0	99753345	T	C
12	rs7957276	0	99753971	G	C
12	rs10745851	0	99754599	C	T
12	rs11109809	0	99754713	G	T
12	rs7296093	0	99755386	G	T
12	rs11109810	0	99756029	G	A
12	rs7965320	0	99756244	A	G
12	rs10128988	0	99757226	G	C
12	rs7980947	0	99758502	G	A
12	rs10777973	0	99759137	A	T
12	rs149780761	0	99759955	A	C
12	rs80254428	0	99760917	G	C
12	rs12297003	0	99762149	T	C
12	rs12578350	0	99762783	T	C
12	rs11836299	0	99762785	C	T
12	rs73151112	0	99763032	A	G
12	rs11109813	0	99763045	A	T
12	rs7487874	0	99763601	C	T
12	rs4385983	0	99763817	T	C
12	rs17029294	0	99763881	A	G
12	rs10860426	0	99765359	T	C
12	rs12309252	0	99765732	A	G
12	rs12304343	0	99765812	T	C
12	rs78871567	0	99768079	T	C
12	rs76632513	0	99772406	T	C
12	rs73151138	0	99772412	C	T
12	rs75616041	0	99773276	A	G
12	rs12580993	0	99775594	T	C
12	rs73151156	0	99776079	G	A
12	rs73151157	0	99776334	T	G
12	rs10777974	0	99776858	T	G
12	rs10777975	0	99776886	T	C
12	rs78025158	0	99777001	G	A
12	rs10777976	0	99777018	T	C
12	rs7314891	0	99777662	A	G
12	rs11109819	0	99777729	G	A
12	rs12579159	0	99779075	C	T
12	rs77116730	0	99779528	A	G
12	rs145304574	0	99780286	A	C
12	rs80009471	0	99780546	G	A
12	rs59964077	0	99780898	C	G
12	rs59628437	0	99780984	C	A
12	rs12424108	0	99781320	G	A
12	rs74538248	0	99781325	C	T
12	rs75614436	0	99781579	G	A
12	rs73372068	0	99781806	G	A
12	rs73372070	0	99781891	A	G
12	rs17029313	0	99782127	A	G
12	rs12580241	0	99782312	G	A
12	rs12580254	0	99782500	G	A
12	rs12580257	0	99782634	C	T
12	rs4341626	0	99782838	C	A
12	rs17029318	0	99783035	G	A
12	rs78266890	0	99783317	A	G
12	rs9943780	0	99783352	C	T
12	rs77217832	0	99783441	T	C
12	rs77801012	0	99783526	T	C
12	rs76654336	0	99783616	G	T
12	rs79903994	0	99783729	T	C
12	rs12578453	0	99783917	A	G
12	rs12580937	0	99784114	C	T
12	rs12580952	0	99784117	G	A
12	rs12580957	0	99784203	G	T
12	rs12578489	0	99784238	A	G
12	rs12580948	0	99784269	C	A
12	rs74663841	0	99784518	G	T
12	rs17029324	0	99784972	C	T
12	rs17029329	0	99785146	G	C
12	rs17029331	0	99785434	G	A
12	rs77048146	0	99787093	T	C
12	rs17029338	0	99787207	G	T
12	rs12582066	0	99787259	C	T
12	rs12582088	0	99787307	G	A
12	rs10777978	0	99787557	G	A
12	rs73151164	0	99787595	C	T
12	rs4128747	0	99787920	T	C
12	rs9805016	0	99788253	T	C
12	rs77069211	0	99788396	C	A
12	rs77834845	0	99788407	C	T
12	rs9805135	0	99788484	A	C
12	rs79435224	0	99788596	C	T
12	rs78786920	0	99788601	C	T
12	rs80021143	0	99788752	C	T
12	rs73151165	0	99789025	A	C
12	rs34451674	0	99789425	G	A
12	rs17029350	0	99789501	A	G
12	rs17029352	0	99789782	G	C
12	rs7960751	0	99790545	G	A
12	rs73372079	0	99791230	C	A
12	rs73372081	0	99791431	T	C
12	rs73372083	0	99791508	C	T
12	rs7302669	0	99791862	G	A
12	rs12580110	0	99794593	A	G
12	rs10860430	0	99795492	G	A
12	rs12578362	0	99796190	C	T
12	rs7306479	0	99796670	T	C
12	rs73372090	0	99797380	G	A
12	rs59231582	0	99797851	A	G
12	rs7974573	0	99798973	C	G
12	rs117258143	0	99799028	A	G
12	rs7974967	0	99799403	A	C
12	rs7975287	0	99799404	G	A
12	rs74926478	0	99800104	T	A
12	rs144600405	0	99800170	A	G
12	rs7300501	0	99800413	T	A
12	rs57473651	0	99800540	C	G
12	rs56318743	0	99800803	C	A
12	rs57692205	0	99801370	C	T
12	rs61498848	0	99801785	G	T
12	rs10860431	0	99802508	G	A
12	rs58789369	0	99802583	C	T
12	rs11109825	0	99802625	C	T
12	rs56211958	0	99802703	G	A
12	rs58028019	0	99802852	A	G
12	rs56980683	0	99802862	T	C
12	rs55671602	0	99802939	T	C
12	rs10860432	0	99803227	T	G
12	rs7977812	0	99803390	T	G
12	rs7978186	0	99803664	T	G
12	rs7963497	0	99803782	G	T
12	rs7963164	0	99803797	A	G
12	rs11109826	0	99804356	A	G
12	rs7301622	0	99804536	A	G
12	rs10777979	0	99805630	C	T
12	rs10860433	0	99806039	C	T
12	rs73151180	0	99806250	C	T
12	rs7974943	0	99806328	G	T
12	rs7961745	0	99806599	T	C
12	rs73151181	0	99806715	C	T
12	rs7978213	0	99806840	C	T
12	rs7964840	0	99806854	T	C
12	rs12424548	0	99807079	C	T
12	rs12424576	0	99807111	G	A
12	rs12425972	0	99807154	T	C
12	rs12424566	0	99807236	C	T
12	rs12425985	0	99807244	T	C
12	rs12425986	0	99807282	T	A
12	rs2175524	0	99807496	C	T
12	rs1511968	0	99807726	C	T
12	rs2048488	0	99808002	G	A
12	rs2048489	0	99808057	T	C
12	rs73151183	0	99808064	A	G
12	rs2048490	0	99808128	A	C
12	rs143894834	0	99808391	T	C
12	rs10777980	0	99808812	T	C
12	rs10777981	0	99808873	A	G
12	rs10745853	0	99808986	T	C
12	rs10860434	0	99809041	C	A
12	rs11109831	0	99809105	T	C
12	rs11109832	0	99809268	T	C
12	rs1912862	0	99809439	A	G
12	rs7316646	0	99809516	T	C
12	rs7316651	0	99809522	T	C
12	rs117896863	0	99809750	C	T
12	rs7300624	0	99809756	A	T
12	rs12311204	0	99810537	T	G
12	rs10431450	0	99810799	G	A
12	rs10777982	0	99811021	T	C
12	rs12305663	0	99811048	C	T
12	rs12313086	0	99811460	T	C
12	rs73151187	0	99811546	T	C
12	rs55675355	0	99811557	C	T
12	rs11832504	0	99811585	G	A
12	rs10777983	0	99811897	A	C
12	rs10745854	0	99811949	C	T
12	rs34192807	0	99812170	T	C
12	rs56314437	0	99812238	T	G
12	rs73147319	0	99812257	C	T
12	rs11109834	0	99812268	T	C
12	rs56300419	0	99812329	T	C
12	rs77196699	0	99812330	G	C
12	rs56075851	0	99812335	G	A
12	rs11109835	0	99812344	C	T
12	rs11109836	0	99812367	A	G
12	rs12321361	0	99812616	A	G
12	rs1511969	0	99812630	A	C
12	rs10467005	0	99812732	T	C
12	rs12580279	0	99812735	G	A
12	rs7131971	0	99812979	G	A
12	rs7132138	0	99813273	C	T
12	rs7303071	0	99813286	T	G
12	rs10860435	0	99813298	G	A
12	rs7132485	0	99813376	G	A
12	rs7132975	0	99813785	G	A
12	rs10860436	0	99813940	T	G
12	rs10777984	0	99814201	G	A
12	rs17029421	0	99814455	G	A
12	rs11109837	0	99815303	A	G
12	rs12367181	0	99815320	A	G
12	rs7295651	0	99815446	A	G
12	rs77352398	0	99815547	C	T
12	rs11609874	0	99815818	A	T
12	rs76090765	0	99815915	A	G
12	rs11609893	0	99815970	A	G
12	rs11609894	0	99815971	A	G
12	rs11109838	0	99816110	T	C
12	rs2466565	0	99816394	G	A
12	rs10860438	0	99816442	G	A
12	rs60096787	0	99816568	G	C
12	rs61561979	0	99816609	A	T
12	rs78158216	0	99816638	A	G
12	rs7968606	0	99816842	C	T
12	rs142428951	0	99817232	T	C
12	rs17029432	0	99818137	A	C
12	rs67982970	0	99818356	G	A
12	rs141187567	0	99818668	A	G
12	rs147325020	0	99819094	A	G
12	rs7303926	0	99820590	C	T
12	rs116390061	0	99820757	A	G
12	rs78569968	0	99820777	T	C
12	rs117599403	0	99821073	G	A
12	rs1500733	0	99821684	T	C
12	rs7308659	0	99821788	G	A
12	rs115032260	0	99821865	G	A
12	rs116696909	0	99821878	G	A
12	rs114260341	0	99821889	T	C
12	rs146954181	0	99822379	T	C
12	rs7316092	0	99822901	G	A
12	rs12427349	0	99822959	A	G
12	rs7302319	0	99823457	T	C
12	rs145692374	0	99823681	G	A
12	rs7135427	0	99824184	G	A
12	rs116952117	0	99825438	A	C
12	rs10777985	0	99825716	C	T
12	rs58561980	0	99825838	C	A
12	rs10860439	0	99827022	G	C
12	rs1511962	0	99827109	A	C
12	rs7303478	0	99827565	A	C
12	rs10777986	0	99829495	C	T
12	rs10777987	0	99829660	C	T
12	rs7955947	0	99829803	G	A
12	rs11109841	0	99830637	G	A
12	rs11109842	0	99830746	T	C
12	rs12230011	0	99830768	G	C
12	rs1511961	0	99830822	G	A
12	rs149414455	0	99831080	G	T
12	rs7297748	0	99831419	C	T
12	rs7966722	0	99831867	G	C
12	rs114412986	0	99832129	G	A
12	rs7953897	0	99832389	T	G
12	rs7971152	0	99833153	G	C
12	rs143507737	0	99833925	G	A
12	rs1398081	0	99834158	A	G
12	rs58376631	0	99834216	G	C
12	rs1398082	0	99834321	C	T
12	rs10459161	0	99834934	G	T
12	rs11109843	0	99835291	G	A
12	rs17029468	0	99835436	G	A
12	rs138280344	0	99835634	T	C
12	rs10777988	0	99835864	C	T
12	rs10777989	0	99835866	C	A
12	rs10777990	0	99835896	A	C
12	rs10745855	0	99836113	C	G
12	rs10745856	0	99836420	A	G
12	rs17029478	0	99836588	C	A
12	rs7958517	0	99837070	A	G
12	rs144031679	0	99838635	G	A
12	rs77351025	0	99839072	C	A
12	rs77188842	0	99839474	G	C
12	rs11109844	0	99839479	C	T
12	rs12580184	0	99839855	A	G
12	rs113286495	0	99840087	G	A
12	rs2668183	0	99840379	G	T
12	rs60319364	0	99840804	A	G
12	rs7968525	0	99841282	T	C
12	rs28465653	0	99842887	T	C
12	rs17029487	0	99843331	G	A
12	rs35561798	0	99843789	T	C
12	rs12301876	0	99843875	C	G
12	rs78362061	0	99843895	G	T
12	rs74807956	0	99844506	T	C
12	rs141615357	0	99845258	G	A
12	rs10860441	0	99845317	A	G
12	rs10777991	0	99845535	T	A
12	rs7309052	0	99846468	A	T
12	rs11109846	0	99846795	A	G
12	rs11109848	0	99847004	C	A
12	rs1588595	0	99847051	G	T
12	rs12578751	0	99847886	G	T
12	rs10860442	0	99847983	A	C
12	rs1398083	0	99848180	T	G
12	rs2724188	0	99848200	G	A
12	rs58720542	0	99848230	A	T
12	rs2133897	0	99848884	A	G
12	rs2133896	0	99848900	G	T
12	rs2137189	0	99849089	T	G
12	rs2724190	0	99849957	G	A
12	rs139068219	0	99850982	C	T
12	rs140144855	0	99853129	G	C
12	rs148777481	0	99853286	C	T
12	rs145864319	0	99854472	G	A
12	rs12313065	0	99855297	G	T
12	rs7960797	0	99855732	C	T
12	rs2088796	0	99857251	G	T
12	rs184993928	0	99858377	G	A
12	rs376467698	0	99859309	C	A
12	rs148732077	0	99860489	C	T
12	rs12815805	0	99863148	G	A
12	rs7306764	0	99863726	C	T
12	rs79422404	0	99864512	C	T
12	rs1511963	0	99864890	C	T
12	rs1511964	0	99865025	T	A
12	rs1511965	0	99865067	C	A
12	rs12811344	0	99865895	C	A
12	rs77142978	0	99866013	C	G
12	rs11109857	0	99866159	C	T
12	rs7133770	0	99866395	C	T
12	rs955526	0	99867750	T	A
12	rs7487319	0	99867862	G	A
12	rs10860443	0	99869893	A	G
12	rs2373017	0	99870043	C	T
12	rs1398084	0	99870627	A	G
12	rs7137194	0	99872660	C	T
12	rs139019243	0	99873158	G	C
12	rs79578612	0	99873948	G	A
12	rs1511960	0	99874243	T	A
12	rs1511959	0	99874250	G	T
12	rs10860444	0	99874465	T	C
12	rs11836307	0	99874840	A	C
12	rs10745857	0	99875041	C	G
12	rs12580884	0	99875629	T	A
12	rs12579567	0	99875633	G	C
12	rs12581185	0	99875851	T	C
12	rs117221498	0	99877545	G	A
12	rs74240134	0	99878399	T	C
12	rs112331930	0	99878795	C	T
12	rs78879267	0	99879009	T	C
12	rs76153056	0	99879151	A	C
12	rs140918640	0	99879378	A	T
12	rs56337248	0	99880079	G	A
12	rs74440091	0	99880142	C	T
12	rs75334628	0	99880831	G	C
12	rs75991497	0	99880940	C	T
12	rs904883	0	99881943	G	A
12	rs12322441	0	99883079	A	G
12	rs79999193	0	99883385	C	G
12	rs2175523	0	99883532	G	C
12	rs2175522	0	99883571	T	C
12	rs75339203	0	99883577	C	T
12	rs79331395	0	99883685	A	C
12	rs79279232	0	99883922	G	T
12	rs77794768	0	99884210	A	G
12	rs78635841	0	99884468	G	T
12	rs116132164	0	99884741	C	T
12	rs12311258	0	99884742	C	A
12	rs112112339	0	99884842	A	T
12	rs138598076	0	99884955	T	C
12	rs78052712	0	99885266	G	A
12	rs12320128	0	99885461	T	C
12	rs148019887	0	99885708	T	C
12	rs75719135	0	99886288	T	C
12	rs11610344	0	99887130	A	G
12	rs76167318	0	99887415	T	C
12	rs7398357	0	99887674	G	A
12	rs10860446	0	99887768	C	T
12	rs113366944	0	99888286	C	T
12	rs75107952	0	99888651	T	C
12	rs11109869	0	99889161	T	C
12	rs17029532	0	99889340	T	C
12	rs10860447	0	99890240	C	T
12	rs17386299	0	99890776	A	G
12	rs1875289	0	99891080	C	A
12	rs181532314	0	99891531	G	T
12	rs76614646	0	99891691	A	G
12	rs11109871	0	99892184	T	C
12	rs11109872	0	99892576	G	A
12	rs1912861	0	99892760	T	C
12	rs77587818	0	99893549	T	C
12	rs1398085	0	99893686	C	T
12	rs2860043	0	99894060	C	T
12	rs79265341	0	99894081	A	G
12	rs12321878	0	99895143	G	C
12	rs924506	0	99895216	C	T
12	rs79580899	0	99895235	C	T
12	rs996994	0	99895289	T	C
12	rs924507	0	99895336	A	C
12	rs10860448	0	99895594	G	A
12	rs7954272	0	99895893	G	A
12	rs7133069	0	99895926	A	C
12	rs2373016	0	99896332	C	T
12	rs73147344	0	99896699	T	C
12	rs11109878	0	99897088	G	A
12	rs12581042	0	99897136	A	T
12	rs12581077	0	99897457	A	G
12	rs140663834	0	99897478	G	C
12	rs11109880	0	99897487	T	G
12	rs58039801	0	99898850	C	T
12	rs74240135	0	99899305	A	G
12	rs10129019	0	99899648	C	G
12	rs1909843	0	99899714	G	C
12	rs10128807	0	99899764	T	C
12	rs7398838	0	99899774	G	A
12	rs75501573	0	99900391	T	C
12	rs7313735	0	99900435	G	A
12	rs7313882	0	99900572	G	T
12	rs77972283	0	99900621	G	A
12	rs12303130	0	99900866	T	C
12	rs17471231	0	99901068	T	C
12	rs57579661	0	99901212	C	T
12	rs77631574	0	99901384	C	T
12	rs17029558	0	99901523	A	G
12	rs78468112	0	99901546	T	C
12	rs56193618	0	99901677	T	G
12	rs2202037	0	99901776	C	T
12	rs116390261	0	99902308	T	C
12	rs10128891	0	99902933	T	G
12	rs77591003	0	99903154	C	T
12	rs11109882	0	99903546	T	G
12	rs1606250	0	99903557	C	T
12	rs74240136	0	99903664	A	G
12	rs7299293	0	99903826	A	G
12	rs10860449	0	99904051	C	T
12	rs7299728	0	99904172	A	G
12	rs73147352	0	99904287	G	A
12	rs1113292	0	99904301	G	T
12	rs144515975	0	99904495	G	A
12	rs73147353	0	99904974	T	C
12	rs11503422	0	99905115	G	C
12	rs112455924	0	99905258	C	T
12	rs7309073	0	99906689	A	G
12	rs7309411	0	99906699	G	A
12	rs78707307	0	99906830	T	C
12	rs76383473	0	99906910	A	G
12	rs10860450	0	99907263	C	T
12	rs10860451	0	99907580	G	C
12	rs78855335	0	99907858	A	G
12	rs17471508	0	99908568	T	G
12	rs79388456	0	99908639	T	A
12	rs7298711	0	99909368	A	G
12	rs10860453	0	99909557	A	G
12	rs74756542	0	99909859	T	C
12	rs543851179	0	99910534	T	A
12	rs79309513	0	99910926	A	G
12	rs117288219	0	99910982	T	C
12	rs1074588	0	99911379	C	T
12	rs1961512	0	99911428	A	C
12	rs2373015	0	99911835	T	C
12	rs11109889	0	99912410	G	T
12	rs145598506	0	99912595	G	C
12	rs147715580	0	99912635	C	T
12	rs11109891	0	99912979	C	T
12	rs11614294	0	99913554	T	C
12	rs10161187	0	99913580	C	T
12	rs10860454	0	99914499	C	T
12	rs12580860	0	99914656	C	A
12	rs7974411	0	99914865	T	G
12	rs79738471	0	99915254	G	C
12	rs77269132	0	99916010	C	G
12	rs10860455	0	99916089	A	T
12	rs11109893	0	99916563	A	G
12	rs7954117	0	99916875	T	C
12	rs12581942	0	99917135	G	T
12	rs1877358	0	99917393	G	A
12	rs11109894	0	99917751	A	C
12	rs76593744	0	99917928	A	G
12	rs11109895	0	99918010	T	C
12	rs75714820	0	99918022	A	G
12	rs73147361	0	99918086	C	T
12	rs10860456	0	99918705	G	A
12	rs7963233	0	99919051	G	A
12	rs7962904	0	99919093	A	G
12	rs78826229	0	99919705	A	C
12	rs11109896	0	99919728	T	C
12	rs7964102	0	99919805	G	A
12	rs118021181	0	99919948	A	G
12	rs2373014	0	99920189	G	T
12	rs74397776	0	99920351	T	C
12	rs10860457	0	99920583	G	A
12	rs1995991	0	99921291	G	A
12	rs56169493	0	99921593	A	G
12	rs11109897	0	99921904	T	G
12	rs116285749	0	99922060	C	A
12	rs114468708	0	99922072	C	T
12	rs75845450	0	99922261	A	C
12	rs17029587	0	99922550	A	C
12	rs12306944	0	99922600	G	T
12	rs12320365	0	99922711	A	C
12	rs1398087	0	99922904	C	T
12	rs1828548	0	99923160	T	G
12	rs2373013	0	99923770	G	A
12	rs2373012	0	99924057	C	T
12	rs17471802	0	99924144	A	G
12	rs2063508	0	99924551	C	T
12	rs148698429	0	99924769	G	A
12	rs9634219	0	99925343	C	T
12	rs11109902	0	99925526	A	G
12	rs73147363	0	99925570	G	T
12	rs11109903	0	99925647	T	C
12	rs12300623	0	99925888	A	G
12	rs12314102	0	99925891	C	T
12	rs12321286	0	99926011	T	G
12	rs10860458	0	99926340	G	T
12	rs9634220	0	99926658	C	A
12	rs9634184	0	99926685	T	C
12	rs117354353	0	99926966	C	T
12	rs73147369	0	99927466	T	C
12	rs17393423	0	99927811	T	C
12	rs10777993	0	99927893	C	G
12	rs17471850	0	99928088	A	G
12	rs187386462	0	99928566	C	G
12	rs11109906	0	99928583	G	T
12	rs2137192	0	99928757	G	C
12	rs2137191	0	99928895	G	A
12	rs2137190	0	99928944	A	G
12	rs10860459	0	99929649	A	C
12	rs12298165	0	99929900	A	G
12	rs10777994	0	99930116	T	C
12	rs11109908	0	99930785	A	T
12	rs111366918	0	99931049	T	C
12	rs73147374	0	99931314	G	A
12	rs11613548	0	99931564	C	T
12	rs117186140	0	99932506	A	G
12	rs7300831	0	99932552	C	T
12	rs73147376	0	99932633	A	G
12	rs7304580	0	99932831	G	A
12	rs10745858	0	99933006	C	T
12	rs11829651	0	99933068	T	C
12	rs1606251	0	99933964	G	A
12	rs140467751	0	99934436	G	A
12	rs7964042	0	99934844	T	C
12	rs57675458	0	99935010	A	C
12	rs77589197	0	99935045	C	T
12	rs13328989	0	99935157	C	A
12	rs10860460	0	99935924	A	T
12	rs10860461	0	99936105	T	C
12	rs10777996	0	99936114	C	A
12	rs10777997	0	99936234	C	T
12	rs11109909	0	99936638	C	T
12	rs11109910	0	99936990	A	G
12	rs35846770	0	99937435	C	T
12	rs11832279	0	99937438	T	C
12	rs10860462	0	99937547	C	T
12	rs10860463	0	99937891	A	G
12	rs1355532	0	99938462	C	T
12	rs2133898	0	99938670	G	A
12	rs66684249	0	99938849	T	G
12	rs11830090	0	99939080	T	G
12	rs12582372	0	99939246	G	T
12	rs73141643	0	99939422	A	G
12	rs10745859	0	99940201	C	T
12	rs10777998	0	99940808	G	A
12	rs11109914	0	99941525	C	T
12	rs10860464	0	99941936	T	A
12	rs73141647	0	99942119	C	G
12	rs17393678	0	99942428	T	C
12	rs12304888	0	99942503	T	G
12	rs11109915	0	99942817	T	C
12	rs1511966	0	99943535	A	G
12	rs76563231	0	99943679	C	T
12	rs76636830	0	99943797	T	G
12	rs74240141	0	99944129	C	T
12	rs11830951	0	99944170	G	A
12	rs57357978	0	99944244	A	G
12	rs73141649	0	99944986	G	A
12	rs73141651	0	99945980	C	T
12	rs7963302	0	99947489	T	C
12	rs7976908	0	99947595	G	C
12	rs10860465	0	99948115	A	G
12	rs117770910	0	99948919	T	C
12	rs77047048	0	99949062	A	G
12	rs78049170	0	99949119	T	C
12	rs11611858	0	99949561	T	C
12	rs117824733	0	99949644	G	A
12	rs73381503	0	99950185	T	G
12	rs138645880	0	99951752	G	A
12	rs75323215	0	99951778	C	T
12	rs10860466	0	99952070	G	A
12	rs74838549	0	99952152	C	T
12	rs75801215	0	99952835	G	A
12	rs80293634	0	99952983	T	C
12	rs75155363	0	99953079	G	C
12	rs12308425	0	99953126	C	T
12	rs3914187	0	99953799	C	T
12	rs12296868	0	99954047	A	T
12	rs117010226	0	99954221	G	A
12	rs11612618	0	99954531	G	T
12	rs11612634	0	99954726	G	A
12	rs189515780	0	99954870	C	T
12	rs78025286	0	99954963	A	G
12	rs3913426	0	99955019	C	T
12	rs117137357	0	99955792	G	A
12	rs77773751	0	99956141	T	G
12	rs74544672	0	99956163	G	A
12	rs11109918	0	99956629	A	G
12	rs12296275	0	99956998	T	C
12	rs12296313	0	99957011	T	C
12	rs10745860	0	99957020	G	A
12	rs11109920	0	99957542	A	G
12	rs10860467	0	99957989	A	C
12	rs12826662	0	99957992	A	C
12	rs11615764	0	99958222	A	G
12	rs77946375	0	99958298	T	C
12	rs10735367	0	99958579	G	A
12	rs12315406	0	99958767	T	C
12	rs78366466	0	99959787	T	C
12	rs79561481	0	99959939	G	A
12	rs76899491	0	99959953	G	A
12	rs787420	0	99960522	C	T
12	rs11109923	0	99960605	T	C
12	rs77396460	0	99960830	T	C
12	rs57761398	0	99961293	T	C
12	rs2373011	0	99961349	C	G
12	rs12315484	0	99962044	C	T
12	rs74667141	0	99962283	T	C
12	rs75550373	0	99962532	T	C
12	rs74821953	0	99962753	G	A
12	rs787422	0	99962799	C	T
12	rs79467272	0	99963352	T	C
12	rs11109925	0	99964279	G	A
12	rs787421	0	99964290	T	C
12	rs10745861	0	99964406	G	A
12	rs73141665	0	99964926	T	C
12	rs79211346	0	99965428	T	C
12	rs55701526	0	99965716	A	C
12	rs3851625	0	99965978	G	T
12	rs56698292	0	99966444	T	C
12	rs74240143	0	99966516	T	G
12	rs10860468	0	99966671	G	A
12	rs11109926	0	99966874	T	A
12	rs11612878	0	99967286	A	G
12	rs78055276	0	99967668	C	T
12	rs60980532	0	99968793	G	A
12	rs12578628	0	99968829	T	C
12	rs56693611	0	99968841	C	A
12	rs58363755	0	99969054	G	A
12	rs60818108	0	99969079	C	A
12	rs1085635	0	99969542	C	G
12	rs787423	0	99969824	C	T
12	rs76439845	0	99970675	A	G
12	rs73141671	0	99970826	A	T
12	rs703700	0	99970978	T	C
12	rs74671561	0	99971045	G	A
12	rs56708967	0	99971517	A	T
12	rs10860469	0	99971632	G	A
12	rs809795	0	99971897	T	C
12	rs11109929	0	99972246	G	C
12	rs117337490	0	99973406	G	A
12	rs2668185	0	99974174	A	G
12	rs77724722	0	99974217	G	A
12	rs73141673	0	99974340	G	A
12	rs2651211	0	99974484	T	C
12	rs787417	0	99976126	T	A
12	rs79468863	0	99976193	C	T
12	rs74940569	0	99976348	G	A
12	rs77336109	0	99977132	A	G
12	rs78885406	0	99977511	A	G
12	rs76139097	0	99977635	C	T
12	rs10860470	0	99977787	T	C
12	rs56115967	0	99978268	T	C
12	rs787418	0	99978283	A	G
12	rs55907119	0	99978385	T	G
```
