## Supplementary material for "Characterization of shared and ancestry-specific signals driving complex traits using multi-ancestry fine-mapping": s2_snps.txt

```
rs114606531
rs4347438
rs73140487
rs111604160
rs73384492
rs4762209
rs36031841
rs144775207
rs34328059
rs12580005
rs4762499
rs139618750
rs12580376
rs7964472
rs35528091
rs4762500
rs2004206
rs1807234
rs7303869
rs934930
rs111479953
rs28372744
rs2239700
rs79625667
rs12579669
rs10507102
rs7955363
rs2372392
rs10745831
rs74604883
rs115173420
rs79708350
rs12579609
rs11109541
rs17028549
rs117360603
rs11109542
rs183646776
rs10777938
rs4277163
rs113126838
rs4762210
rs76683382
rs76694308
rs74880444
rs76207229
rs74509116
rs76030290
rs139755745
rs11109545
rs113920968
rs182823945
rs112972638
rs12582812
rs74705586
rs74662698
rs1048908
rs1048906
rs2028301
rs2028302
rs77683465
rs2055306
rs10860351
rs58183065
rs9668109
rs9668110
rs78305719
rs58703913
rs78225067
rs12580385
rs34201862
rs75671993
rs35897309
rs12579443
rs10745832
rs149496647
rs57591670
rs7138837
rs58666099
rs11109549
rs2372395
rs186928762
rs7310804
rs7962649
rs1055656
rs17028572
rs189251687
rs114599995
rs11109551
rs150843635
rs4762501
rs7978134
rs111670081
rs4564386
rs7958706
rs34050435
rs78254048
rs3847874
rs10860355
rs112277644
rs10732662
rs142972143
rs12371097
rs12821083
rs79463079
rs147576493
rs77879115
rs2372394
rs79683551
rs74588504
rs77976381
rs7965771
rs74448404
rs2289315
rs76396995
rs74619561
rs2118851
rs2118852
rs117962329
rs7303489
rs2278361
rs10860356
rs137933277
rs11109557
rs75377389
rs2288739
rs34144325
rs2288738
rs2288737
rs10082736
rs117466473
rs10777940
rs77296419
rs142580021
rs78771907
rs150070471
rs147330076
rs12369297
rs56947674
rs60201657
rs142790780
rs7315397
rs60521401
rs78892251
rs73374765
rs75766418
rs73374767
rs73374768
rs10745833
rs12581724
rs12581734
rs74747398
rs2372445
rs7965985
rs76787622
rs11109564
rs10745834
rs11109565
rs4762502
rs34873465
rs12580228
rs77058764
rs2288732
rs76370671
rs145015264
rs2288731
rs11109568
rs74446759
rs2288730
rs12099604
rs35715320
rs2288729
rs114825860
rs78489365
rs138315125
rs7298561
rs3815997
rs17028590
rs78031307
rs7303874
rs74475256
rs12582317
rs7307338
rs116205465
rs12578662
rs74472032
rs11837552
rs7313090
rs76114477
rs1439123
rs1439122
rs7311426
rs2840025
rs77001512
rs17028605
rs10860358
rs146140531
rs148808800
rs117359388
rs145414367
rs2288728
rs73142311
rs2288727
rs919699
rs2288726
rs2288725
rs2288724
rs116624926
rs79053765
rs77652205
rs2888315
rs4609647
rs6538879
rs12370618
rs113613007
rs149789132
rs2288723
rs1007573
rs76211385
rs12426636
rs140891416
rs2288721
rs10777943
rs10745836
rs75126458
rs76742622
rs7980303
rs146524415
rs149073415
rs17041383
rs188905358
rs140245163
rs2288720
rs41514747
rs2288718
rs7299536
rs7315547
rs11831003
rs190624207
rs2288717
rs2288716
rs7316588
rs3782558
rs77391446
rs11109576
rs2288715
rs2288714
rs141477813
rs2288713
rs77103840
rs7314932
rs10860359
rs187065429
rs143765428
rs144474317
rs4762504
rs12581119
rs2060175
rs4762505
rs182951511
rs138996945
rs10437887
rs10437888
rs12368451
rs12368428
rs116593758
rs11109582
rs2304006
rs1866477
rs1439124
rs6538880
rs141735706
rs7304836
rs10431447
rs145099984
rs3825264
rs3782560
rs117894982
rs115805629
rs12829605
rs116928965
rs10860361
rs12581708
rs77608491
rs57171434
rs12303961
rs73142320
rs17028658
rs10860362
rs4762507
rs3847876
rs78980509
rs7968661
rs76399902
rs78840210
rs57332865
rs73149018
rs73149019
rs61933560
rs77778079
rs149404699
rs7311164
rs7310962
rs4472982
rs117860854
rs7134519
rs11610744
rs3847879
rs4762508
rs11109586
rs17815383
rs10860363
rs58615510
rs75906529
rs116710109
rs17815396
rs74844730
rs76916173
rs77732302
rs7300416
rs17028668
rs10860364
rs4762509
rs4762510
rs1862022
rs4331156
rs4636718
rs77167866
rs11611528
rs10777944
rs7299294
rs6538884
rs7135140
rs78070393
rs78893670
rs113499825
rs12369108
rs10492279
rs17028671
rs12229507
rs11109595
rs12309594
rs10860366
rs11109596
rs918307
rs150901978
rs1874877
rs140937164
rs2287574
rs75010674
rs76795784
rs77479014
rs1541627
rs1541626
rs117323522
rs61577963
rs10860367
rs10777945
rs10777946
rs11109600
rs141876128
rs11109602
rs7954506
rs11109603
rs11109604
rs4762212
rs6538885
rs4762213
rs59780153
rs181436115
rs76730620
rs10860368
rs10860369
rs12424425
rs7300980
rs11109607
rs11109608
rs146838552
rs12425144
rs10860370
rs79335587
rs74680871
rs149528043
rs73149056
rs1813801
rs7315399
rs4762512
rs117222479
rs76731799
rs2036225
rs12426338
rs57913971
rs11614382
rs721798
rs2302893
rs77645874
rs10492277
rs10492276
rs10492275
rs169306
rs201430
rs1035324
rs17028701
rs11109613
rs17028703
rs7311005
rs80135418
rs4762513
rs936208
rs140351612
rs145309867
rs113090685
rs10860371
rs12422546
rs169305
rs79717443
rs201428
rs77755520
rs11109615
rs76370583
rs150856750
rs4762514
rs12368274
rs73149060
rs201423
rs201422
rs715324
rs79548886
rs201419
rs79494756
rs7299162
rs74487656
rs10860373
rs117393172
rs77495967
rs75317708
rs117547797
rs201404
rs7310604
rs140447582
rs7298247
rs11109619
rs7314395
rs77038878
rs11109620
rs201403
rs7303198
rs7303217
rs12423961
rs61933598
rs143712090
rs7975495
rs201402
rs7962634
rs201401
rs10492273
rs11109622
rs201400
rs7973932
rs201399
rs201398
rs201397
rs201396
rs201395
rs201394
rs118067258
rs116932576
rs7314622
rs17028738
rs17028742
rs75578798
rs201393
rs201392
rs73380458
rs7954230
rs3847881
rs12312048
rs117415620
rs78797215
rs201390
rs77827444
rs55711541
rs79962497
rs147858519
rs169302
rs12824689
rs76014361
rs7312653
rs7312679
rs7312816
rs201369
rs169297
rs201367
rs12230719
rs3741812
rs11109627
rs10777948
rs169296
rs58046025
rs61933618
rs61933619
rs12828909
rs79978254
rs201362
rs61933620
rs77811957
rs74664522
rs200784
rs7973370
rs556064
rs117339330
rs12227749
rs61933621
rs61933622
rs524857
rs17227744
rs649205
rs7303031
rs572398
rs74608092
rs116851346
rs4762516
rs7960522
rs17815510
rs7961570
rs55960430
rs10777949
rs10777950
rs149858
rs149454
rs12227960
rs11109631
rs11109632
rs4762517
rs17028850
rs201389
rs17028852
rs2287573
rs7310600
rs201388
rs201387
rs61933624
rs201386
rs79550197
rs201385
rs175638
rs169301
rs169300
rs11109635
rs11109636
rs61480121
rs201384
rs169298
rs201370
rs201371
rs41451645
rs7965913
rs201372
rs200786
rs117298162
rs200787
rs11612675
rs11109639
rs78110477
rs10492271
rs200788
rs200789
rs61933628
rs10860376
rs201376
rs4140777
rs78441918
rs200790
rs150903467
rs759764
rs74491445
rs201378
rs201379
rs78708548
rs77490862
rs11109642
rs175639
rs11109644
rs4762518
rs3759213
rs3759214
rs79453826
rs10492270
rs189155828
rs189973842
rs11109645
rs11109646
rs76958089
rs118091735
rs77327197
rs11109647
rs11109648
rs4312109
rs12297743
rs11109650
rs149859
rs4762215
rs147638573
rs11109651
rs11109652
rs7135384
rs60724671
rs1549102
rs75747114
rs10492269
rs118067187
rs79335495
rs79211680
rs201417
rs201416
rs61932189
rs11109655
rs149850
rs76068459
rs75142458
rs201412
rs142696848
rs146702403
rs76145097
rs4762523
rs11109659
rs185684
rs201411
rs11109660
rs4762524
rs11109661
rs10860379
rs80028007
rs11109662
rs73382419
rs11109663
rs12425690
rs10860380
rs169304
rs79037636
rs7969467
rs11109664
rs201409
rs1808352
rs77904820
rs146850210
rs78745451
rs74239097
rs200791
rs4762525
rs4762526
rs169303
rs11109667
rs189925
rs200792
rs35556192
rs12319119
rs139942430
rs78279262
rs17028891
rs149136296
rs58989270
rs74796602
rs12368438
rs2168460
rs138050969
rs201382
rs75354607
rs75604091
rs11109670
rs11109671
rs113532551
rs17028903
rs149252144
rs76061102
rs77367088
rs11109673
rs1993730
rs12811901
rs11109674
rs78656601
rs201381
rs12320586
rs201380
rs2544100
rs641985
rs11109676
rs1598544
rs7959428
rs148522729
rs659321
rs150596281
rs12371333
rs117846939
rs60059681
rs10860382
rs2045686
rs71462255
rs17028908
rs12313609
rs539977
rs74351755
rs116979008
rs1814566
rs483610
rs73382442
rs117636668
rs112082377
rs113136248
rs184541263
rs517636
rs11109678
rs113772441
rs117384354
rs550814
rs149167995
rs144934117
rs138823931
rs142629209
rs117139042
rs616804
rs117213285
rs137961615
rs144866046
rs148558111
rs80045233
rs146781627
rs79250907
rs4073120
rs77368847
rs6538888
rs77056082
rs60824071
rs11837142
rs151037312
rs4762529
rs12307343
rs71462257
rs138701547
rs11109679
rs73382455
rs78728313
rs1403503
rs1357456
rs11109681
rs7972603
rs4536282
rs1403504
rs1403505
rs1403506
rs9971780
rs143388411
rs11109683
rs11109684
rs146354864
rs7139028
rs117979717
rs78808916
rs7963048
rs11833201
rs73382473
rs140698965
rs12302825
rs12316299
rs2888300
rs117032555
rs147447582
rs12580031
rs73382479
rs116979940
rs149920777
rs2888313
rs56935245
rs75212533
rs148155692
rs185218311
rs73382484
rs143089952
rs138295512
rs550821158
rs113715646
rs7974073
rs1523098
rs12319594
rs17460772
rs61932197
rs61932198
rs61932199
rs60317458
rs11109688
rs11109689
rs12315468
rs10507103
rs12309850
rs17028933
rs78876352
rs952198
rs1916281
rs12310252
rs11109690
rs17028943
rs17363636
rs17028946
rs10507104
rs113406420
rs61932222
rs12300135
rs61932223
rs61932224
rs12300206
rs10160949
rs12314084
rs12314199
rs56296716
rs56225414
rs59272414
rs60460550
rs75314120
rs75197616
rs61932228
rs56403363
rs56287109
rs73384613
rs79035793
rs1554547
rs73384617
rs1554546
rs78304977
rs73384620
rs61932229
rs61932230
rs56059759
rs74999867
rs111065533
rs73140904
rs7952964
rs7953519
rs55958542
rs59196847
rs78627079
rs111618626
rs185772736
rs12297446
rs117995086
rs58533849
rs61932232
rs4762531
rs4762532
rs1523097
rs7967579
rs57058897
rs12297479
rs10128795
rs117085693
rs17028955
rs11109693
rs12578561
rs12305908
rs142219561
rs77956448
rs11109698
rs143449134
rs17028962
rs7965027
rs7978587
rs79962711
rs74467829
rs139249114
rs139730139
rs75349804
rs61646310
rs77078458
rs79165443
rs869032
rs141900097
rs78655346
rs869031
rs11835558
rs11109699
rs7956628
rs17363922
rs17028964
rs6538889
rs76137613
rs7300171
rs4762533
rs4762534
rs4762535
rs7969490
rs7487923
rs561708593
rs17028987
rs74422117
rs12302847
rs1523101
rs7956263
rs143118274
rs60460036
rs11109702
rs117763787
rs12320091
rs4762536
rs4762537
rs4762538
rs4762539
rs4762216
rs7979211
rs7954989
rs150195730
rs7959046
rs73386511
rs4762540
rs61933366
rs4762541
rs4762542
rs4762217
rs4762543
rs6538890
rs6538891
rs6538892
rs6538893
rs17029000
rs7301050
rs17029005
rs17461780
rs10860386
rs11109705
rs12300760
rs4762544
rs11109706
rs117132596
rs4762546
rs74861946
rs117979383
rs10745838
rs75553157
rs10459194
rs77250856
rs7298602
rs77365437
rs80138202
rs77730347
rs59365416
rs1319892
rs1319893
rs935143
rs113016918
rs117374253
rs76772856
rs144692112
rs7311721
rs78419662
rs57541875
rs7955942
rs59605780
rs76878482
rs80215729
rs7294393
rs17029017
rs7302748
rs77567095
rs117031035
rs1814453
rs112101911
rs75853448
rs17364755
rs113984759
rs76931913
rs3794799
rs60192073
rs17029025
rs4762547
rs76481556
rs10467004
rs6538894
rs12227899
rs117293246
rs116851276
rs61933369
rs75183839
rs61246644
rs74384546
rs17364888
rs2372631
rs2372632
rs7306078
rs77129157
rs7974917
rs7957290
rs78220960
rs7485825
rs78595286
rs12315002
rs73386569
rs7303547
rs56060015
rs77443184
rs6419378
rs73386572
rs116900533
rs117360481
rs7977423
rs10860387
rs60764062
rs79293757
rs56185340
rs61933373
rs61933374
rs80339219
rs76024262
rs2372634
rs7975384
rs117712429
rs77617049
rs2372635
rs6538895
rs17029034
rs2372636
rs60598676
rs60333892
rs2372637
rs2372638
rs116953641
rs2372639
rs7139247
rs76999722
rs76529913
rs11837395
rs4762218
rs10745839
rs4762219
rs77195024
rs73386586
rs77097750
rs7137868
rs7307199
rs76767038
rs2372640
rs7297221
rs73386592
rs2888378
rs10745840
rs10777954
rs74352683
rs181668634
rs79758377
rs2888379
rs117912343
rs76907096
rs118129312
rs3803094
rs3825267
rs7970121
rs140989201
rs17029043
rs4762548
rs2372641
rs2372642
rs6538896
rs6538897
rs7299393
rs7314011
rs7313721
rs7314469
rs10735361
rs117124992
rs10860388
rs11829920
rs10860389
rs11109722
rs12300893
rs2372643
rs58018521
rs78959499
rs4762220
rs4762549
rs4762222
rs117125921
rs79474217
rs11109725
rs6538898
rs75819463
rs7960874
rs59742104
rs56996439
rs10777955
rs10507106
rs4762550
rs4762551
rs2372644
rs117714357
rs4762552
rs4762553
rs74802415
rs4762554
rs4762555
rs10860390
rs79694440
rs74388702
rs61933378
rs116956406
rs10745841
rs10777956
rs140617140
rs118104647
rs78220442
rs78752019
rs10745842
rs10735362
rs79299874
rs58609250
rs10745843
rs7294557
rs4762556
rs10860391
rs4762557
rs79758977
rs7299182
rs76636668
rs57538743
rs10860392
rs142931423
rs4762559
rs17464126
rs7979741
rs79214275
rs7966393
rs7979926
rs116948579
rs10777957
rs10860393
rs2372719
rs76826621
rs7964183
rs7953690
rs7302333
rs7302450
rs10507107
rs61350958
rs7307197
rs77581080
rs118152344
rs1317399
rs60878016
rs17029077
rs10777958
rs2372720
rs2372721
rs7970246
rs142448035
rs7970642
rs2372722
rs7488242
rs2372723
rs2372724
rs7978433
rs149810932
rs76579701
rs75404661
rs75950783
rs77773128
rs2372725
rs56687065
rs7961981
rs140962419
rs7961789
rs75247162
rs117306711
rs9888407
rs80114625
rs9888339
rs17029081
rs9888384
rs7965982
rs9888343
rs148210656
rs2372726
rs2888396
rs80022420
rs2372727
rs11109730
rs74352840
rs61185289
rs9788038
rs7964358
rs7979379
rs74859541
rs6538900
rs6538901
rs2372731
rs2888397
rs7972642
rs17367186
rs10777959
rs10431448
rs10431449
rs2372732
rs2372733
rs2372734
rs6538902
rs118090983
rs10735363
rs7298574
rs117279284
rs10860394
rs11109734
rs138856830
rs142066778
rs10860395
rs117247834
rs75184181
rs79044799
rs10860396
rs57084771
rs10777961
rs10860397
rs11109737
rs12230720
rs11614229
rs148114252
rs12426468
rs11109738
rs57653433
rs140550289
rs537104183
rs79924955
rs117551815
rs116939269
rs117234832
rs17029089
rs57623194
rs78771922
rs1688643
rs118058646
rs117795621
rs591776
rs670104
rs17029093
rs76013045
rs79962707
rs642292
rs116891122
rs12580132
rs76718278
rs77624188
rs79397546
rs80352820
rs7978295
rs481902
rs185848458
rs61940184
rs7958765
rs61940185
rs78371469
rs991696
rs57941636
rs60725709
rs151002890
rs660879
rs140287380
rs2131165
rs12425857
rs55750634
rs74979520
rs12578287
rs79948775
rs76820211
rs1580641
rs79045619
rs651548
rs2372648
rs7306178
rs73140966
rs11109749
rs74465308
rs11109750
rs2035882
rs117747326
rs2087745
rs60429359
rs11109753
rs79165485
rs11109754
rs2372717
rs117738401
rs7969596
rs61940187
rs34570636
rs117044185
rs11109756
rs12314891
rs74956560
rs111751158
rs10860399
rs7958533
rs113375550
rs113675862
rs117330714
rs7976522
rs2172284
rs12830933
rs11833519
rs140196742
rs150416809
rs190006867
rs2638577
rs6538903
rs141258662
rs2263048
rs2263049
rs7963976
rs10860401
rs7964116
rs147686128
rs11836131
rs11836114
rs117481136
rs2712668
rs61167329
rs150895798
rs113879672
rs1907672
rs61940189
rs2712667
rs2712666
rs77804591
rs75348575
rs60394982
rs59263668
rs2638559
rs78359997
rs10777962
rs78414489
rs58709328
rs60883945
rs77206135
rs79411044
rs145218484
rs10507108
rs79586556
rs79537632
rs59114270
rs982325
rs80085381
rs79115321
rs2712664
rs79459962
rs1492245
rs116940692
rs1492246
rs2712662
rs2638562
rs2712661
rs10507111
rs2249601
rs73377335
rs117331891
rs10860403
rs10860404
rs2888394
rs1532216
rs1123499
rs4237909
rs117785039
rs11109759
rs77649120
rs11109760
rs931480
rs1492257
rs1492256
rs2246098
rs117579460
rs142080175
rs79108614
rs117374551
rs4520688
rs1806395
rs11109761
rs2101655
rs11109762
rs10507113
rs75765611
rs79158739
rs11109763
rs7972843
rs80126872
rs2246664
rs2712657
rs2246683
rs78153361
rs76523863
rs113062043
rs142503092
rs6538904
rs141095741
rs12226987
rs1826374
rs147414256
rs117713007
rs117103423
rs2638573
rs61940208
rs116915509
rs117067489
rs1492253
rs1492252
rs1994756
rs79876542
rs2712654
rs1492251
rs10777964
rs10777965
rs11109766
rs74543792
rs78562375
rs76728748
rs974992
rs1388741
rs57040323
rs2201160
rs1472141
rs991226
rs2220689
rs79259489
rs2220690
rs2638563
rs10860405
rs2712652
rs2201161
rs1492248
rs1844966
rs142283701
rs1844967
rs1907673
rs1948394
rs113761623
rs2131167
rs113518882
rs111384240
rs2131168
rs2172283
rs149767742
rs7977543
rs11537478
rs146449270
rs4495972
rs140805820
rs10860408
rs2452265
rs2712643
rs1492250
rs1388742
rs1027247
rs73140985
rs11109772
rs12229071
rs11109773
rs923724
rs3751323
rs1552759
rs11109774
rs11109775
rs76534194
rs10860409
rs145500150
rs923725
rs7967964
rs148858716
rs12306860
rs17029156
rs11109778
rs77579769
rs117805903
rs7961567
rs76322271
rs145037433
rs11109785
rs10860412
rs11612454
rs11109786
rs7137220
rs10860413
rs7961884
rs7962002
rs7969319
rs2172282
rs2172281
rs76481099
rs7308600
rs7309131
rs143613918
rs73381158
rs80005960
rs60236753
rs7957699
rs59566177
rs7958099
rs2035880
rs77918739
rs1388744
rs80289901
rs11611415
rs61940239
rs2712658
rs11109792
rs12307325
rs11109795
rs60683713
rs75859145
rs76360152
rs35218099
rs78952360
rs57653543
rs12312038
rs1907674
rs2724194
rs12302594
rs55674207
rs56007218
rs7300118
rs7316448
rs953257
rs10860416
rs1844965
rs1032389
rs75137147
rs1032390
rs73143011
rs10860417
rs75268962
rs55712073
rs73143012
rs76669071
rs12578524
rs138087218
rs73143013
rs185933906
rs11836964
rs80099451
rs1492254
rs142815912
rs73143015
rs73143016
rs12580865
rs17029218
rs6538909
rs78082360
rs10860419
rs146593887
rs4262807
rs56129477
rs60690235
rs80006833
rs117169504
rs12309037
rs144468313
rs145146992
rs12580959
rs141179418
rs146146018
rs117501601
rs112321515
rs10161325
rs10777967
rs75504121
rs78559540
rs73383329
rs79589790
rs78592182
rs76595649
rs2466566
rs2131164
rs12580985
rs59891196
rs67895041
rs77902782
rs7304346
rs923723
rs67224933
rs12314812
rs12321903
rs7979225
rs4254163
rs77398256
rs7303603
rs12578977
rs73149177
rs7980404
rs10860421
rs55776753
rs10860422
rs34895156
rs74718647
rs73149181
rs10777968
rs73149182
rs10745850
rs117260937
rs7954845
rs73149186
rs7955333
rs73149188
rs73149189
rs10860424
rs78024598
rs10777969
rs10860425
rs7974591
rs148006975
rs6538913
rs11109807
rs75446793
rs4633546
rs11109808
rs10777970
rs9943727
rs35361767
rs58797477
rs7312660
rs10777971
rs12580615
rs12578151
rs12581996
rs7957276
rs10745851
rs11109809
rs7296093
rs11109810
rs7965320
rs10128988
rs7980947
rs10777973
rs149780761
rs80254428
rs12297003
rs12578350
rs11836299
rs73151112
rs11109813
rs7487874
rs4385983
rs17029294
rs10860426
rs12309252
rs12304343
rs78871567
rs76632513
rs73151138
rs75616041
rs12580993
rs73151156
rs73151157
rs10777974
rs10777975
rs78025158
rs10777976
rs7314891
rs11109819
rs12579159
rs77116730
rs145304574
rs80009471
rs59964077
rs59628437
rs12424108
rs74538248
rs75614436
rs73372068
rs73372070
rs17029313
rs12580241
rs12580254
rs12580257
rs4341626
rs17029318
rs78266890
rs9943780
rs77217832
rs77801012
rs76654336
rs79903994
rs12578453
rs12580937
rs12580952
rs12580957
rs12578489
rs12580948
rs74663841
rs17029324
rs17029329
rs17029331
rs77048146
rs17029338
rs12582066
rs12582088
rs10777978
rs73151164
rs4128747
rs9805016
rs77069211
rs77834845
rs9805135
rs79435224
rs78786920
rs80021143
rs73151165
rs34451674
rs17029350
rs17029352
rs7960751
rs73372079
rs73372081
rs73372083
rs7302669
rs12580110
rs10860430
rs12578362
rs7306479
rs73372090
rs59231582
rs7974573
rs117258143
rs7974967
rs7975287
rs74926478
rs144600405
rs7300501
rs57473651
rs56318743
rs57692205
rs61498848
rs10860431
rs58789369
rs11109825
rs56211958
rs58028019
rs56980683
rs55671602
rs10860432
rs7977812
rs7978186
rs7963497
rs7963164
rs11109826
rs7301622
rs10777979
rs10860433
rs73151180
rs7974943
rs7961745
rs73151181
rs7978213
rs7964840
rs12424548
rs12424576
rs12425972
rs12424566
rs12425985
rs12425986
rs2175524
rs1511968
rs2048488
rs2048489
rs73151183
rs2048490
rs143894834
rs10777980
rs10777981
rs10745853
rs10860434
rs11109831
rs11109832
rs1912862
rs7316646
rs7316651
rs117896863
rs7300624
rs12311204
rs10431450
rs10777982
rs12305663
rs12313086
rs73151187
rs55675355
rs11832504
rs10777983
rs10745854
rs34192807
rs56314437
rs73147319
rs11109834
rs56300419
rs77196699
rs56075851
rs11109835
rs11109836
rs12321361
rs1511969
rs10467005
rs12580279
rs7131971
rs7132138
rs7303071
rs10860435
rs7132485
rs7132975
rs10860436
rs10777984
rs17029421
rs11109837
rs12367181
rs7295651
rs77352398
rs11609874
rs76090765
rs11609893
rs11609894
rs11109838
rs2466565
rs10860438
rs60096787
rs61561979
rs78158216
rs7968606
rs142428951
rs17029432
rs67982970
rs141187567
rs147325020
rs7303926
rs116390061
rs78569968
rs117599403
rs1500733
rs7308659
rs115032260
rs116696909
rs114260341
rs146954181
rs7316092
rs12427349
rs7302319
rs145692374
rs7135427
rs116952117
rs10777985
rs58561980
rs10860439
rs1511962
rs7303478
rs10777986
rs10777987
rs7955947
rs11109841
rs11109842
rs12230011
rs1511961
rs149414455
rs7297748
rs7966722
rs114412986
rs7953897
rs7971152
rs143507737
rs1398081
rs58376631
rs1398082
rs10459161
rs11109843
rs17029468
rs138280344
rs10777988
rs10777989
rs10777990
rs10745855
rs10745856
rs17029478
rs7958517
rs144031679
rs77351025
rs77188842
rs11109844
rs12580184
rs113286495
rs2668183
rs60319364
rs7968525
rs28465653
rs17029487
rs35561798
rs12301876
rs78362061
rs74807956
rs141615357
rs10860441
rs10777991
rs7309052
rs11109846
rs11109848
rs1588595
rs12578751
rs10860442
rs1398083
rs2724188
rs58720542
rs2133897
rs2133896
rs2137189
rs2724190
rs139068219
rs140144855
rs148777481
rs145864319
rs12313065
rs7960797
rs2088796
rs184993928
rs376467698
rs148732077
rs12815805
rs7306764
rs79422404
rs1511963
rs1511964
rs1511965
rs12811344
rs77142978
rs11109857
rs7133770
rs955526
rs7487319
rs10860443
rs2373017
rs1398084
rs7137194
rs139019243
rs79578612
rs1511960
rs1511959
rs10860444
rs11836307
rs10745857
rs12580884
rs12579567
rs12581185
rs117221498
rs74240134
rs112331930
rs78879267
rs76153056
rs140918640
rs56337248
rs74440091
rs75334628
rs75991497
rs904883
rs12322441
rs79999193
rs2175523
rs2175522
rs75339203
rs79331395
rs79279232
rs77794768
rs78635841
rs116132164
rs12311258
rs112112339
rs138598076
rs78052712
rs12320128
rs148019887
rs75719135
rs11610344
rs76167318
rs7398357
rs10860446
rs113366944
rs75107952
rs11109869
rs17029532
rs10860447
rs17386299
rs1875289
rs181532314
rs76614646
rs11109871
rs11109872
rs1912861
rs77587818
rs1398085
rs2860043
rs79265341
rs12321878
rs924506
rs79580899
rs996994
rs924507
rs10860448
rs7954272
rs7133069
rs2373016
rs73147344
rs11109878
rs12581042
rs12581077
rs140663834
rs11109880
rs58039801
rs74240135
rs10129019
rs1909843
rs10128807
rs7398838
rs75501573
rs7313735
rs7313882
rs77972283
rs12303130
rs17471231
rs57579661
rs77631574
rs17029558
rs78468112
rs56193618
rs2202037
rs116390261
rs10128891
rs77591003
rs11109882
rs1606250
rs74240136
rs7299293
rs10860449
rs7299728
rs73147352
rs1113292
rs144515975
rs73147353
rs11503422
rs112455924
rs7309073
rs7309411
rs78707307
rs76383473
rs10860450
rs10860451
rs78855335
rs17471508
rs79388456
rs7298711
rs10860453
rs74756542
rs543851179
rs79309513
rs117288219
rs1074588
rs1961512
rs2373015
rs11109889
rs145598506
rs147715580
rs11109891
rs11614294
rs10161187
rs10860454
rs12580860
rs7974411
rs79738471
rs77269132
rs10860455
rs11109893
rs7954117
rs12581942
rs1877358
rs11109894
rs76593744
rs11109895
rs75714820
rs73147361
rs10860456
rs7963233
rs7962904
rs78826229
rs11109896
rs7964102
rs118021181
rs2373014
rs74397776
rs10860457
rs1995991
rs56169493
rs11109897
rs116285749
rs114468708
rs75845450
rs17029587
rs12306944
rs12320365
rs1398087
rs1828548
rs2373013
rs2373012
rs17471802
rs2063508
rs148698429
rs9634219
rs11109902
rs73147363
rs11109903
rs12300623
rs12314102
rs12321286
rs10860458
rs9634220
rs9634184
rs117354353
rs73147369
rs17393423
rs10777993
rs17471850
rs187386462
rs11109906
rs2137192
rs2137191
rs2137190
rs10860459
rs12298165
rs10777994
rs11109908
rs111366918
rs73147374
rs11613548
rs117186140
rs7300831
rs73147376
rs7304580
rs10745858
rs11829651
rs1606251
rs140467751
rs7964042
rs57675458
rs77589197
rs13328989
rs10860460
rs10860461
rs10777996
rs10777997
rs11109909
rs11109910
rs35846770
rs11832279
rs10860462
rs10860463
rs1355532
rs2133898
rs66684249
rs11830090
rs12582372
rs73141643
rs10745859
rs10777998
rs11109914
rs10860464
rs73141647
rs17393678
rs12304888
rs11109915
rs1511966
rs76563231
rs76636830
rs74240141
rs11830951
rs57357978
rs73141649
rs73141651
rs7963302
rs7976908
rs10860465
rs117770910
rs77047048
rs78049170
rs11611858
rs117824733
rs73381503
rs138645880
rs75323215
rs10860466
rs74838549
rs75801215
rs80293634
rs75155363
rs12308425
rs3914187
rs12296868
rs117010226
rs11612618
rs11612634
rs189515780
rs78025286
rs3913426
rs117137357
rs77773751
rs74544672
rs11109918
rs12296275
rs12296313
rs10745860
rs11109920
rs10860467
rs12826662
rs11615764
rs77946375
rs10735367
rs12315406
rs78366466
rs79561481
rs76899491
rs787420
rs11109923
rs77396460
rs57761398
rs2373011
rs12315484
rs74667141
rs75550373
rs74821953
rs787422
rs79467272
rs11109925
rs787421
rs10745861
rs73141665
rs79211346
rs55701526
rs3851625
rs56698292
rs74240143
rs10860468
rs11109926
rs11612878
rs78055276
rs60980532
rs12578628
rs56693611
rs58363755
rs60818108
rs1085635
rs787423
rs76439845
rs73141671
rs703700
rs74671561
rs56708967
rs10860469
rs809795
rs11109929
rs117337490
rs2668185
rs77724722
rs73141673
rs2651211
rs787417
rs79468863
rs74940569
rs77336109
rs78885406
rs76139097
rs10860470
rs56115967
rs787418
rs55907119
```
