## Supplementary material for "Characterization of shared and ancestry-specific signals driving complex traits using multi-ancestry fine-mapping": susiex_nc3.cs80.cs

```
CS_ID	SNP	BP	REF_ALLELE	ALT_ALLELE	REF_FRQ	BETA	SE	-LOG10P	CS_PIP	OVRL_PIP
1	rs10860390	99492545	T,T	C,C	0.413519,0.25496	0.0225122,-0.0104356	0.00401481,0.00980793	7.68712,0.541617	0.031434	0.0315343
1	rs10777956	99494358	G,G	A,A	0.416501,0.260913	0.0225313,-0.0083243	0.00401062,0.00973436	7.71381,0.406193	0.0269104	0.0270034
1	rs10745843	99496030	A,A	G,G	0.415507,0.177579	0.0220891,-0.0148499	0.004012,0.0111856	7.43463,0.734438	0.0240953	0.0242121
1	rs10735362	99494986	C,C	T,T	0.414513,0.253968	0.0224568,-0.00791413	0.00401339,0.00982053	7.65753,0.376426	0.0228974	0.0229882
1	rs10745841	99493735	C,C	G,G	0.416501,0.261905	0.0224413,-0.00763025	0.00401062,0.00972244	7.65753,0.363948	0.0224136	0.0225039
1	rs10745842	99494839	T,T	C,C	0.416501,0.261905	0.0223987,-0.00793501	0.00401062,0.00972244	7.63094,0.382568	0.021728	0.0218186
1	rs4762559	99498640	A,A	G,G	0.415507,0.177579	0.0219518,-0.0152326	0.004012,0.0111856	7.35052,0.761303	0.0210106	0.0211289
1	rs7970642	99509569	A,A	C,C	0.416501,0.261905	0.0222613,-0.00938488	0.00401062,0.00972244	7.54563,0.475728	0.0208944	0.0209885
1	rs7488242	99510602	A,A	C,C	0.413519,0.256944	0.0221946,-0.00997781	0.00401481,0.00978302	7.49002,0.511772	0.0196089	0.0197045
1	rs10777957	99500120	T,T	C,C	0.415507,0.263889	0.0223116,-0.0080107	0.004012,0.00969886	7.57205,0.38845	0.0195507	0.0196408
1	rs4762557	99496702	C,C	T,T	0.415507,0.262897	0.022269,-0.00776911	0.004012,0.0097106	7.54563,0.372969	0.0180662	0.0181553
1	rs3803094	99478626	T,T	C,C	0.414513,0.260913	0.0224142,-0.00537481	0.00401339,0.00973436	7.63094,0.235939	0.0179866	0.0180741
1	rs7978433	99511171	A,A	G,G	0.412525,0.256944	0.0221124,-0.0101194	0.00401624,0.00978302	7.43463,0.521496	0.017882	0.0179769
1	rs7977423	99463544	A,A	C,C	0.415507,0.263889	0.022359,-0.00585549	0.004012,0.00969886	7.60147,0.262789	0.0174868	0.0175743
1	rs2372637	99469927	C,C	G,G	0.415507,0.260913	0.0223116,-0.00582931	0.004012,0.00973436	7.57205,0.260206	0.0163449	0.0164319
1	rs10745839	99472426	T,T	C,C	0.413519,0.253968	0.0223273,-0.00568875	0.00401481,0.00982053	7.57205,0.24995	0.0161947	0.0162816
1	rs7970121	99479047	T,T	C,C	0.412525,0.25496	0.0222925,-0.00517409	0.00401624,0.00980793	7.54563,0.223431	0.0148306	0.0149166
1	rs2888379	99477625	C,C	T,T	0.414513,0.258929	0.0222294,-0.00548416	0.00401339,0.0097585	7.51633,0.240994	0.0141654	0.014251
1	rs7307199	99474583	T,T	C,C	0.414513,0.260913	0.0222294,-0.00542271	0.00401339,0.00973436	7.51633,0.238463	0.0140792	0.0141647
1	rs2372640	99475226	C,C	G,G	0.411531,0.253968	0.0222532,-0.00515509	0.00401769,0.00982053	7.51633,0.222115	0.0139117	0.0139974
1	rs10745840	99476824	A,A	G,G	0.412525,0.25496	0.0222025,-0.00548465	0.00401624,0.00980793	7.49002,0.239562	0.0134068	0.013492
1	rs2372720	99508387	A,A	G,G	0.415507,0.24504	0.022179,-0.00516347	0.004012,0.00993854	7.49002,0.219406	0.0130455	0.0131308
1	rs2372643	99486038	T,T	C,C	0.415507,0.260913	0.0221317,-0.00590616	0.004012,0.00973436	7.46084,0.264379	0.0129174	0.0130026
1	rs10735361	99481565	T,T	C,C	0.411531,0.25496	0.0221631,-0.00541543	0.00401769,0.00980793	7.46084,0.235939	0.0125816	0.0126664
1	rs7314469	99481536	T,T	C,C	0.411531,0.255952	0.0221631,-0.00526392	0.00401769,0.00979543	7.46084,0.228412	0.0125567	0.0126427
1	rs7299393	99481031	A,A	T,T	0.413519,0.261905	0.0221472,-0.0052247	0.00401481,0.00972244	7.46084,0.228412	0.0124243	0.0125091
1	rs2372634	99467235	C,C	T,T	0.414513,0.259921	0.0220968,-0.00607956	0.00401339,0.00974638	7.43463,0.273457	0.0124144	0.0124995
1	rs7961981	99514058	A,A	G,G	0.414513,0.263889	0.0218269,-0.00979513	0.00401339,0.00969886	7.2698,0.505107	0.01216	0.0122512
1	rs2888378	99476175	A,A	G,G	0.412525,0.25496	0.0221124,-0.00548465	0.00401624,0.00980793	7.43463,0.239562	0.0118932	0.0119774
1	rs7314011	99481052	T,T	G,G	0.411531,0.25496	0.0221204,-0.00527064	0.00401769,0.00980793	7.43463,0.228412	0.011781	0.0118654
1	rs11109725	99488024	G,G	A,A	0.412525,0.252976	0.0220224,-0.00647491	0.00401624,0.00983323	7.37946,0.29223	0.0113255	0.0114095
1	rs6538898	99488680	G,G	A,A	0.412525,0.25496	0.021975,-0.00722173	0.00401624,0.00980793	7.35052,0.335792	0.0112537	0.0113383
1	rs6538895	99468382	C,C	A,A	0.412525,0.252976	0.0220224,-0.00576379	0.00401624,0.00983323	7.37946,0.253543	0.0107827	0.0108666
1	rs2372636	99469108	G,G	A,A	0.412525,0.252976	0.0220224,-0.00571592	0.00401624,0.00983323	7.37946,0.251	0.0107488	0.0108327
1	rs10860389	99483335	G,G	A,A	0.411531,0.25496	0.0220303,-0.00558546	0.00401769,0.00980793	7.37946,0.244867	0.0106667	0.0107502
1	rs7961789	99514152	G,G	A,A	0.414513,0.262897	0.0216896,-0.0101428	0.00401339,0.0097106	7.18671,0.528344	0.0104818	0.010573
1	rs6419378	99462369	G,G	A,A	0.402584,0.201389	0.0222872,0.00109084	0.00403156,0.010659	7.49002,0.0369271	0.0104211	0.0105237
1	rs2372642	99480548	G,G	A,A	0.413519,0.261905	0.0220145,-0.00505361	0.00401481,0.00972244	7.37946,0.219531	0.0103101	0.0103937
1	rs10860388	99483053	T,T	C,C	0.411531,0.25496	0.0219829,-0.00556501	0.00401769,0.00980793	7.35052,0.243788	0.0100063	0.0100894
1	rs7294393	99441452	A,A	G,G	0.409543,0.267857	0.0219329,-0.00701522	0.00402064,0.00965281	7.31024,0.330333	0.00953783	0.00963306
1	rs2372635	99468230	T,T	C,C	0.415507,0.259921	0.0218619,-0.00586555	0.004012,0.00974638	7.29569,0.261778	0.00904146	0.00912453
1	rs2372641	99480216	G,G	A,A	0.411531,0.25496	0.0219403,-0.00478286	0.00401769,0.00980793	7.32452,0.203567	0.00901902	0.00910176
1	rs10860387	99464561	C,C	G,G	0.40159,0.116071	0.0220677,-0.00701468	0.00403319,0.0133454	7.35052,0.222465	0.00892532	0.00901122
1	rs7311721	99438463	T,T	C,C	0.409543,0.267857	0.0218438,-0.00735496	0.00402064,0.00965281	7.25615,0.350578	0.00872741	0.00882199
1	rs2372638	99470840	A,A	G,G	0.400596,0.116071	0.0220339,-0.00687562	0.00403484,0.0133454	7.32452,0.217233	0.00843673	0.00852262
1	rs2372719	99501615	A,A	C,C	0.400596,0.114087	0.0219435,-0.00936187	0.00403484,0.0134459	7.2698,0.313127	0.0084269	0.00851412
1	rs529486	99539881	T,NA	C,NA	0.249503,NA	0.0240443,NA	0.00456906,NA	6.84716,NA	0.00782244	0.00890454
1	rs3825267	99479034	T,T	G,G	0.400596,0.116071	0.0219864,-0.00621437	0.00403484,0.0133454	7.29569,0.192829	0.00767405	0.00775839
1	rs7139247	99471394	T,T	G,G	0.40159,0.116071	0.0219345,-0.00701468	0.00403319,0.0133454	7.2698,0.222465	0.00749871	0.00758324
1	rs7953690	99502892	C,C	T,T	0.400596,0.114087	0.0218531,-0.00937483	0.00403484,0.0134459	7.2153,0.313667	0.00749722	0.00758356
1	rs7955942	99440231	A,A	G,G	0.409543,0.268849	0.0217125,-0.00734635	0.00402064,0.00964152	7.17685,0.350578	0.00734573	0.00743845
1	rs7974917	99457672	A,A	G,G	0.414513,0.177579	0.0211931,-0.0144759	0.00401339,0.0111856	6.8902,0.7086	0.00711526	0.00722548
1	rs7979741	99499041	A,A	G,G	0.403579,0.122024	0.0218266,-0.00814484	0.00402994,0.0130599	7.2153,0.273391	0.00707525	0.00716004
1	rs2372639	99471235	G,G	A,A	0.40159,0.116071	0.021887,-0.00701468	0.00403319,0.0133454	7.24109,0.222465	0.00704839	0.00713245
1	rs10777954	99476984	T,T	C,C	0.400596,0.116071	0.0218959,-0.00671906	0.00403484,0.0133454	7.24109,0.211385	0.00695291	0.00703655
1	rs10860392	99498187	T,T	C,C	0.40159,0.115079	0.0217966,-0.00876039	0.00403319,0.0133953	7.18671,0.289782	0.00680659	0.00689133
1	rs7975384	99467812	T,T	C,C	0.400596,0.199405	0.0219864,0.00133325	0.00403484,0.0106986	7.29569,0.0453595	0.00677354	0.00687256
1	rs638177	99542008	T,NA	C,NA	0.249503,NA	0.0238663,NA	0.00456906,NA	6.75546,NA	0.00642622	0.00744146
1	rs4762556	99496232	C,C	T,T	0.40159,0.115079	0.0217538,-0.00848577	0.00403319,0.0133953	7.16103,0.278672	0.00635413	0.00643813
1	rs664481	99559527	A,NA	G,NA	0.243539,NA	0.0240498,NA	0.0046064,NA	6.74954,NA	0.00634021	0.00737056
1	rs7297221	99475690	C,C	T,T	0.400596,0.116071	0.0218056,-0.00708371	0.00403484,0.0133454	7.18671,0.225075	0.00627453	0.00635752
1	rs4762555	99491786	G,G	T,T	0.40159,0.115079	0.0217538,-0.00835065	0.00403319,0.0133953	7.16103,0.273256	0.00627081	0.00635462
1	rs4762554	99491484	T,T	C,C	0.402584,0.115079	0.021745,-0.00793603	0.00403156,0.0133953	7.16103,0.256843	0.00612863	0.00621184
1	rs1867238	99527778	G,NA	T,NA	0.246521,NA	0.0239157,NA	0.00458751,NA	6.73145,NA	0.00610019	0.00709118
1	rs1319891	99529081	G,NA	C,NA	0.247515,NA	0.0238834,NA	0.00458131,NA	6.73145,NA	0.00607952	0.00706724
2	rs138670008	99342420	C,NA	G,NA	0.977137,NA	0.0445822,NA	0.0132281,NA	3.12439,NA	0.0128129	0.0271148
2	rs78885406	99977511	NA,G	NA,A	NA,0.914682	NA,-0.0491715	NA,0.015302	NA,2.88215	0.0109015	0.0167679
2	rs77336109	99977132	NA,G	NA,A	NA,0.914682	NA,-0.0491262	NA,0.015302	NA,2.87768	0.0108148	0.0166393
2	rs73381503	99950185	NA,G	NA,T	NA,0.90873	NA,-0.0473447	NA,0.014843	NA,2.84642	0.0107525	0.0166265
2	rs7301791	99324868	C,NA	A,NA	0.929423,NA	0.0207887,NA	0.00771974,NA	2.14981,NA	0.00979077	0.0226688
2	rs10860363	99148667	C,C	T,T	0.557654,0.713294	-0.00933464,-0.0218172	0.00398085,0.00945258	1.72049,1.67787	0.00884759	0.0202119
2	rs77052012	99330530	G,NA	A,NA	0.931412,NA	0.0203721,NA	0.00782246,NA	2.03593,NA	0.00841409	0.0194504
2	rs4762508	99147201	T,T	C,C	0.560636,0.727183	-0.00948038,-0.0217155	0.0039837,0.00959722	1.76139,1.62608	0.00834159	0.0190747
2	rs145818834	99493095	T,NA	C,NA	0.982107,NA	0.0348715,NA	0.014915,NA	1.7125,NA	0.00827543	0.0175911
2	rs73140907	99385631	T,NA	C,NA	0.957256,NA	0.0327504,NA	0.00977441,NA	3.09351,NA	0.00803468	0.0169408
2	rs79493669	99327755	C,NA	T,NA	0.929423,NA	0.0201316,NA	0.00771974,NA	2.04036,NA	0.00765891	0.0177018
2	rs115250134	99563658	C,NA	A,NA	0.985089,NA	0.0555933,NA	0.0163138,NA	3.18374,NA	0.00750669	0.0156956
2	rs74240143	99966516	NA,G	NA,T	NA,0.911706	NA,-0.0461189	NA,0.0150664	NA,2.65644	0.00745286	0.0116135
2	rs77292577	99186278	C,NA	T,NA	0.987078,NA	0.0516224,NA	0.0175062,NA	2.49622,NA	0.00718222	0.0151965
2	rs11109923	99960605	NA,C	NA,T	NA,0.91369	NA,-0.0462613	NA,0.0152221	NA,2.62472	0.00686219	0.0107082
2	rs12315406	99958767	NA,C	NA,T	NA,0.91369	NA,-0.0462193	NA,0.0152221	NA,2.62073	0.00681424	0.0106363
2	rs12296275	99956998	NA,C	NA,T	NA,0.91369	NA,-0.0460482	NA,0.0152221	NA,2.60457	0.0067454	0.0105435
2	rs74667141	99962283	NA,C	NA,T	NA,0.91369	NA,-0.0460493	NA,0.0152221	NA,2.60467	0.0066244	0.0103512
2	rs11109918	99956629	NA,G	NA,A	NA,0.91369	NA,-0.0457925	NA,0.0152221	NA,2.5805	0.00646539	0.0101222
2	rs78276631	99331364	C,NA	A,NA	0.931412,NA	0.0196646,NA	0.00782246,NA	1.92294,NA	0.00645676	0.0149034
2	rs7138024	99328536	T,NA	C,NA	0.931412,NA	0.019623,NA	0.00782246,NA	1.9164,NA	0.00641738	0.0148024
2	rs12296313	99957011	NA,C	NA,T	NA,0.914682	NA,-0.0460348	NA,0.015302	NA,2.58068	0.0064095	0.0100242
2	rs12578628	99968829	NA,C	NA,T	NA,0.912698	NA,-0.0455128	NA,0.0151436	NA,2.5764	0.00638039	0.00998993
2	rs12315484	99962044	NA,T	NA,C	NA,0.91369	NA,-0.045623	NA,0.0152221	NA,2.56462	0.00617442	0.00967429
2	rs78025286	99954963	NA,G	NA,A	NA,0.91369	NA,-0.0454974	NA,0.0152221	NA,2.55287	0.00615862	0.00966007
2	rs117337490	99973406	NA,A	NA,G	NA,0.917659	NA,-0.0463545	NA,0.0155508	NA,2.54142	0.00597764	0.00943903
2	rs111858782	99331745	T,NA	C,NA	0.932406,NA	0.0195111,NA	0.00787557,NA	1.87833,NA	0.00583612	0.0134548
2	rs7135140	99160676	C,C	T,T	0.417495,0.267857	0.00741892,0.0262919	0.00400926,0.00965281	1.19213,2.19015	0.00579532	0.0131212
2	rs78049170	99949119	NA,C	NA,T	NA,0.912698	NA,-0.044796	NA,0.0151436	NA,2.50926	0.00565371	0.00890088
2	rs77047048	99949062	NA,G	NA,A	NA,0.912698	NA,-0.044796	NA,0.0151436	NA,2.50926	0.00565371	0.00890088
2	rs7963302	99947489	NA,C	NA,T	NA,0.912698	NA,-0.0445409	NA,0.0151436	NA,2.48559	0.00542434	0.0085537
2	rs11109915	99942817	NA,C	NA,T	NA,0.912698	NA,-0.0442477	NA,0.0151436	NA,2.45851	0.0051737	0.00817377
2	rs79343833	99321257	G,NA	T,NA	0.929423,NA	0.0190144,NA	0.00771974,NA	1.86092,NA	0.00512709	0.0118075
2	rs7975323	99319821	G,NA	A,NA	0.929423,NA	0.0189734,NA	0.00771974,NA	1.85449,NA	0.00505408	0.0116377
2	rs12304888	99942503	NA,G	NA,T	NA,0.912698	NA,-0.0440314	NA,0.0151436	NA,2.43864	0.00499744	0.00790623
2	rs7134519	99146587	G,G	A,A	0.564612,0.724206	-0.00857316,-0.0208704	0.00398773,0.00956488	1.5008,1.53594	0.0047634	0.0109267
2	rs141876128	99175192	NA,G	NA,C	NA,0.941468	NA,-0.0506895	NA,0.0182098	NA,2.2696	0.00463794	0.00979345
2	rs149528043	99188152	NA,T	NA,A	NA,0.926587	NA,-0.0457853	NA,0.0163898	NA,2.28285	0.00446536	0.00942919
2	rs190848961	99470854	C,NA	A,NA	0.981113,NA	0.0307534,NA	0.0145245,NA	1.46558,NA	0.00440371	0.00935861
2	rs74240141	99944129	NA,T	NA,C	NA,0.914682	NA,-0.0430659	NA,0.015302	NA,2.31096	0.00414569	0.00663348
2	rs1862022	99157523	C,C	T,T	0.299205,0.251984	0.00785251,0.0272249	0.00431777,0.00984603	1.16137,2.2448	0.00396394	0.00888853
2	rs4331156	99157916	C,C	T,T	0.300199,0.251984	0.00770971,0.0273238	0.00431368,0.00984603	1.13139,2.25819	0.00395114	0.0088617
2	rs74838549	99952152	NA,T	NA,C	NA,0.916667	NA,-0.0431958	NA,0.0154664	NA,2.282	0.00388833	0.00623508
2	rs80293634	99952983	NA,C	NA,T	NA,0.916667	NA,-0.0431108	NA,0.0154664	NA,2.27463	0.00383905	0.00615932
2	rs75155363	99953079	NA,C	NA,G	NA,0.916667	NA,-0.0431108	NA,0.0154664	NA,2.27463	0.00383905	0.00615932
2	rs75801215	99952835	NA,A	NA,G	NA,0.916667	NA,-0.043022	NA,0.0154664	NA,2.26693	0.00378829	0.00608125
2	rs12308425	99953126	NA,T	NA,C	NA,0.916667	NA,-0.0429707	NA,0.0154664	NA,2.2625	0.00375933	0.0060367
2	rs4762509	99156303	C,C	T,T	0.301193,0.251984	0.00760921,0.0270741	0.00430962,0.00984603	1.11094,2.22445	0.00372515	0.00837923
2	rs1874877	99166308	C,C	T,T	0.413519,0.24504	0.00789385,0.0285984	0.00401481,0.00993854	1.30735,2.39706	0.00366762	0.00805969
2	rs76419846	99313581	A,NA	G,NA	0.929423,NA	0.0180683,NA	0.00771974,NA	1.71543,NA	0.00363515	0.00833235
2	rs117258143	99799028	NA,G	NA,A	NA,0.957341	NA,0.0526196	NA,0.0211527	NA,1.89074	0.00360522	0.00755473
2	rs4472982	99144410	A,A	G,G	0.727634,0.763889	-0.00762848,-0.0273469	0.00444126,0.0100654	1.06619,2.18117	0.00324201	0.00727251
2	rs118016700	99508484	G,NA	C,NA	0.955268,NA	0.014981,NA	0.00956466,NA	0.930769,NA	0.00317405	0.00670671
2	rs11109586	99147841	T,T	C,C	0.72167,0.758929	-0.00900255,-0.0242149	0.00441154,0.00999379	1.38423,1.81268	0.00295839	0.00665248
2	rs12306944	99922600	NA,T	NA,G	NA,0.921627	NA,-0.0421037	NA,0.0159053	NA,2.09058	0.00289521	0.00470484
2	rs74397776	99920351	NA,C	NA,T	NA,0.929563	NA,-0.0440701	NA,0.0167057	NA,2.07889	0.00288963	0.00480661
2	rs77645874	99195789	C,C	A,A	0.958251,0.875992	0.030558,0.0184013	0.00988495,0.0129696	2.70062,0.806989	0.00272671	0.00581002
2	rs10860366	99163991	C,C	G,G	0.449304,0.244048	0.00713845,0.0281248	0.00397478,0.00995218	1.13963,2.32667	0.00270525	0.00599337
2	rs7310962	99144283	A,A	C,C	0.72664,0.748016	-0.00837351,-0.0242129	0.00443621,0.00984603	1.2285,1.85616	0.00264779	0.00601136
2	rs17028701	99200282	C,C	T,T	0.958251,0.875	0.030331,0.0182966	0.00988495,0.0129254	2.66715,0.804361	0.00256126	0.00545643
2	rs117354353	99926966	NA,T	NA,C	NA,0.922619	NA,-0.0413744	NA,0.0159983	NA,2.01301	0.0025242	0.00412213
2	rs79335587	99185737	C,C	T,T	0.958251,0.875	0.0306014,0.0173821	0.00988495,0.0129254	2.70706,0.747904	0.00251857	0.00536085
2	rs10492275	99198074	C,C	T,T	0.958251,0.876984	0.0302876,0.018317	0.00988495,0.0130145	2.66076,0.797787	0.00250305	0.00533478
2	rs142364225	99158289	G,NA	A,NA	0.985089,NA	0.0479384,NA	0.0163138,NA	2.48177,NA	0.00248589	0.00520368
2	rs11109809	99754713	NA,T	NA,G	NA,0.969246	NA,0.0585945	NA,0.0247591	NA,1.74586	0.00245202	0.0054231
2	rs6538884	99159607	C,C	T,T	0.285288,0.237103	0.00798281,0.0252767	0.00437857,0.0100508	1.16571,1.9242	0.00242789	0.00541499
2	rs143095933	99902799	A,NA	T,NA	0.99006,NA	0.0536867,NA	0.01993,NA	2.15088,NA	0.00241167	0.00504572
2	rs3847879	99146756	T,T	C,C	0.718688,0.759921	-0.00839234,-0.0238188	0.00439719,0.0100079	1.24936,1.76165	0.0023453	0.0053044
2	rs12425144	99185190	C,C	T,T	0.958251,0.875	0.0304701,0.016941	0.00988495,0.0129254	2.68765,0.72132	0.00233669	0.00497216
2	rs145304574	99780286	NA,C	NA,A	NA,0.97123	NA,0.0596033	NA,0.0255725	NA,1.70407	0.00232866	0.0048762
2	rs74680871	99186428	C,C	T,T	0.958251,0.875	0.0302908,0.0173314	0.00988495,0.0129254	2.66123,0.744825	0.00231141	0.00492032
2	rs77589197	99935045	NA,T	NA,C	NA,0.953373	NA,-0.0509696	NA,0.0202746	NA,1.92306	0.00230682	0.00397102
2	rs10444507	99290787	G,NA	A,NA	0.912525,NA	-0.0178908,NA	0.00699802,NA	1.97586,NA	0.00230208	0.00489928
2	rs1403507	99351795	G,NA	A,NA	0.932406,NA	0.0237131,NA	0.00787557,NA	2.58434,NA	0.00225868	0.00475089
2	rs7299294	99159256	G,G	A,A	0.285288,0.237103	0.00779718,0.0253753	0.00437857,0.0100508	1.12522,1.9363	0.00219847	0.00490152
2	rs77269132	99916010	NA,G	NA,C	NA,0.952381	NA,-0.0500229	NA,0.0200728	NA,1.8962	0.00217118	0.00376383
2	rs11614382	99193704	C,C	T,T	0.631213,0.87996	0.00211697,-0.039608	0.00409792,0.0131525	0.217931,2.58501	0.00208119	0.00446317
2	rs73149056	99188418	G,G	C,C	0.625249,0.87996	0.00197478,-0.0394593	0.00408453,0.0131525	0.201518,2.56886	0.001985	0.00425863
2	rs12370809	99162328	C,NA	T,NA	0.959245,NA	-0.0225603,NA	0.00999958,NA	1.61865,NA	0.00195272	0.0041247
2	rs10860457	99920583	NA,A	NA,G	NA,0.922619	NA,-0.0391416	NA,0.0159983	NA,1.84101	0.00188989	0.00313223
2	rs7315399	99189195	G,G	T,T	0.631213,0.87996	0.0020265,-0.0389091	0.00409792,0.0131525	0.20695,2.50956	0.00186677	0.00400471
2	rs141559555	99283636	C,NA	T,NA	0.992048,NA	0.0572874,NA	0.0222601,NA	1.99714,NA	0.00182872	0.00385563
2	rs138153943	99227777	A,NA	G,NA	0.983101,NA	0.036717,NA	0.0153396,NA	1.77771,NA	0.00172075	0.00362396
2	rs376467698	99859309	NA,A	NA,C	NA,0.921627	NA,-0.0380053	NA,0.0159053	NA,1.77282	0.00171544	0.00286765
2	rs117137357	99955792	NA,A	NA,G	NA,0.96627	NA,-0.0555291	NA,0.023678	NA,1.72084	0.00170689	0.00303957
2	rs149668263	99871574	A,NA	G,NA	0.985089,NA	0.04373,NA	0.0163138,NA	2.13371,NA	0.0017009	0.0035504
2	rs148732077	99860489	NA,T	NA,C	NA,0.921627	NA,-0.0379212	NA,0.0159053	NA,1.76657	0.00169762	0.00283933
2	rs76730620	99181357	C,C	A,A	0.958251,0.875	0.0282877,0.0192154	0.00988495,0.0129254	2.37533,0.86293	0.00166539	0.00355289
2	rs79422404	99864512	NA,T	NA,C	NA,0.922619	NA,-0.0378807	NA,0.0159983	NA,1.74728	0.0016246	0.00271971
2	rs4762512	99189714	T,T	G,G	0.632207,0.878968	0.00234457,-0.0378713	0.00410023,0.0131059	0.246074,2.41377	0.00160817	0.00345096
2	rs12424425	99183311	A,A	T,T	0.958251,0.875	0.0282441,0.0189719	0.00988495,0.0129254	2.36928,0.847229	0.00160773	0.0034292
2	rs77351025	99839072	NA,A	NA,C	NA,0.926587	NA,-0.0384823	NA,0.0163898	NA,1.72406	0.00159688	0.00273866
2	rs117288219	99910982	NA,C	NA,T	NA,0.921627	NA,-0.0375202	NA,0.0159053	NA,1.73694	0.0015852	0.00265165
2	rs7300980	99184532	T,T	C,C	0.658052,0.882937	4.48196e-05,-0.0403365	0.00416802,0.0132962	0.00374218,2.61692	0.00156655	0.0033522
2	rs74351816	99270819	C,NA	T,NA	0.971173,NA	-0.0209883,NA	0.0118166,NA	1.12088,NA	0.0015303	0.00319377
2	rs7959428	99322859	A,A	G,G	0.930418,0.946429	0.0187643,-0.00698374	0.00777053,0.0189842	1.80289,0.146929	0.00145242	0.00334844
2	rs77631574	99901384	NA,T	NA,C	NA,0.921627	NA,-0.0366449	NA,0.0159053	NA,1.67313	0.00142656	0.00239953
2	rs78707307	99906830	NA,C	NA,T	NA,0.921627	NA,-0.0366181	NA,0.0159053	NA,1.6712	0.00142201	0.00239229
2	rs10860454	99914499	T,T	C,C	0.974155,0.921627	-0.0275757,-0.0380854	0.0124606,0.0159053	1.57033,1.77878	0.00139617	0.00224421
2	rs77142978	99866013	G,G	C,C	0.976143,0.922619	-0.0276222,-0.0393326	0.0129561,0.0159983	1.48137,1.85542	0.00138539	0.00222314
2	rs11109608	99184909	A,A	G,G	0.657058,0.883929	-0.000179109,-0.0398861	0.00416512,0.0133454	0.0151579,2.55265	0.00135734	0.00290189
2	rs28465653	99842887	NA,C	NA,T	NA,0.925595	NA,-0.0369349	NA,0.0162889	NA,1.63152	0.00135225	0.00229778
2	rs11109607	99184850	T,T	C,C	0.657058,0.883929	-0.000223875,-0.0398861	0.00416512,0.0133454	0.0190271,2.55265	0.00135092	0.00288814
2	rs75334628	99880831	C,C	G,G	0.975149,0.923611	-0.0275251,-0.03872	0.0127009,0.0160932	1.51969,1.79239	0.00132444	0.0021296
2	rs75991497	99880940	T,T	C,C	0.975149,0.923611	-0.0275251,-0.038633	0.0127009,0.0160932	1.51969,1.78596	0.00131031	0.00210794
2	rs36031841	98981645	C,C	A,A	0.942346,0.80754	0.00263341,0.0315511	0.00848241,0.010843	0.121355,2.4417	0.00130312	0.00282984
2	rs79999193	99883385	G,G	C,C	0.975149,0.923611	-0.0277166,-0.0383718	0.0127009,0.0160932	1.53625,1.76676	0.0013018	0.00209677
2	rs117020494	99305696	A,NA	G,NA	0.971173,NA	-0.0200902,NA	0.0118166,NA	1.05013,NA	0.00129556	0.00270474
2	rs7298711	99909368	G,G	A,A	0.974155,0.921627	-0.0280707,-0.0368967	0.0124606,0.0159053	1.61486,1.69137	0.00129472	0.00209414
2	rs10860451	99907580	C,C	G,G	0.974155,0.921627	-0.0269344,-0.0381223	0.0124606,0.0159053	1.51355,1.78152	0.00128468	0.00206678
2	rs12581077	99897457	G,G	A,A	0.975149,0.921627	-0.0273219,-0.0382585	0.0127009,0.0159053	1.50222,1.79169	0.0012823	0.00206089
2	rs75501573	99900391	C,C	T,T	0.975149,0.921627	-0.027942,-0.0375697	0.0127009,0.0159053	1.55586,1.74059	0.00127929	0.00206232
2	rs76383473	99906910	G,G	A,A	0.975149,0.921627	-0.0279317,-0.0375549	0.0127009,0.0159053	1.55496,1.73949	0.00127518	0.00205591
2	rs79331395	99883685	C,C	A,A	0.975149,0.923611	-0.0276186,-0.0382846	0.0127009,0.0160932	1.52777,1.76037	0.0012713	0.00204901
2	rs11109604	99177369	C,C	T,T	0.542744,0.877976	0.00460107,-0.033957	0.00396883,0.0130599	0.608478,2.0306	0.00126315	0.00269768
2	rs4762212	99177965	C,C	T,T	0.544732,0.87996	0.00487168,-0.0340869	0.00397022,0.0131525	0.657969,2.01994	0.00126111	0.0026876
2	rs34328059	98981987	G,G	A,A	0.942346,0.80754	0.00254187,0.0313981	0.00848241,0.010843	0.11666,2.42214	0.0012561	0.00272741
2	rs79279232	99883922	T,T	G,G	0.975149,0.923611	-0.0274805,-0.0382846	0.0127009,0.0160932	1.51585,1.76037	0.00124819	0.00201223
2	rs11109889	99912410	T,T	G,G	0.974155,0.921627	-0.0272051,-0.0375846	0.0124606,0.0159053	1.53739,1.74168	0.00124732	0.00201217
2	rs12580005	98982066	C,C	T,T	0.942346,0.80754	0.00254187,0.0312943	0.00848241,0.010843	0.11666,2.40891	0.00122584	0.00266143
2	rs11503422	99905115	C,C	G,G	0.974155,0.921627	-0.027681,-0.0368967	0.0124606,0.0159053	1.57974,1.69137	0.0012256	0.00198365
2	rs77996039	99238561	C,NA	T,NA	0.986084,NA	0.0303818,NA	0.0168779,NA	1.1436,NA	0.00121951	0.00258154
2	rs144515975	99904495	A,A	G,G	0.975149,0.921627	-0.0275562,-0.0375697	0.0127009,0.0159053	1.52238,1.74059	0.0012148	0.00195963
2	rs76153056	99879151	C,C	A,A	0.975149,0.923611	-0.0268163,-0.03872	0.0127009,0.0160932	1.45917,1.79239	0.00120737	0.00194366
2	rs78879267	99879009	C,C	T,T	0.975149,0.923611	-0.0268163,-0.03872	0.0127009,0.0160932	1.45917,1.79239	0.00120737	0.00194366
2	rs11109891	99912979	T,T	C,C	0.974155,0.921627	-0.0268073,-0.037743	0.0124606,0.0159053	1.50242,1.75337	0.0012051	0.00194354
2	rs7309411	99906699	A,A	G,G	0.974155,0.920635	-0.0264904,-0.0378604	0.0124606,0.0158141	1.47485,1.77828	0.00120302	0.00193974
2	rs77794768	99884210	G,G	A,A	0.975149,0.923611	-0.0277166,-0.0377079	0.0127009,0.0160932	1.53625,1.7184	0.0012013	0.00194242
2	rs12579567	99875633	C,C	G,G	0.975149,0.923611	-0.0266289,-0.0388726	0.0127009,0.0160932	1.44338,1.80367	0.00120124	0.00193267
2	rs77972283	99900621	A,A	G,G	0.975149,0.921627	-0.0273706,-0.0376564	0.0127009,0.0159053	1.5064,1.74697	0.00119796	0.00193206
2	rs148019887	99885708	C,C	T,T	0.975149,0.923611	-0.0279908,-0.0373638	0.0127009,0.0160932	1.56012,1.6936	0.0011964	0.0019375
2	rs12581185	99875851	C,C	T,T	0.975149,0.923611	-0.0266289,-0.0388292	0.0127009,0.0160932	1.44338,1.80046	0.0011948	0.0019228
2	rs7954506	99175840	G,G	A,A	0.523857,0.859127	0.00354943,-0.0324926	0.00395881,0.0122874	0.431872,2.08703	0.00119474	0.00258599
2	rs7963233	99919051	A,A	G,G	0.972167,0.921627	-0.0249102,-0.0379321	0.0120196,0.0159053	1.41769,1.76738	0.00118297	0.00190787
2	rs78052712	99885266	A,A	G,G	0.975149,0.923611	-0.0278933,-0.0373638	0.0127009,0.0160932	1.55161,1.6936	0.00118072	0.00191243
2	rs10860450	99907263	T,T	C,C	0.974155,0.921627	-0.0265849,-0.0378175	0.0124606,0.0159053	1.48304,1.75888	0.00118063	0.00190395
2	rs78855335	99907858	G,G	A,A	0.975149,0.921627	-0.0268028,-0.0381122	0.0127009,0.0159053	1.45803,1.78077	0.00117704	0.001895
2	rs12580884	99875629	A,A	T,T	0.975149,0.923611	-0.0264861,-0.0388292	0.0127009,0.0160932	1.43139,1.80046	0.00117334	0.00188871
2	rs78826229	99919705	C,C	A,A	0.975149,0.922619	-0.0263795,-0.038704	0.0127009,0.0159983	1.42247,1.8082	0.00117018	0.00188031
2	rs79738471	99915254	C,C	G,G	0.975149,0.920635	-0.0266124,-0.0380484	0.0127009,0.0158141	1.44198,1.79239	0.00116926	0.00188386
2	rs78468112	99901546	C,C	T,T	0.975149,0.921627	-0.0267158,-0.0381287	0.0127009,0.0159053	1.45069,1.782	0.00116638	0.00187793
2	rs78635841	99884468	T,T	G,G	0.975149,0.923611	-0.0275251,-0.0376644	0.0127009,0.0160932	1.51969,1.71526	0.00116495	0.00188472
2	rs74440091	99880142	T,T	C,C	0.975149,0.923611	-0.026678,-0.0385459	0.0127009,0.0160932	1.44751,1.77955	0.00116103	0.00187138
2	rs12580860	99914656	A,A	C,C	0.975149,0.921627	-0.0265201,-0.0382679	0.0127009,0.0159053	1.43424,1.79239	0.00115758	0.00186282
2	rs75339203	99883577	T,T	C,C	0.975149,0.923611	-0.0271435,-0.0379836	0.0127009,0.0160932	1.48696,1.7384	0.00115127	0.0018603
2	rs11109872	99892576	A,A	G,G	0.974155,0.923611	-0.0278694,-0.0365364	0.0124606,0.0160932	1.59667,1.63471	0.00115113	0.00187281
2	rs79388456	99908639	A,A	T,T	0.975149,0.921627	-0.0271804,-0.0375116	0.0127009,0.0159053	1.49011,1.73631	0.00114795	0.00185359
2	rs147715580	99912635	T,T	C,C	0.975149,0.921627	-0.0265691,-0.0381388	0.0127009,0.0159053	1.43835,1.78276	0.00114622	0.00184581
2	rs145598506	99912595	C,C	G,G	0.975149,0.921627	-0.026988,-0.0376693	0.0127009,0.0159053	1.47372,1.74793	0.00114136	0.00184183
2	rs75719135	99886288	C,C	T,T	0.975149,0.923611	-0.0278489,-0.0371189	0.0127009,0.0160932	1.54775,1.67606	0.00114021	0.0018496
2	rs77591003	99903154	T,T	C,C	0.975149,0.921627	-0.0266184,-0.0380421	0.0127009,0.0159053	1.44249,1.77556	0.00113967	0.00183617
2	rs57332865	99138768	A,A	G,G	0.982107,0.894841	0.00060255,-0.0392425	0.014915,0.013935	0.0142256,2.31329	0.00113514	0.00249894
2	rs12321878	99895143	C,C	G,G	0.974155,0.923611	-0.0275822,-0.0367523	0.0124606,0.0160932	1.57091,1.64998	0.0011339	0.00184332
2	rs10161187	99913580	T,T	C,C	0.974155,0.921627	-0.0263388,-0.037743	0.0124606,0.0159053	1.46174,1.75337	0.0011325	0.0018279
2	rs79578612	99873948	A,A	G,G	0.975149,0.923611	-0.0262426,-0.0387464	0.0127009,0.0160932	1.41106,1.79434	0.00112636	0.0018147
2	rs74240135	99899305	NA,G	NA,A	NA,0.921627	NA,-0.0345866	NA,0.0159053	NA,1.52775	0.00112544	0.00191813
2	rs75107952	99888651	C,C	T,T	0.975149,0.923611	-0.0283674,-0.0363838	0.0127009,0.0160932	1.59319,1.62395	0.00112322	0.00182836
2	rs112112339	99884842	T,T	A,A	0.975149,0.923611	-0.0275251,-0.0373202	0.0127009,0.0160932	1.51969,1.69048	0.00111817	0.00181271
2	rs10492276	99197032	C,C	G,G	0.647117,0.880952	-0.000314696,-0.038496	0.00413745,0.0131998	0.0271628,2.4509	0.00111253	0.00239079
2	rs148336823	99256305	T,NA	C,NA	0.982107,NA	-0.0354749,NA	0.014915,NA	1.75984,NA	0.00109994	0.00231687
2	rs74240136	99903664	G,G	A,A	0.975149,0.921627	-0.0265254,-0.0378296	0.0127009,0.0159053	1.43468,1.75978	0.00109711	0.00177009
2	rs2373015	99911835	C,C	T,T	0.972167,0.921627	-0.0254199,-0.036683	0.0120196,0.0159053	1.46293,1.67588	0.00109113	0.00177136
2	rs79265341	99894081	NA,G	NA,A	NA,0.923611	NA,-0.0346686	NA,0.0160932	NA,1.50554	0.00109003	0.00186311
2	rs7299728	99904172	G,G	A,A	0.974155,0.921627	-0.0260133,-0.0377739	0.0124606,0.0159053	1.43381,1.75566	0.00108966	0.00175938
2	rs76614646	99891691	NA,G	NA,A	NA,0.923611	NA,-0.034654	NA,0.0160932	NA,1.50455	0.00108829	0.00186031
2	rs10860448	99895594	A,A	G,G	0.974155,0.923611	-0.0277258,-0.0361444	0.0124606,0.0160932	1.58377,1.60716	0.00107843	0.00175904
2	rs4762213	99178368	C,C	T,T	0.648111,0.881944	0.00319289,-0.0348631	0.00414011,0.0132476	0.355971,2.07072	0.00107526	0.00230083
2	rs74756542	99909859	C,C	T,T	0.975149,0.921627	-0.0261013,-0.0380259	0.0127009,0.0159053	1.39934,1.77435	0.0010658	0.00171879
2	rs79309513	99910926	G,G	A,A	0.975149,0.920635	-0.0270805,-0.0368017	0.0127009,0.0158141	1.48159,1.69989	0.00106385	0.00172564
2	rs74240134	99878399	C,C	T,T	0.975149,0.923611	-0.0262012,-0.0382689	0.0127009,0.0160932	1.40763,1.75922	0.00105681	0.00170752
2	rs11109595	99163271	C,C	T,T	0.437376,0.239087	0.00620656,0.0252256	0.00398568,0.0100221	0.922922,1.92681	0.00104844	0.00232022
2	rs80266151	99310460	G,NA	C,NA	0.983101,NA	0.037819,NA	0.0153396,NA	1.86377,NA	0.00104686	0.00219787
2	rs116936089	99257741	C,NA	T,NA	0.982107,NA	-0.0351019,NA	0.014915,NA	1.7305,NA	0.00104452	0.00220014
2	rs76593744	99917928	G,G	A,A	0.975149,0.921627	-0.0258209,-0.0381388	0.0127009,0.0159053	1.37621,1.78276	0.0010441	0.00168346
2	rs75714820	99918022	G,G	A,A	0.975149,0.921627	-0.0257724,-0.0381388	0.0127009,0.0159053	1.37223,1.78276	0.00103794	0.00167365
2	rs809795	99971897	C,C	T,T	0.82505,0.900794	-0.000749536,-0.0418024	0.00520406,0.0142995	0.0528224,2.46056	0.0010196	0.00163404
2	rs182951511	99114519	NA,A	NA,G	NA,0.956349	NA,-0.0396998	NA,0.0209218	NA,1.23839	0.00101869	0.00216512
2	rs12322441	99883079	G,G	A,A	0.975149,0.923611	-0.0258811,-0.0381297	0.0127009,0.0160932	1.38116,1.74905	0.000998716	0.00161582
2	rs12320128	99885461	C,C	T,T	0.975149,0.923611	-0.0266395,-0.037219	0.0127009,0.0160932	1.44427,1.68322	0.000984676	0.00159962
2	rs142696848	99293241	T,T	G,G	0.992048,0.988095	0.0604229,0.0285821	0.0222601,0.0394133	2.17786,0.329442	0.000982129	0.00206629
2	rs146838552	99184987	NA,A	NA,G	NA,0.975198	NA,0.0504116	NA,0.0274863	NA,1.17623	0.000981691	0.00212754
2	rs10492277	99197003	T,T	C,C	0.664016,0.882937	-0.000449874,-0.0380751	0.00418592,0.0132962	0.0388573,2.37793	0.000979038	0.00210112
2	rs10492279	99163022	G,G	C,C	0.43837,0.240079	0.0061591,0.025019	0.00398468,0.0100079	0.913004,1.90582	0.000970539	0.00214773
2	rs12311258	99884742	A,A	C,C	0.975149,0.923611	-0.0264859,-0.0372499	0.0127009,0.0160932	1.43137,1.68544	0.000969194	0.00157459
2	rs12581042	99897136	T,T	A,A	0.975149,0.923611	-0.0270875,-0.0364131	0.0127009,0.0160932	1.48219,1.62602	0.000949502	0.00154867
2	rs76167318	99887415	C,C	T,T	0.975149,0.923611	-0.0269946,-0.036511	0.0127009,0.0160932	1.47429,1.63291	0.000948784	0.00154685
2	rs79580899	99895235	T,T	C,C	0.975149,0.923611	-0.0271804,-0.0362963	0.0127009,0.0160932	1.49011,1.6178	0.000948228	0.00154743
2	rs4762209	98981585	G,G	C,C	0.445328,0.326389	-0.00132413,0.0252106	0.00397815,0.00911656	0.131211,2.24519	0.000946906	0.0020883
2	rs148678454	99837570	T,NA	C,NA	0.970179,NA	0.0191779,NA	0.0116239,NA	1.00449,NA	0.000944388	0.00196812
2	rs77587818	99893549	C,C	T,T	0.975149,0.923611	-0.0270433,-0.0363838	0.0127009,0.0160932	1.47842,1.62395	0.00094087	0.00153498
2	rs73149022	99147045	G,NA	C,NA	0.894632,NA	0.0110375,NA	0.00643966,NA	1.06282,NA	0.00093944	0.00198337
2	rs116132164	99884741	T,T	C,C	0.975149,0.923611	-0.0263838,-0.037063	0.0127009,0.0160932	1.42283,1.67207	0.000935934	0.00152249
2	rs117473368	99880144	A,NA	T,NA	0.989066,NA	0.0441009,NA	0.0190121,NA	1.6912,NA	0.000930808	0.00194854
2	rs10860368	99181424	A,A	G,G	0.657058,0.883929	0.000448086,-0.0372858	0.00416512,0.0133454	0.0388978,2.28336	0.000930419	0.00198743
2	rs11109878	99897088	A,A	G,G	0.974155,0.916667	-0.0282012,-0.0328614	0.0124606,0.0154664	1.62669,1.47351	0.000925627	0.00153911
2	rs10860369	99182822	C,C	T,T	0.533797,0.878968	0.00184584,-0.0361161	0.00396336,0.0131059	0.192863,2.23237	0.00092149	0.00196829
2	rs73384492	98981373	G,G	A,A	0.826044,0.858135	0.00353871,-0.032453	0.00521577,0.0122515	0.303227,2.09285	0.000921384	0.00201321
2	rs190624207	99101970	NA,A	NA,G	NA,0.943452	NA,-0.0351668	NA,0.018507	NA,1.24103	0.000920043	0.00197779
2	rs35190944	99978054	G,NA	A,NA	0.987078,NA	-0.0352686,NA	0.0175062,NA	1.35712,NA	0.000915935	0.00185323
2	rs61932059	99140916	A,NA	G,NA	0.992048,NA	0.044464,NA	0.0222601,NA	1.33939,NA	0.000911167	0.00192115
2	rs11109603	99176840	A,A	C,C	0.647117,0.87996	0.00364399,-0.0326819	0.00413745,0.0131525	0.421977,1.88736	0.000910662	0.00194512
2	rs61932022	98991273	C,NA	T,NA	0.978131,NA	-0.0273594,NA	0.0135185,NA	1.36667,NA	0.000892506	0.00189118
2	rs111604160	98980788	G,G	A,A	0.822068,0.859127	0.00295427,-0.0323596	0.00516962,0.0122874	0.245894,2.07317	0.000883631	0.00193662
2	rs150895798	99587827	NA,G	NA,C	NA,0.970238	NA,-0.0447786	NA,0.0251555	NA,1.12457	0.00083532	0.00178148
2	rs115802163	99144737	A,NA	G,NA	0.993042,NA	0.0462648,NA	0.0237851,NA	1.286,NA	0.000823179	0.00173216
2	rs117359677	99368952	A,NA	C,NA	0.951292,NA	0.0048383,NA	0.00918509,NA	0.223035,NA	0.000820542	0.00177635
2	rs111479953	98985820	G,G	A,A	0.827038,0.858135	0.00265869,-0.0321313	0.00522759,0.0122515	0.21393,2.05924	0.000813034	0.00177642
2	rs12309594	99163666	G,G	C,C	0.513917,0.24504	0.00516768,0.0241131	0.00395583,0.00993854	0.717977,1.81653	0.000804213	0.0017769
2	rs2288738	99045192	NA,A	NA,G	NA,0.981151	NA,0.0517002	NA,0.0314332	NA,0.99992	0.00080001	0.00167894
2	rs2239700	98988786	G,G	T,T	0.972167,0.818452	0.0252182,0.024354	0.0120196,0.0110895	1.44494,1.55157	0.000799505	0.00173345
2	rs9668110	99011291	A,A	G,G	0.728628,0.835317	0.0046764,-0.0279894	0.00444635,0.0115253	0.533252,1.81928	0.000797837	0.00173905
2	rs111964769	99334785	C,NA	T,NA	0.969185,NA	0.00906408,NA	0.0114407,NA	0.368346,NA	0.000795035	0.0017331
2	rs113472471	99371761	C,NA	A,NA	0.950298,NA	0.00417694,NA	0.00909753,NA	0.189672,NA	0.000791675	0.00171219
2	rs11109613	99201225	T,T	G,G	0.666004,0.882937	0.000180341,-0.0365645	0.00419209,0.0132962	0.015164,2.22477	0.000791459	0.00169063
2	rs117965043	99974744	G,NA	A,NA	0.991054,NA	0.0442993,NA	0.0209976,NA	1.45741,NA	0.000790661	0.00166027
2	rs180969783	99341341	C,NA	T,NA	0.970179,NA	0.00961869,NA	0.0116239,NA	0.389385,NA	0.000785815	0.00171142
2	rs4277163	98999111	T,T	C,C	0.72664,0.832341	0.0043886,-0.0279002	0.00443621,0.011443	0.491427,1.83088	0.00078187	0.00170058
2	rs118067187	99284071	NA,G	NA,C	NA,0.987103	NA,-0.0646843	NA,0.0378862	NA,1.0567	0.000780044	0.00164936
2	rs139755745	99001561	A,A	G,G	0.72664,0.831349	0.0041624,-0.0281981	0.00443621,0.0114161	0.458294,1.86934	0.0007693	0.00167447
2	rs11109545	99001794	T,T	C,C	0.824056,0.857143	0.00487025,-0.0307357	0.00519247,0.0122159	0.458081,1.92562	0.000768239	0.00167262
2	rs116223890	99144738	A,NA	C,NA	0.993042,NA	0.0452576,NA	0.0237851,NA	1.24358,NA	0.000758939	0.00159697
2	rs61932057	99124909	C,NA	G,NA	0.971173,NA	0.0231577,NA	0.0118166,NA	1.30083,NA	0.000757439	0.00159964
2	rs78110477	99265151	T,T	C,C	0.956262,0.996032	0.0234781,-0.0339932	0.00966771,0.0679934	1.81927,0.209637	0.000749034	0.00157543
2	rs140352209	99129197	C,NA	T,NA	0.971173,NA	0.0230127,NA	0.0118166,NA	1.2884,NA	0.000740059	0.0015629
2	rs117849599	99260182	A,NA	G,NA	0.983101,NA	-0.0343474,NA	0.0153396,NA	1.5995,NA	0.000724171	0.00152482
2	rs113920968	99002085	C,C	A,A	0.973161,0.818452	0.0271012,0.0233297	0.0122339,0.0110895	1.57281,1.45102	0.000712678	0.00154411
2	rs141095741	99615843	NA,G	NA,T	NA,0.978175	NA,0.0471567	NA,0.0292559	NA,0.970654	0.000699501	0.00145319
2	rs60236753	99666274	NA,A	NA,G	NA,0.982143	NA,-0.0543485	NA,0.0322783	NA,1.03513	0.000695708	0.00147067
2	rs112972638	99004013	C,C	G,G	0.823062,0.857143	0.00401263,-0.0306061	0.00518099,0.0122159	0.357891,1.91256	0.000686093	0.00149365
2	rs12307366	99852556	T,NA	C,NA	0.986084,NA	-0.0329208,NA	0.0168779,NA	1.29147,NA	0.000676143	0.00141913
2	rs77608491	99130059	C,C	G,G	0.986084,0.891865	0.00375522,-0.0347978	0.0168779,0.0137648	0.0841099,1.94041	0.00066983	0.00148242
2	rs6538885	99178340	A,A	T,T	0.659046,0.881944	0.000538509,-0.0352938	0.00417094,0.0132476	0.0470765,2.11248	0.000667778	0.00142709
2	rs11109602	99175649	C,C	G,G	0.648111,0.881944	0.00319289,-0.0316046	0.00414011,0.0132476	0.355971,1.76833	0.000660032	0.0014162
2	rs10777944	99158757	A,A	C,C	0.521869,0.411706	0.00427841,0.0186612	0.00395809,0.00868585	0.553263,1.49925	0.000659415	0.00142923
2	rs28372744	98987445	A,A	G,G	0.961233,0.821429	0.015905,0.0259239	0.0102422,0.0111612	0.919199,1.69471	0.0006574	0.00142673
2	rs144031679	99838635	NA,A	NA,G	NA,0.968254	NA,-0.0396595	NA,0.0243817	NA,0.983718	0.000651523	0.00138215
2	rs76683382	99000371	C,C	T,T	0.973161,0.818452	0.0259942,0.023585	0.0122339,0.0110895	1.47359,1.47577	0.000651025	0.00141077
2	rs117547797	99228116	NA,G	NA,A	NA,0.957341	NA,0.0349407	NA,0.0211527	NA,1.00626	0.000650212	0.00134922
2	rs918307	99165990	C,C	T,T	0.550696,0.374008	0.00645983,0.018108	0.00397478,0.00883443	0.982469,1.3937	0.00064797	0.00138803
2	rs75010674	99167649	NA,T	NA,C	NA,0.972222	NA,-0.0420439	NA,0.0260119	NA,0.974606	0.0006465	0.00136285
2	rs79625667	98989918	T,T	A,A	0.972167,0.818452	0.0250607,0.0231657	0.0120196,0.0110895	1.43098,1.43523	0.000642403	0.00139082
2	rs11611528	99158501	C,C	T,T	0.520875,0.40377	0.00418621,0.0188678	0.00395775,0.00871223	0.537332,1.51803	0.000636641	0.00137757
2	rs118050391	99390974	C,NA	A,NA	0.951292,NA	0.00343588,NA	0.00918509,NA	0.149751,NA	0.000634082	0.00136704
2	rs182823945	99002155	T,T	C,C	0.973161,0.818452	0.0261088,0.0233236	0.0122339,0.0110895	1.48371,1.45043	0.000631823	0.00136875
2	rs12579669	98990289	A,A	C,C	0.972167,0.815476	0.0264403,0.0218369	0.0120196,0.0110197	1.5556,1.32311	0.000621467	0.00134433
2	rs201378	99269118	C,C	A,A	0.635189,0.862103	-0.0109096,-0.00691794	0.00410728,0.0123978	2.10219,0.238939	0.000619993	0.00129336
2	rs77049708	99317397	A,NA	G,NA	0.978131,NA	-0.0234036,NA	0.0135185,NA	1.07877,NA	0.000619969	0.0013102
2	rs76030290	99001464	T,T	C,C	0.973161,0.818452	0.0261603,0.0231657	0.0122339,0.0110895	1.48827,1.43523	0.000619396	0.00134158
2	rs76694308	99000486	A,A	C,C	0.973161,0.818452	0.0262692,0.0230623	0.0122339,0.0110895	1.49794,1.42531	0.000616894	0.00133601
2	rs12229507	99163194	A,A	G,G	0.537773,0.270833	0.00436979,0.0234424	0.00396563,0.0096192	0.567836,1.82951	0.000616697	0.00136186
2	rs74807956	99844506	NA,C	NA,T	NA,0.87004	NA,0.0194303	NA,0.0127124	NA,0.898249	0.000614149	0.00126509
2	rs79708350	98996942	A,A	G,G	0.973161,0.818452	0.0262176,0.0230623	0.0122339,0.0110895	1.49336,1.42531	0.000613152	0.0013279
2	rs12579609	98997056	G,G	A,A	0.973161,0.818452	0.0262176,0.0230134	0.0122339,0.0110895	1.49336,1.42063	0.000608289	0.00131729
2	rs117713007	99617425	NA,C	NA,T	NA,0.981151	NA,0.0470242	NA,0.0314332	NA,0.870784	0.000606526	0.00131449
2	rs74705586	99005594	T,T	C,C	0.973161,0.818452	0.0256678,0.0233844	0.0122339,0.0110895	1.44494,1.4563	0.000606453	0.00131381
2	rs143613918	99663635	NA,A	NA,C	NA,0.963294	NA,0.0334406	NA,0.0227328	NA,0.849906	0.000601308	0.00125856
2	rs12582812	99004560	A,A	G,G	0.973161,0.818452	0.0256678,0.0233297	0.0122339,0.0110895	1.44494,1.45102	0.000601005	0.00130192
2	rs74509116	99001375	G,G	A,A	0.973161,0.818452	0.0261088,0.0230134	0.0122339,0.0110895	1.48371,1.42063	0.00060056	0.00130053
2	rs75183839	99454407	NA,C	NA,T	NA,0.957341	NA,-0.0337328	NA,0.0211527	NA,0.955565	0.00059491	0.00126642
2	rs34201862	99013277	A,A	C,C	0.973161,0.815476	0.0264777,0.0225065	0.0122339,0.0110197	1.51653,1.38601	0.00058274	0.00126003
2	rs138598076	99884955	NA,C	NA,T	NA,0.954365	NA,0.032201	NA,0.0204832	NA,0.93579	0.000577551	0.00118465
2	rs113922958	99266055	A,NA	G,NA	0.994036,NA	-0.0403991,NA	0.0256781,NA	0.93685,NA	0.000574877	0.00121091
2	rs75747114	99283472	C,C	T,T	0.966203,0.864087	-0.0263428,-0.003339	0.0109412,0.0124737	1.7944,0.102955	0.000571663	0.0011923
2	rs78980509	99137338	T,T	C,C	0.985089,0.891865	0.00463494,-0.0338611	0.0163138,0.0137648	0.109956,1.85715	0.000570116	0.00125829
2	rs117376610	99339855	A,NA	C,NA	0.979125,NA	0.0338863,NA	0.0138296,NA	1.84543,NA	0.000569777	0.00122885
2	rs4636718	99157917	A,A	G,G	0.519881,0.407738	0.00413997,0.0180957	0.00395743,0.00869873	0.529438,1.42596	0.000566046	0.0012236
2	rs79586556	99595367	NA,A	NA,G	NA,0.980159	NA,-0.0468357	NA,0.0306528	NA,0.897818	0.00056587	0.00119745
2	rs74880444	99000854	A,A	C,C	0.973161,0.818452	0.0262176,0.0225456	0.0122339,0.0110895	1.49336,1.37627	0.000564246	0.00122122
2	rs12297743	99278786	C,C	T,T	0.966203,0.867063	-0.0266305,-0.005314	0.0109412,0.0125908	1.82582,0.171994	0.000564207	0.00117467
2	rs151037312	99345049	NA,T	NA,C	NA,0.980159	NA,0.0451911	NA,0.0306528	NA,0.852623	0.000563909	0.00118644
2	rs113126838	98999398	C,C	A,A	0.973161,0.818452	0.0256678,0.02291	0.0122339,0.0110895	1.44494,1.41077	0.000561215	0.00121511
2	rs117864460	99167278	A,NA	G,NA	0.972167,NA	0.0139334,NA	0.0120196,NA	0.608422,NA	0.000558467	0.00118326
2	rs73139165	99264730	C,NA	T,NA	0.945328,NA	-0.0137487,NA	0.00869693,NA	0.943444,NA	0.00054746	0.00114804
2	rs76207229	99001364	T,T	C,C	0.973161,0.818452	0.0259942,0.0224402	0.0122339,0.0110895	1.47359,1.36638	0.000540571	0.00116979
2	rs113286495	99840087	A,A	G,G	0.978131,0.998016	0.0372472,0.0039452	0.0135185,0.0960615	2.23179,0.0144656	0.000537383	0.00112104
2	rs61933564	99151576	G,NA	A,NA	0.991054,NA	0.0375937,NA	0.0209976,NA	1.13435,NA	0.000536834	0.00112941
2	rs75950783	99512696	NA,A	NA,G	NA,0.97619	NA,-0.0434048	NA,0.0280389	NA,0.915004	0.0005333	0.00112255
2	rs146702403	99293734	NA,A	NA,G	NA,0.994048	NA,-0.0823009	NA,0.0555718	NA,0.858202	0.00053123	0.00112663
2	rs117805903	99649080	NA,A	NA,T	NA,0.980159	NA,0.0429389	NA,0.0306528	NA,0.79245	0.000524916	0.00113236
2	rs142931423	99498475	NA,A	NA,G	NA,0.980159	NA,-0.0446552	NA,0.0306528	NA,0.838125	0.000524299	0.00110866
2	rs529486	99539881	T,NA	C,NA	0.249503,NA	0.0240443,NA	0.00456906,NA	6.84716,NA	0.000522371	0.00890454
2	rs117962329	99040483	NA,A	NA,T	NA,0.975198	NA,-0.039414	NA,0.0274863	NA,0.819339	0.000510819	0.00109047
2	rs78305719	99011663	G,G	A,A	0.973161,0.815476	0.0253416,0.022249	0.0122339,0.0110197	1.41659,1.36165	0.000501316	0.00108591
2	rs664481	99559527	A,NA	G,NA	0.243539,NA	0.0240498,NA	0.0046064,NA	6.74954,NA	0.000496803	0.00737056
2	rs693374	99560662	T,NA	C,NA	0.251491,NA	0.0235745,NA	0.00455701,NA	6.63814,NA	0.000496648	0.00613741
2	rs76068459	99287937	NA,T	NA,C	NA,0.958333	NA,-0.0299326	NA,0.0213919	NA,0.791187	0.000495042	0.00105141
2	rs638177	99542008	T,NA	C,NA	0.249503,NA	0.0238663,NA	0.00456906,NA	6.75546,NA	0.000489332	0.00744146
2	rs141735706	99121563	C,C	A,A	0.986084,0.891865	0.00446786,-0.032732	0.0168779,0.0137648	0.101699,1.75922	0.000487243	0.00107494
2	rs117099777	99609498	T,NA	G,NA	0.959245,NA	0.00915286,NA	0.00999958,NA	0.443671,NA	0.000486864	0.00102687
2	rs118025794	99778742	T,NA	C,NA	0.99006,NA	-0.0306081,NA	0.01993,NA	0.904505,NA	0.000483677	0.00101874
2	rs1867238	99527778	G,NA	T,NA	0.246521,NA	0.0239157,NA	0.00458751,NA	6.73145,NA	0.000477499	0.00709118
2	rs1319891	99529081	G,NA	C,NA	0.247515,NA	0.0238834,NA	0.00458131,NA	6.73145,NA	0.000475844	0.00706724
2	rs513022	99562662	T,NA	C,NA	0.243539,NA	0.0239189,NA	0.0046064,NA	6.68306,NA	0.000473988	0.00648215
2	rs11109542	98997803	A,A	G,G	0.972167,0.818452	0.0236031,0.0232746	0.0120196,0.0110895	1.30485,1.4457	0.000473313	0.00102483
2	rs149780761	99759955	NA,C	NA,A	NA,0.985119	NA,0.0471473	NA,0.0353055	NA,0.740543	0.000472719	0.000993819
2	rs80128349	99151192	T,NA	C,NA	0.947316,NA	0.0149828,NA	0.0088502,NA	1.04351,NA	0.000470703	0.00100327
2	rs118102252	99976281	C,NA	T,NA	0.991054,NA	-0.0316788,NA	0.0209976,NA	0.881476,NA	0.000469325	0.000986972
2	rs10860376	99266095	C,C	T,T	0.899602,0.926587	0.0144658,-0.0021279	0.00657888,0.0163898	1.55454,0.0473526	0.000468481	0.000986975
2	rs61577963	99169893	C,C	T,T	0.960239,0.875992	0.0243214,0.0167041	0.0101186,0.0129696	1.78961,0.703845	0.000467921	0.000996287
2	rs1688644	99561982	T,NA	G,NA	0.243539,NA	0.0238721,NA	0.0046064,NA	6.6594,NA	0.000466187	0.0061945
2	rs140918640	99879378	NA,T	NA,A	NA,0.967262	NA,0.0313052	NA,0.0240217	NA,0.715556	0.000460876	0.000956088
2	rs581717	99545400	C,NA	A,NA	0.242545,NA	0.0238631,NA	0.0046128,NA	6.63814,NA	0.000460789	0.00596771
2	rs10735364	99532287	G,NA	A,NA	0.246521,NA	0.0237841,NA	0.00458751,NA	6.66445,NA	0.00046052	0.00629898
2	rs61933563	99151389	A,NA	G,NA	0.99006,NA	0.0353247,NA	0.01993,NA	1.11735,NA	0.000448848	0.00094555
2	rs61933568	99160014	G,NA	A,NA	0.991054,NA	0.0352183,NA	0.0209976,NA	1.02923,NA	0.00044505	0.000936263
2	rs2888396	99515872	NA,C	NA,T	NA,0.946429	NA,0.0285021	NA,0.0189842	NA,0.87529	0.000444348	0.000958387
2	rs10492270	99273975	T,T	C,C	0.966203,0.871032	-0.0255293,-0.00484955	0.0109412,0.012754	1.70705,0.15257	0.000442023	0.00092041
2	rs56339660	99408961	G,NA	A,NA	0.817097,NA	-0.0205023,NA	0.00511437,NA	4.21441,NA	0.000440818	0.000951753
2	rs660884	99553808	A,NA	C,NA	0.242545,NA	0.0236853,NA	0.0046128,NA	6.54881,NA	0.000439394	0.00501995
2	rs117331891	99602996	NA,T	NA,C	NA,0.979167	NA,0.0437653	NA,0.0299292	NA,0.842661	0.000438909	0.000916424
2	rs619826	99562685	T,NA	C,NA	0.243539,NA	0.0236945,NA	0.0046064,NA	6.56991,NA	0.0004381	0.00522555
2	rs569685	99564186	T,NA	G,NA	0.243539,NA	0.0236945,NA	0.0046064,NA	6.56991,NA	0.0004381	0.00522555
2	rs2372716	99573426	T,NA	C,NA	0.238569,NA	0.0232411,NA	0.00463892,NA	6.26419,NA	0.000438088	0.00312342
2	rs10777945	99171274	G,G	C,C	0.498012,0.850198	-0.00121163,-0.0301598	0.00395433,0.011978	0.119589,1.92795	0.000433519	0.000930013
2	rs139458246	99408051	G,NA	A,NA	0.966203,NA	-0.0103394,NA	0.0109412,NA	0.462606,NA	0.000433358	0.000910466
2	rs2372723	99510611	NA,T	NA,C	NA,0.947421	NA,0.0284532	NA,0.0191524	NA,0.862077	0.000431795	0.000928812
2	rs75142458	99290046	C,C	T,T	0.963221,0.863095	-0.0248686,0.0021381	0.0105045,0.0124355	1.74685,0.0637432	0.00042791	0.000890728
2	rs183646776	98997944	NA,T	NA,C	NA,0.940476	NA,0.0231774	NA,0.0180669	NA,0.699972	0.000423748	0.000879623
2	rs190246430	99373036	T,NA	C,NA	0.967197,NA	-0.0107584,NA	0.0111,NA	0.478295,NA	0.000423398	0.000889456
2	rs11109756	99577608	NA,T	NA,C	NA,0.750992	NA,-0.0141383	NA,0.00988505	NA,0.816333	0.000422929	0.000900103
2	rs12371097	99029299	G,G	A,A	0.804175,0.850198	-0.000737529,-0.0275975	0.0049823,0.011978	0.0543742,1.67322	0.000422256	0.000923993
2	rs71440824	99337033	T,NA	C,NA	0.980119,NA	-0.018217,NA	0.0141639,NA	0.702478,NA	0.000421811	0.000886467
2	rs2638571	99572385	A,NA	G,NA	0.237575,NA	0.023138,NA	0.00464559,NA	6.19809,NA	0.00042072	0.00278967
2	rs2372722	99510490	NA,A	NA,G	NA,0.948413	NA,0.0283288	NA,0.0193256	NA,0.845624	0.000420694	0.000905304
2	rs56185340	99465424	NA,C	NA,T	NA,0.946429	NA,0.0280654	NA,0.0189842	NA,0.856008	0.000418432	0.000900091
2	rs76579701	99511950	NA,T	NA,C	NA,0.949405	NA,0.0284686	NA,0.019504	NA,0.840459	0.000415416	0.000891512
2	rs4564386	99023846	A,A	G,G	0.803181,0.85119	-0.000874011,-0.027541	0.00497278,0.0120109	0.0652576,1.6606	0.000413922	0.000904489
2	rs9888343	99515454	NA,G	NA,C	NA,0.948413	NA,0.0280536	NA,0.0193256	NA,0.833849	0.000412821	0.000885168
2	rs73140487	98979678	T,T	C,C	0.893638,0.988095	-0.0109645,-0.00616457	0.00641306,0.0394133	1.0589,0.0576391	0.000409332	0.000872023
2	rs118058646	99538346	NA,G	NA,A	NA,0.970238	NA,-0.0318086	NA,0.0251555	NA,0.686008	0.000407969	0.000860524
2	rs9888339	99515085	NA,A	NA,G	NA,0.949405	NA,0.0281079	NA,0.019504	NA,0.825227	0.000406724	0.000872591
2	rs17029077	99507730	NA,C	NA,G	NA,0.948413	NA,0.0276574	NA,0.0193256	NA,0.817035	0.000403307	0.000864485
2	rs139064369	99410995	A,NA	G,NA	0.977137,NA	0.0314733,NA	0.0132281,NA	1.76079,NA	0.000402294	0.000857788
2	rs150427849	99866221	C,NA	G,NA	0.976143,NA	-0.0261498,NA	0.0129561,NA	1.36094,NA	0.000400899	0.000807913
2	rs61933569	99164234	G,NA	C,NA	0.991054,NA	0.0338188,NA	0.0209976,NA	0.969541,NA	0.000400824	0.000843195
2	rs10745846	99577750	T,NA	A,NA	0.238569,NA	0.0229733,NA	0.00463892,NA	6.13463,NA	0.000400247	0.00251101
2	rs11836862	99400532	G,NA	T,NA	0.814115,NA	-0.0199738,NA	0.00508247,NA	4.07074,NA	0.000400056	0.000860432
2	rs117778293	99350387	A,NA	T,NA	0.972167,NA	0.0104879,NA	0.0120196,NA	0.416916,NA	0.000398152	0.000839391
2	rs117984531	99954902	A,NA	G,NA	0.977137,NA	0.0262182,NA	0.0132281,NA	1.32351,NA	0.000397635	0.000830254
2	rs80114625	99514825	NA,C	NA,G	NA,0.949405	NA,0.0277045	NA,0.019504	NA,0.808338	0.000397364	0.000852217
2	rs144310863	99855554	A,NA	G,NA	0.976143,NA	-0.0260524,NA	0.0129561,NA	1.35316,NA	0.000396303	0.000798808
2	rs113301127	99397896	T,NA	G,NA	0.969185,NA	0.00873682,NA	0.0114407,NA	0.351571,NA	0.000395896	0.000834765
2	rs76370671	99062870	NA,G	NA,A	NA,0.940476	NA,0.0221698	NA,0.0180669	NA,0.657996	0.000395547	0.000821066
2	rs75247162	99514548	NA,T	NA,C	NA,0.949405	NA,0.0276023	NA,0.019504	NA,0.804086	0.000395053	0.000847186
2	rs73149040	99170843	C,NA	T,NA	0.967197,NA	0.0117932,NA	0.0111,NA	0.54056,NA	0.000394249	0.000834474
2	rs61933567	99158886	T,NA	C,NA	0.991054,NA	0.0334858,NA	0.0209976,NA	0.955584,NA	0.000391214	0.000822971
2	rs79683551	99032978	G,G	C,C	0.969185,0.848214	0.00455234,-0.02664	0.0114407,0.0119134	0.160711,1.59616	0.000391182	0.000856193
2	rs113257296	99424025	T,NA	C,NA	0.982107,NA	-0.021499,NA	0.014915,NA	0.825468,NA	0.000391025	0.000824056
2	rs56687065	99514057	NA,T	NA,C	NA,0.949405	NA,0.0274159	NA,0.019504	NA,0.796354	0.000390895	0.000838137
2	rs1317399	99506415	NA,A	NA,T	NA,0.948413	NA,0.0271102	NA,0.0193256	NA,0.794057	0.000390768	0.000837229
2	rs181436115	99180995	NA,G	NA,A	NA,0.986111	NA,-0.044984	NA,0.0365264	NA,0.661309	0.000389919	0.000820812
2	rs141394438	99865898	G,NA	A,NA	0.976143,NA	-0.0259126,NA	0.0129561,NA	1.34201,NA	0.000389832	0.000785988
2	rs144468313	99707598	NA,A	NA,G	NA,0.972222	NA,0.0312775	NA,0.0260119	NA,0.639792	0.00038914	0.000817011
2	rs9888384	99515269	NA,C	NA,T	NA,0.948413	NA,0.0269931	NA,0.0193256	NA,0.789181	0.000388175	0.000831592
2	rs74588504	99033660	C,C	A,A	0.969185,0.850198	0.00444365,-0.0268275	0.0114407,0.011978	0.156321,1.60018	0.000388105	0.000848404
2	rs78872374	99502868	G,NA	C,NA	0.982107,NA	0.0293387,NA	0.014915,NA	1.30824,NA	0.000387255	0.000807492
2	rs79546802	99218072	T,NA	G,NA	0.919483,NA	0.0132744,NA	0.00726648,NA	1.16922,NA	0.000387076	0.000809712
2	rs2452266	99577143	C,NA	T,NA	0.237575,NA	0.0228699,NA	0.00464559,NA	6.06928,NA	0.00038494	0.00225602
2	rs142815912	99699487	NA,C	NA,G	NA,0.968254	NA,0.0313767	NA,0.0243817	NA,0.703049	0.000384393	0.000815778
2	rs116891122	99542323	NA,T	NA,G	NA,0.974206	NA,-0.0330138	NA,0.0269663	NA,0.655895	0.000383761	0.000807928
2	rs151002890	99553459	NA,T	NA,C	NA,0.982143	NA,0.0423413	NA,0.0322783	NA,0.722157	0.000381192	0.000797644
2	rs146363911	99894980	G,NA	T,NA	0.975149,NA	-0.0251687,NA	0.0127009,NA	1.32314,NA	0.000380956	0.000767185
2	rs2712639	99579553	C,NA	T,NA	0.237575,NA	0.0228276,NA	0.00464559,NA	6.04908,NA	0.000379689	0.00218387
2	rs143656997	99704835	C,NA	T,NA	0.989066,NA	-0.0250216,NA	0.0190121,NA	0.725511,NA	0.000378153	0.000795451
2	rs11109652	99281591	A,A	G,G	0.971173,0.881944	-0.0288657,-0.000567809	0.0118166,0.0132476	1.83645,0.0151073	0.000377891	0.000787164
2	rs150843635	99021459	A,A	G,G	0.969185,0.850198	0.00483293,-0.0265247	0.0114407,0.011978	0.172172,1.57191	0.000375395	0.00082031
2	rs149496647	99014858	C,C	T,T	0.989066,0.94246	0.027885,0.037293	0.0190121,0.0183564	0.846313,1.37475	0.000373399	0.000803257
2	rs140234194	99865262	G,NA	T,NA	0.976143,NA	-0.0255319,NA	0.0129561,NA	1.3119,NA	0.000372958	0.000752551
2	rs7307197	99504665	NA,A	NA,C	NA,0.949405	NA,0.026567	NA,0.019504	NA,0.761563	0.0003729	0.000798975
2	rs113499825	99162339	C,C	G,G	0.925447,0.988095	-0.0130505,-0.0186509	0.00752717,0.0394133	1.08115,0.196501	0.000371136	0.000782346
2	rs4762549	99487219	NA,A	NA,C	NA,0.945437	NA,0.0257815	NA,0.0188207	NA,0.767678	0.000370968	0.000795351
2	rs77097750	99473981	NA,C	NA,T	NA,0.939484	NA,0.0246234	NA,0.0179277	NA,0.770572	0.000370517	0.000793727
2	rs4762545	99424987	A,NA	C,NA	0.173956,NA	0.0203218,NA	0.00521577,NA	4.01008,NA	0.000369059	0.000792321
2	rs77976381	99035624	A,A	G,G	0.969185,0.850198	0.00429379,-0.0265675	0.0114407,0.011978	0.150315,1.57588	0.000369	0.000806321
2	rs78279262	99310652	NA,G	NA,A	NA,0.963294	NA,0.0286687	NA,0.0227328	NA,0.68347	0.000368019	0.000789089
2	rs4762220	99487132	NA,C	NA,T	NA,0.944444	NA,0.0253752	NA,0.0186617	NA,0.759678	0.000368004	0.000788342
2	rs553961	99567646	T,NA	A,NA	0.235586,NA	0.0229842,NA	0.00465908,NA	6.09211,NA	0.000365663	0.00230121
2	rs639620	99541693	A,NA	G,NA	0.228628,NA	0.0241168,NA	0.00470807,NA	6.52055,NA	0.000365375	0.00490374
2	rs7957290	99458282	NA,A	NA,G	NA,0.945437	NA,0.0254951	NA,0.0188207	NA,0.755636	0.00036508	0.000782521
2	rs11829920	99483182	NA,A	NA,C	NA,0.945437	NA,0.0254726	NA,0.0188207	NA,0.754692	0.000364624	0.000781528
2	rs7964688	99664693	C,NA	T,NA	0.723658,NA	-0.0210786,NA	0.00442129,NA	5.7293,NA	0.00036391	0.00148288
2	rs117222479	99189795	NA,G	NA,A	NA,0.955357	NA,-0.0226104	NA,0.0206987	NA,0.561177	0.000363493	0.00076496
2	rs17029034	99468674	NA,G	NA,A	NA,0.945437	NA,0.0253519	NA,0.0188207	NA,0.749645	0.000362199	0.000776244
2	rs17041383	99096207	C,C	T,T	0.789264,0.516865	0.00999043,0.000611413	0.00484796,0.00855422	1.40531,0.0254792	0.000360891	0.000759526
2	rs185933906	99698278	NA,T	NA,C	NA,0.990079	NA,0.0504831	NA,0.0431319	NA,0.616498	0.000360807	0.000751255
2	rs35329807	99957328	G,NA	A,NA	0.975149,NA	-0.0237373,NA	0.0127009,NA	1.21022,NA	0.000360519	0.000727637
2	rs61932195	99354078	T,NA	A,NA	0.801193,NA	0.000360434,NA	0.00495399,NA	0.0259491,NA	0.000359713	0.000765662
2	rs76907096	99478005	NA,A	NA,G	NA,0.946429	NA,0.0255325	NA,0.0189842	NA,0.748005	0.000359687	0.00076906
2	rs76370583	99213128	T,T	C,C	0.979125,0.910714	0.018266,0.0304432	0.0138296,0.0149907	0.729158,1.37392	0.000359419	0.000769649
2	rs138111488	99818472	T,NA	A,NA	0.986084,NA	0.0302223,NA	0.0168779,NA	1.1346,NA	0.000359001	0.000751671
2	rs60764062	99464678	NA,T	NA,C	NA,0.947421	NA,0.0257085	NA,0.0191524	NA,0.745946	0.000358519	0.000765098
2	rs17029025	99447942	NA,G	NA,A	NA,0.944444	NA,0.0248165	NA,0.0186617	NA,0.736171	0.000358516	0.000767677
2	rs58018521	99486976	NA,T	NA,C	NA,0.945437	NA,0.0251299	NA,0.0188207	NA,0.740399	0.000357055	0.000762841
2	rs17028671	99163096	NA,G	NA,T	NA,0.867063	NA,0.0149631	NA,0.0125908	NA,0.629542	0.0003567	0.000757172
2	rs7302450	99503461	NA,T	NA,A	NA,0.948413	NA,0.0253499	NA,0.0193256	NA,0.722134	0.000355545	0.000762921
2	rs11837395	99471798	NA,G	NA,T	NA,0.945437	NA,0.0250071	NA,0.0188207	NA,0.735308	0.000355432	0.000761501
2	rs147325020	99819094	NA,G	NA,A	NA,0.970238	NA,0.0279045	NA,0.0251555	NA,0.572985	0.000355313	0.000737944
2	rs7964183	99502690	NA,A	NA,G	NA,0.946429	NA,0.0252788	NA,0.0189842	NA,0.737543	0.00035479	0.000758435
2	rs73386569	99460395	NA,C	NA,T	NA,0.945437	NA,0.0249601	NA,0.0188207	NA,0.733363	0.000354528	0.000759532
2	rs4762218	99472048	NA,C	NA,T	NA,0.945437	NA,0.0249587	NA,0.0188207	NA,0.733308	0.000354502	0.000759476
2	rs74619561	99039183	A,A	G,G	0.969185,0.850198	0.0047398,-0.0261942	0.0114407,0.011978	0.168347,1.54132	0.000353706	0.000772539
2	rs7303547	99460915	NA,G	NA,A	NA,0.945437	NA,0.0248732	NA,0.0188207	NA,0.729776	0.000352869	0.000755918
2	rs7966393	99499209	NA,G	NA,T	NA,0.944444	NA,0.0246109	NA,0.0186617	NA,0.727603	0.000352759	0.00075517
2	rs11109706	99427328	NA,A	NA,G	NA,0.900794	NA,0.014691	NA,0.0142995	NA,0.516781	0.000352273	0.000745547
2	rs61185289	99517650	NA,T	NA,C	NA,0.952381	NA,0.0256648	NA,0.0200728	NA,0.696711	0.000351762	0.000756114
2	rs12580376	98983054	C,C	T,T	0.942346,0.820437	0.0028262,0.0261431	0.00848241,0.0111371	0.131358,1.72341	0.000350917	0.000759158
2	rs7302333	99503387	NA,G	NA,A	NA,0.948413	NA,0.0250861	NA,0.0193256	NA,0.711615	0.000350653	0.000752233
2	rs113090685	99207698	G,G	A,A	0.979125,0.909722	0.0167874,0.0308099	0.0138296,0.0149162	0.648213,1.41036	0.000349658	0.000748859
2	rs142503092	99615179	NA,C	NA,T	NA,0.981151	NA,0.0390331	NA,0.0314332	NA,0.66894	0.000349523	0.000730933
2	rs147349953	99916301	A,NA	G,NA	0.975149,NA	-0.0244268,NA	0.0127009,NA	1.264,NA	0.000349462	0.00070489
2	rs953257	99691730	NA,G	NA,A	NA,0.926587	NA,-0.0166076	NA,0.0163898	NA,0.507348	0.000349398	0.000737602
2	rs76137613	99402469	NA,A	NA,G	NA,0.97123	NA,0.0318888	NA,0.0255725	NA,0.672847	0.000349246	0.000742611
2	rs60598676	99469604	NA,T	NA,C	NA,0.946429	NA,0.0249698	NA,0.0189842	NA,0.724892	0.000348994	0.00074586
2	rs77258639	99007218	C,NA	T,NA	0.980119,NA	-0.0152058,NA	0.0141639,NA	0.548182,NA	0.000348304	0.00073088
2	rs56060015	99462118	NA,C	NA,T	NA,0.938492	NA,0.0232944	NA,0.0177919	NA,0.720237	0.000348299	0.000746905
2	rs114606531	98979179	NA,C	NA,G	NA,0.96627	NA,-0.0277788	NA,0.023678	NA,0.618491	0.000347683	0.000727965
2	rs12580132	99542431	NA,G	NA,T	NA,0.887897	NA,0.0182535	NA,0.0135492	NA,0.74979	0.00034408	0.000719037
2	rs12315002	99459905	NA,G	NA,A	NA,0.938492	NA,0.0230008	NA,0.0177919	NA,0.707541	0.000342624	0.000734513
2	rs7979926	99499317	NA,T	NA,C	NA,0.944444	NA,0.0240464	NA,0.0186617	NA,0.704307	0.000342244	0.000732291
2	rs148610419	99875835	C,NA	T,NA	0.988072,NA	-0.0294177,NA	0.0182119,NA	0.973693,NA	0.000341967	0.000698959
2	rs73386572	99462742	NA,T	NA,C	NA,0.945437	NA,0.0242217	NA,0.0188207	NA,0.703105	0.000340877	0.000729792
2	rs147756049	99879328	T,NA	C,NA	0.975149,NA	-0.0241898,NA	0.0127009,NA	1.24539,NA	0.000340198	0.000686556
2	rs74859541	99518408	NA,A	NA,G	NA,0.954365	NA,0.0256821	NA,0.0204832	NA,0.677969	0.000340146	0.000729698
2	rs4762553	99490914	NA,C	NA,T	NA,0.945437	NA,0.0241848	NA,0.0188207	NA,0.70161	0.000339531	0.000724867
2	rs7303869	98984651	G,G	A,A	0.942346,0.819444	0.0028262,0.0258785	0.00848241,0.0111132	0.131358,1.70162	0.000339239	0.000733154
2	rs73386592	99476116	NA,T	NA,C	NA,0.946429	NA,0.0244138	NA,0.0189842	NA,0.702369	0.000339009	0.000724196
2	rs35528091	98983701	A,A	G,G	0.942346,0.820437	0.00292263,0.0259343	0.00848241,0.0111371	0.13642,1.70162	0.000338117	0.000731266
2	rs12422546	99208000	C,C	T,T	0.979125,0.910714	0.017807,0.0301687	0.0138296,0.0149907	0.703589,1.3549	0.000337513	0.000722609
2	rs73386586	99473890	NA,G	NA,T	NA,0.946429	NA,0.0242988	NA,0.0189842	NA,0.697748	0.000337013	0.000719864
2	rs146783143	99884708	A,NA	T,NA	0.975149,NA	-0.0241012,NA	0.0127009,NA	1.23846,NA	0.000336827	0.000679882
2	rs7299182	99497363	NA,G	NA,A	NA,0.945437	NA,0.0238883	NA,0.0188207	NA,0.689628	0.000335041	0.00071708
2	rs73139168	99267757	T,NA	G,NA	0.877734,NA	-0.00848479,NA	0.00603539,NA	0.7965,NA	0.000334765	0.000704104
2	rs7960874	99489149	NA,T	NA,C	NA,0.946429	NA,0.0241334	NA,0.0189842	NA,0.691125	0.00033418	0.000713719
2	rs540373074	99846851	G,NA	A,NA	0.973161,NA	-0.0145673,NA	0.0122339,NA	0.631236,NA	0.000334132	0.000704147
2	rs112277644	99027363	C,C	T,T	0.919483,0.815476	0.0089517,0.0217702	0.00726648,0.0110197	0.661583,1.31692	0.000333713	0.000722777
2	rs117912343	99477983	NA,C	NA,T	NA,0.915675	NA,-0.0134194	NA,0.0153834	NA,0.416767	0.000333408	0.000700395
2	rs79758377	99477621	NA,A	NA,G	NA,0.915675	NA,-0.0134194	NA,0.0153834	NA,0.416767	0.000333408	0.000700395
2	rs7294557	99496078	NA,C	NA,A	NA,0.944444	NA,0.0235308	NA,0.0186617	NA,0.683319	0.000333157	0.00071252
2	rs117894982	99126068	NA,T	NA,C	NA,0.965278	NA,-0.0265245	NA,0.0233493	NA,0.591827	0.000332321	0.00070572
2	rs2278361	99043207	G,G	A,A	0.802187,0.850198	-0.00111194,-0.0260167	0.00496334,0.011978	0.0847407,1.52502	0.000332188	0.000725316
2	rs4762558	99496711	G,NA	C,NA	0.232604,NA	0.0240212,NA	0.00467973,NA	6.54495,NA	0.00033208	0.00513018
2	rs4762550	99490053	NA,C	NA,G	NA,0.946429	NA,0.0239264	NA,0.0189842	NA,0.682877	0.000330703	0.000706174
2	rs77755520	99209604	C,C	T,T	0.979125,0.910714	0.0180923,0.0298407	0.0138296,0.0149907	0.719435,1.33233	0.000330053	0.000706497
2	rs57538743	99498135	NA,G	NA,A	NA,0.945437	NA,0.0235638	NA,0.0188207	NA,0.676613	0.000329546	0.000705108
2	rs150903467	99267333	NA,A	NA,G	NA,0.972222	NA,-0.0274318	NA,0.0260119	NA,0.535192	0.000329184	0.000684254
2	rs11109557	99044157	A,A	G,G	0.802187,0.850198	-0.00115821,-0.0259298	0.00496334,0.011978	0.0885829,1.51707	0.000328923	0.00071811
2	rs185848458	99548449	NA,A	NA,C	NA,0.986111	NA,0.0409501	NA,0.0365264	NA,0.5813	0.000328338	0.000696059
2	rs34144325	99044920	T,T	C,C	0.802187,0.850198	-0.00120448,-0.0258885	0.00496334,0.011978	0.0924506,1.5133	0.000328167	0.000716429
2	rs4762552	99490826	NA,A	NA,G	NA,0.945437	NA,0.0235152	NA,0.0188207	NA,0.674675	0.000328094	0.000700082
2	rs76767038	99474902	NA,C	NA,T	NA,0.915675	NA,-0.0131287	NA,0.0153834	NA,0.405143	0.000327454	0.00068789
2	rs11109776	99645318	G,NA	A,NA	0.722664,NA	-0.0208339,NA	0.0044164,NA	5.62183,NA	0.000327446	0.00125369
2	rs74352683	99477222	NA,C	NA,T	NA,0.915675	NA,-0.0131228	NA,0.0153834	NA,0.404908	0.000327335	0.000687641
2	rs60333892	99469836	NA,A	NA,G	NA,0.946429	NA,0.023667	NA,0.0189842	NA,0.672602	0.000326446	0.000696939
2	rs117774279	99876334	A,NA	T,NA	0.975149,NA	-0.0237684,NA	0.0127009,NA	1.21262,NA	0.000324598	0.000655669
2	rs142972143	99029285	NA,T	NA,A	NA,0.992063	NA,0.053399	NA,0.0481747	NA,0.572402	0.000324262	0.000681809
2	rs2372725	99513685	NA,A	NA,G	NA,0.952381	NA,0.0243939	NA,0.0200728	NA,0.649244	0.000324261	0.000694201
2	rs79717443	99209122	A,A	T,T	0.979125,0.912698	0.0183778,0.029768	0.0138296,0.0151436	0.735445,1.30688	0.00032412	0.000694413
2	rs77579769	99647733	NA,C	NA,T	NA,0.957341	NA,-0.0227	NA,0.0211527	NA,0.5479	0.000324048	0.000684957
2	rs2288717	99103776	T,T	C,C	0.986084,0.891865	0.00454469,-0.0299353	0.0168779,0.0137648	0.103627,1.52801	0.000323945	0.000711766
2	rs150856750	99214035	NA,A	NA,G	NA,0.989087	NA,-0.044084	NA,0.0411453	NA,0.546713	0.000322222	0.000671795
2	rs61933561	99149394	A,NA	G,NA	0.99006,NA	0.0308988,NA	0.01993,NA	0.917022,NA	0.000321679	0.000677444
2	rs77195024	99473848	NA,C	NA,T	NA,0.915675	NA,-0.0127852	NA,0.0153834	NA,0.391562	0.000320689	0.000673682
2	rs117330488	99885805	T,NA	C,NA	0.965209,NA	0.0131443,NA	0.0107893,NA	0.651457,NA	0.000319989	0.000672459
2	rs11109780	99646945	T,NA	C,NA	0.72167,NA	-0.0206749,NA	0.00441154,NA	5.55619,NA	0.000319204	0.00116734
2	rs139545567	99144357	A,NA	G,NA	0.986084,NA	0.0190053,NA	0.0168779,NA	0.584784,NA	0.00031908	0.000671487
2	rs145864319	99854472	NA,A	NA,G	NA,0.970238	NA,0.023716	NA,0.0251555	NA,0.461178	0.000318557	0.00066461
2	rs7960581	99219736	G,NA	T,NA	0.917495,NA	0.0125372,NA	0.00718617,NA	1.09125,NA	0.000318495	0.000666721
2	rs76742622	99095479	NA,C	NA,T	NA,0.926587	NA,-0.0164883	NA,0.0163898	NA,0.5025	0.000318447	0.000665977
2	rs12319237	99654040	C,NA	T,NA	0.723658,NA	-0.020678,NA	0.00442129,NA	5.53575,NA	0.000318192	0.00114076
2	rs1492249	99631716	A,NA	G,NA	0.960239,NA	0.019126,NA	0.0101186,NA	1.23112,NA	0.000316903	0.00066671
2	rs148114252	99531147	NA,G	NA,A	NA,0.975198	NA,-0.0295174	NA,0.0274863	NA,0.548412	0.000316472	0.00066591
2	rs74940569	99976348	NA,A	NA,G	NA,0.90377	NA,0.0140569	NA,0.014495	NA,0.478656	0.000313228	0.00065067
2	rs146146018	99711399	NA,C	NA,T	NA,0.958333	NA,-0.020887	NA,0.0213919	NA,0.482978	0.0003131	0.000649074
2	rs116953641	99470959	NA,A	NA,C	NA,0.915675	NA,-0.0123458	NA,0.0153834	NA,0.374441	0.000312448	0.000656374
2	rs76529913	99471725	NA,T	NA,C	NA,0.915675	NA,-0.0123458	NA,0.0153834	NA,0.374441	0.000312448	0.000656374
2	rs17029093	99540435	NA,C	NA,T	NA,0.983135	NA,0.0328832	NA,0.0331973	NA,0.492265	0.000312166	0.000656594
2	rs12829605	99127431	G,G	T,T	0.819085,0.891865	-0.00251859,-0.0281743	0.00513615,0.0137648	0.204902,1.39068	0.000312159	0.000686154
2	rs117360481	99463103	NA,C	NA,G	NA,0.97123	NA,-0.021712	NA,0.0255725	NA,0.402456	0.000311449	0.00065442
2	rs17029313	99782127	NA,G	NA,A	NA,0.909722	NA,0.0154508	NA,0.0149162	NA,0.522479	0.000311309	0.00066504
2	rs143712090	99232020	NA,A	NA,T	NA,0.984127	NA,-0.0344923	NA,0.0342017	NA,0.504154	0.000310335	0.000659206
2	rs991696	99551696	NA,C	NA,T	NA,0.945437	NA,0.0211921	NA,0.0188207	NA,0.58475	0.000310205	0.000665692
2	rs4762565	99610585	C,NA	T,NA	0.235586,NA	0.021952,NA	0.00465908,NA	5.60957,NA	0.00030959	0.00118023
2	rs145535040	99865212	G,NA	T,NA	0.979125,NA	0.0247156,NA	0.0138296,NA	1.13128,NA	0.000309316	0.000646658
2	rs3851622	99656172	C,NA	T,NA	0.723658,NA	-0.0205415,NA	0.00442129,NA	5.47061,NA	0.000306365	0.00105692
2	rs76999722	99471502	NA,C	NA,T	NA,0.915675	NA,-0.011954	NA,0.0153834	NA,0.3594	0.000305467	0.000641711
2	rs12312886	99729975	T,NA	C,NA	0.975149,NA	-0.025112,NA	0.0127009,NA	1.31858,NA	0.000305251	0.000641037
2	rs61940183	99549512	A,NA	T,NA	0.909543,NA	-0.0225155,NA	0.00689297,NA	2.96295,NA	0.000304709	0.000640452
2	rs78489365	99068483	NA,A	NA,G	NA,0.946429	NA,0.0163411	NA,0.0189842	NA,0.409644	0.000302734	0.000634874
2	rs79474217	99487748	NA,C	NA,T	NA,0.915675	NA,-0.0117851	NA,0.0153834	NA,0.352987	0.000302563	0.000635612
2	rs4115454	99656542	A,NA	T,NA	0.723658,NA	-0.0204989,NA	0.00442129,NA	5.45033,NA	0.00030239	0.00103105
2	rs149073415	99096014	C,C	T,T	0.986084,0.891865	0.00378323,-0.0295677	0.0168779,0.0137648	0.0847912,1.49883	0.000302275	0.000663829
2	rs2712660	99600378	T,NA	C,NA	0.235586,NA	0.0218626,NA	0.00465908,NA	5.56875,NA	0.000301639	0.0011194
2	rs117712429	99468021	NA,A	NA,C	NA,0.915675	NA,-0.0117206	NA,0.0153834	NA,0.350546	0.000301469	0.000633314
2	rs117452856	99095524	T,NA	G,NA	0.985089,NA	0.0253054,NA	0.0163138,NA	0.917708,NA	0.000301165	0.000631883
2	rs12309017	99677307	T,NA	G,NA	0.723658,NA	-0.0204858,NA	0.00442129,NA	5.44412,NA	0.000301118	0.00102237
2	rs78254048	99026625	A,A	G,G	0.921471,0.815476	0.0084202,0.0218262	0.00734995,0.0110197	0.598677,1.32211	0.000300767	0.000651492
2	rs75126458	99095448	G,G	A,A	0.986084,0.891865	0.00337711,-0.0295677	0.0168779,0.0137648	0.0749926,1.49883	0.000299818	0.000658456
2	rs77188842	99839474	NA,C	NA,G	NA,0.874008	NA,0.0130211	NA,0.0128817	NA,0.505702	0.000299801	0.000625746
2	rs144474317	99112058	NA,T	NA,C	NA,0.925595	NA,-0.0152514	NA,0.0162889	NA,0.457032	0.000299099	0.000625894
2	rs142080175	99607751	NA,G	NA,C	NA,0.974206	NA,0.0252928	NA,0.0269663	NA,0.458079	0.000298918	0.000626001
2	rs145414367	99081643	NA,G	NA,A	NA,0.955357	NA,-0.0191688	NA,0.0206987	NA,0.450505	0.000298714	0.000620864
2	rs1035324	99199467	NA,C	NA,T	NA,0.955357	NA,0.0187104	NA,0.0206987	NA,0.436487	0.000298303	0.000622899
2	rs2712663	99599226	C,NA	A,NA	0.235586,NA	0.0218156,NA	0.00465908,NA	5.54733,NA	0.00029758	0.00108921
2	rs146781627	99341580	NA,C	NA,T	NA,0.956349	NA,-0.0204141	NA,0.0209218	NA,0.482545	0.000297476	0.000625502
2	rs76024262	99466365	NA,T	NA,C	NA,0.915675	NA,-0.0114773	NA,0.0153834	NA,0.341401	0.000297424	0.000624818
2	rs80339219	99466350	NA,C	NA,A	NA,0.915675	NA,-0.0114773	NA,0.0153834	NA,0.341401	0.000297424	0.000624818
2	rs557048144	99533242	G,NA	A,NA	0.986084,NA	0.0334921,NA	0.0168779,NA	1.32594,NA	0.000297304	0.000625806
2	rs17028572	99019630	A,A	G,G	0.922465,0.815476	0.00881327,0.0217702	0.00739292,0.0110197	0.632247,1.31692	0.000297072	0.000643463
2	rs189515780	99954870	NA,T	NA,C	NA,0.992063	NA,0.0428696	NA,0.0481747	NA,0.427673	0.000296995	0.000622456
2	rs2288718	99098924	G,G	C,C	0.986084,0.891865	0.00224048,-0.029641	0.0168779,0.0137648	0.0484712,1.50462	0.000296991	0.000652385
2	rs75323215	99951778	NA,T	NA,C	NA,0.94246	NA,-0.0166021	NA,0.0183564	NA,0.436795	0.000296766	0.000631847
2	rs117125921	99487691	NA,C	NA,A	NA,0.915675	NA,-0.0113902	NA,0.0153834	NA,0.338145	0.000296005	0.000621837
2	rs77652205	99086505	NA,G	NA,A	NA,0.977182	NA,-0.0241652	NA,0.0286274	NA,0.399466	0.000295949	0.000620615
2	rs76636668	99497682	NA,C	NA,T	NA,0.784722	NA,-0.0114216	NA,0.0104003	NA,0.565246	0.000295945	0.000626518
2	rs149849	99274401	T,NA	C,NA	0.816103,NA	-0.00781923,NA	0.00510364,NA	0.901355,NA	0.000295888	0.000620511
2	rs2638572	99618592	C,NA	A,NA	0.234592,NA	0.0218051,NA	0.00466591,NA	5.5281,NA	0.000295448	0.00106459
2	rs56708967	99971517	NA,T	NA,A	NA,0.904762	NA,0.0132193	NA,0.0145623	NA,0.438903	0.000295421	0.000613301
2	rs4073120	99342938	NA,A	NA,G	NA,0.930556	NA,-0.0152782	NA,0.0168156	NA,0.439405	0.00029484	0.000617539
2	rs41514747	99097801	NA,A	NA,T	NA,0.926587	NA,-0.0149951	NA,0.0163898	NA,0.443406	0.000294016	0.000615146
2	rs56115813	99110693	A,NA	G,NA	0.893638,NA	0.00658183,NA	0.00641306,NA	0.516067,NA	0.000293512	0.000616481
2	rs117186140	99932506	NA,G	NA,A	NA,0.905754	NA,0.0131509	NA,0.0146307	NA,0.433289	0.000293034	0.0006087
2	rs61933365	99411873	C,NA	T,NA	0.826044,NA	-0.0192127,NA	0.00521577,NA	3.6383,NA	0.000292217	0.000622678
2	rs1477237	99195798	A,NA	G,NA	0.124254,NA	0.00782859,NA	0.0059937,NA	0.717816,NA	0.000292129	0.000617228
2	rs77914039	99033050	A,NA	G,NA	0.977137,NA	-0.0144812,NA	0.0132281,NA	0.562828,NA	0.000291954	0.000612318
2	rs79293757	99464681	NA,A	NA,G	NA,0.91369	NA,-0.011017	NA,0.0152221	NA,0.328624	0.000290708	0.000610173
2	rs7302748	99443257	NA,A	NA,G	NA,0.943452	NA,0.0205399	NA,0.018507	NA,0.573383	0.00029051	0.000619497
2	rs1961675	99224806	A,NA	T,NA	0.904573,NA	-0.0078782,NA	0.00672948,NA	0.616688,NA	0.000290412	0.000611104
2	rs58666099	99016848	T,T	C,C	0.922465,0.815476	0.00905759,0.0213953	0.00739292,0.0110197	0.65657,1.28239	0.000290343	0.00062871
2	rs139159086	99869986	T,NA	C,NA	0.991054,NA	0.0368545,NA	0.0209976,NA	1.10112,NA	0.000290302	0.000610598
2	rs7132988	99600765	A,NA	G,NA	0.235586,NA	0.0217262,NA	0.00465908,NA	5.50676,NA	0.000290097	0.00103507
2	rs188992062	99509618	A,NA	G,NA	0.981113,NA	0.0260025,NA	0.0145245,NA	1.13422,NA	0.000289766	0.000604903
2	rs74608092	99252093	NA,C	NA,G	NA,0.969246	NA,0.0236264	NA,0.0247591	NA,0.468576	0.000289571	0.000614196
2	rs61940240	99674248	G,NA	C,NA	0.750497,NA	-0.0209579,NA	0.00456906,NA	5.34693,NA	0.000289424	0.000921439
2	rs17461780	99421393	NA,C	NA,T	NA,0.973214	NA,-0.0253959	NA,0.0264757	NA,0.471791	0.000288965	0.000608141
2	rs77617049	99468089	NA,A	NA,G	NA,0.915675	NA,-0.010938	NA,0.0153834	NA,0.321419	0.000288883	0.000606878
2	rs80254428	99760917	NA,C	NA,G	NA,0.985119	NA,-0.0311042	NA,0.0353055	NA,0.422143	0.000288872	0.000607122
2	rs78366466	99959787	NA,C	NA,T	NA,0.905754	NA,0.0128728	NA,0.0146307	NA,0.421425	0.000288788	0.000600277
2	rs75550373	99962532	NA,C	NA,T	NA,0.905754	NA,0.0128728	NA,0.0146307	NA,0.421425	0.000288788	0.000600277
2	rs140351612	99206497	G,G	A,A	0.979125,0.90873	0.017571,0.0286173	0.0138296,0.014843	0.690599,1.26877	0.000288392	0.000615946
2	rs77811957	99246949	NA,T	NA,C	NA,0.975198	NA,0.0238849	NA,0.0274863	NA,0.414695	0.000288246	0.000604619
2	rs17029017	99441961	NA,C	NA,T	NA,0.916667	NA,0.0191809	NA,0.0154664	NA,0.667736	0.000287737	0.000608386
2	rs10492272	99265148	A,NA	C,NA	0.892644,NA	0.00691993,NA	0.00638686,NA	0.555015,NA	0.000287673	0.000601549
2	rs78840210	99138493	NA,C	NA,A	NA,0.951389	NA,-0.0200708	NA,0.0198773	NA,0.504983	0.000287532	0.000608291
2	rs77443184	99462203	NA,A	NA,G	NA,0.914682	NA,-0.0108326	NA,0.015302	NA,0.31967	0.000287472	0.000604111
2	rs12821083	99031051	T,T	G,G	0.769384,0.829365	0.00199799,-0.0248806	0.00469379,0.0113631	0.173698,1.54434	0.000286507	0.000621344
2	rs11109564	99059900	G,G	A,A	0.822068,0.891865	-0.00129066,-0.0286528	0.00516962,0.0137648	0.0953667,1.42737	0.000286349	0.000629367
2	rs7960751	99790545	NA,A	NA,G	NA,0.90377	NA,0.013887	NA,0.014495	NA,0.471038	0.000285742	0.000608427
2	rs56693611	99968841	NA,A	NA,C	NA,0.905754	NA,0.0126325	NA,0.0146307	NA,0.411273	0.000285605	0.000593391
2	rs144775207	98981857	NA,T	NA,C	NA,0.939484	NA,0.0159417	NA,0.0179277	NA,0.427265	0.00028556	0.000595055
2	rs11109601	99174032	C,NA	T,NA	0.945328,NA	-0.0113022,NA	0.00869693,NA	0.71276,NA	0.000284689	0.000603265
2	rs58363755	99969054	NA,A	NA,G	NA,0.905754	NA,0.0125324	NA,0.0146307	NA,0.407071	0.000284048	0.000590208
2	rs145309867	99206540	C,C	T,T	0.979125,0.907738	0.017807,0.028198	0.0138296,0.0147711	0.703589,1.24979	0.000283521	0.000605161
2	rs77396460	99960830	NA,C	NA,T	NA,0.967262	NA,0.0195907	NA,0.0240217	NA,0.382201	0.000283439	0.000592381
2	rs7955142	99653416	A,NA	G,NA	0.723658,NA	-0.0202939,NA	0.00442129,NA	5.35341,NA	0.000283157	0.000914837
2	rs11837142	99344594	NA,A	NA,G	NA,0.907738	NA,0.0124264	NA,0.0147711	NA,0.397723	0.00028277	0.000596761
2	rs623630	99543004	G,NA	A,NA	0.960239,NA	0.0192657,NA	0.0101186,NA	1.2448,NA	0.000282699	0.000593367
2	rs78441918	99266764	NA,A	NA,G	NA,0.957341	NA,-0.0160597	NA,0.0211527	NA,0.348996	0.000282605	0.000596095
2	rs118129312	99478363	NA,T	NA,G	NA,0.984127	NA,-0.0279465	NA,0.0342017	NA,0.383139	0.000282551	0.000591694
2	rs11109596	99164614	G,G	A,A	0.621272,0.392857	0.00273162,0.0186791	0.00407601,0.00875267	0.298649,1.48367	0.000281462	0.000600863
2	rs117192201	99348379	C,NA	T,NA	0.978131,NA	0.0273024,NA	0.0135185,NA	1.3623,NA	0.000281177	0.000603238
2	rs117010226	99954221	NA,A	NA,G	NA,0.906746	NA,0.0124549	NA,0.0147003	NA,0.401372	0.000281162	0.000584737
2	rs76116877	99060231	G,NA	A,NA	0.971173,NA	0.0170337,NA	0.0118166,NA	0.82553,NA	0.000280504	0.000591339
2	rs12582372	99939246	NA,T	NA,G	NA,0.907738	NA,0.0124645	NA,0.0147711	NA,0.399295	0.000280469	0.000582622
2	rs7304580	99932831	NA,A	NA,G	NA,0.905754	NA,0.0123373	NA,0.0146307	NA,0.398926	0.000280323	0.000582019
2	rs547325	99292360	C,NA	T,NA	0.813121,NA	-0.00737143,NA	0.00507203,NA	0.83527,NA	0.000280151	0.000587094
2	rs189929	99272245	T,NA	C,NA	0.813121,NA	-0.00786232,NA	0.00507203,NA	0.916821,NA	0.000279946	0.000586563
2	rs140891416	99094145	NA,T	NA,C	NA,0.967262	NA,-0.0223295	NA,0.0240217	NA,0.452715	0.00027948	0.000591807
2	rs11109551	99020928	T,T	G,G	0.76839,0.830357	0.0016064,-0.0247892	0.00468673,0.0113894	0.135618,1.52992	0.000279133	0.00060493
2	rs116900533	99463046	NA,A	NA,G	NA,0.914682	NA,-0.0102479	NA,0.015302	NA,0.298396	0.0002789	0.000586092
2	rs78220960	99458530	NA,G	NA,A	NA,0.914682	NA,-0.0102155	NA,0.015302	NA,0.29723	0.000278443	0.000585132
2	rs61933627	99265034	C,NA	T,NA	0.892644,NA	0.00675928,NA	0.00638686,NA	0.537731,NA	0.000278417	0.000582247
2	rs57591670	99015301	T,T	C,C	0.922465,0.815476	0.00925214,0.0209186	0.00739292,0.0110197	0.676217,1.23914	0.000278057	0.000601841
2	rs117350010	99612124	C,NA	T,NA	0.961233,NA	0.0215214,NA	0.0102422,NA	1.44832,NA	0.000278051	0.000584761
2	rs117293246	99451197	NA,T	NA,C	NA,0.914682	NA,-0.0101513	NA,0.015302	NA,0.294925	0.000277543	0.00058324
2	rs78595286	99459701	NA,A	NA,G	NA,0.914682	NA,-0.0101207	NA,0.015302	NA,0.293829	0.000277117	0.000582345
2	rs117323522	99169847	NA,A	NA,G	NA,0.949405	NA,0.0175732	NA,0.019504	NA,0.434644	0.000276875	0.000582643
2	rs11109565	99060813	A,A	G,G	0.822068,0.891865	-0.00129066,-0.0284043	0.00516962,0.0137648	0.0953667,1.40826	0.000276782	0.000608111
2	rs7312816	99241282	NA,G	NA,T	NA,0.970238	NA,-0.0197523	NA,0.0251555	NA,0.364182	0.000276671	0.000587008
2	rs77250856	99433470	NA,G	NA,A	NA,0.919643	NA,-0.0137409	NA,0.0157247	NA,0.417707	0.000276424	0.000579951
2	rs79463079	99031164	T,T	A,A	0.921471,0.815476	0.0082766,0.0213953	0.00734995,0.0110197	0.584804,1.28239	0.000275981	0.000597434
2	rs148006975	99745945	NA,G	NA,A	NA,0.981151	NA,-0.026757	NA,0.0314332	NA,0.403799	0.000275954	0.000577328
2	rs12579443	99014407	T,T	C,C	0.922465,0.815476	0.00930204,0.0208074	0.00739292,0.0110197	0.681297,1.22915	0.000275543	0.000596339
2	rs142790780	99050316	NA,A	NA,T	NA,0.965278	NA,-0.0213906	NA,0.0233493	NA,0.444171	0.000275132	0.000582981
2	rs2712665	99594947	T,NA	C,NA	0.316103,NA	0.0169162,NA	0.00425236,NA	4.15815,NA	0.000274447	0.000598452
2	rs1352921	99726603	C,NA	T,NA	0.975149,NA	-0.0240856,NA	0.0127009,NA	1.23724,NA	0.000274446	0.000576366
2	rs75553157	99433234	NA,T	NA,C	NA,0.921627	NA,0.012532	NA,0.0159053	NA,0.365776	0.000274378	0.000580599
2	rs147576493	99031358	C,C	T,T	0.921471,0.815476	0.00822709,0.0213953	0.00734995,0.0110197	0.580053,1.28239	0.000274112	0.000593369
2	rs75671993	99013628	T,T	C,C	0.922465,0.815476	0.00930204,0.0207573	0.00739292,0.0110197	0.681297,1.22466	0.000273522	0.00059193
2	rs139019243	99873158	NA,C	NA,G	NA,0.985119	NA,0.0313012	NA,0.0353055	NA,0.425615	0.000273423	0.000571071
2	rs118176734	99396067	A,NA	G,NA	0.956262,NA	-0.00172524,NA	0.00966771,NA	0.0663272,NA	0.000273026	0.000584818
2	rs117101956	99086208	C,NA	A,NA	0.971173,NA	0.016756,NA	0.0118166,NA	0.80635,NA	0.000272178	0.000573753
2	rs7316588	99105224	NA,C	NA,G	NA,0.889881	NA,0.0108731	NA,0.0136555	NA,0.370703	0.000272076	0.000568459
2	rs140550289	99532666	NA,G	NA,A	NA,0.982143	NA,-0.0265382	NA,0.0322783	NA,0.386178	0.000272073	0.000574348
2	rs148400115	99847740	A,NA	T,NA	0.992048,NA	-0.0301453,NA	0.0222601,NA	0.755318,NA	0.000271145	0.000569253
2	rs116942009	99776597	G,NA	T,NA	0.989066,NA	0.0309282,NA	0.0190121,NA	0.98386,NA	0.000270986	0.000569206
2	rs117085693	99383712	NA,G	NA,A	NA,0.924603	NA,-0.0143542	NA,0.0161901	NA,0.425629	0.000270947	0.000566149
2	rs17028738	99236749	NA,T	NA,A	NA,0.840278	NA,0.00936771	NA,0.0116683	NA,0.374613	0.000269989	0.000561439
2	rs875899	98988807	C,NA	G,NA	0.979125,NA	-0.0148683,NA	0.0138296,NA	0.549251,NA	0.00026981	0.000567525
2	rs74841300	99134324	G,NA	A,NA	0.984095,NA	0.0228271,NA	0.0158037,NA	0.827913,NA	0.000269619	0.000565761
2	rs34050435	99025911	T,T	C,C	0.769384,0.829365	0.00190465,-0.0245159	0.00469379,0.0113631	0.164371,1.50911	0.000269575	0.000584325
2	rs143020660	99088867	A,NA	G,NA	0.971173,NA	0.016665,NA	0.0118166,NA	0.800114,NA	0.000269537	0.000568175
2	rs74842747	99090414	A,NA	C,NA	0.971173,NA	0.016665,NA	0.0118166,NA	0.800114,NA	0.000269537	0.000568175
2	rs80188674	99091195	A,NA	G,NA	0.971173,NA	0.016665,NA	0.0118166,NA	0.800114,NA	0.000269537	0.000568175
2	rs76608512	99769600	A,NA	G,NA	0.975149,NA	-0.0239006,NA	0.0127009,NA	1.22285,NA	0.000269417	0.000565808
2	rs35897309	99014240	G,G	T,T	0.922465,0.815476	0.00935194,0.0205961	0.00739292,0.0110197	0.686393,1.21028	0.000269127	0.000582326
2	rs117108984	99027439	T,NA	C,NA	0.972167,NA	0.017026,NA	0.0120196,NA	0.805147,NA	0.000268856	0.000566878
2	rs35498333	99737550	G,NA	C,NA	0.975149,NA	-0.0238763,NA	0.0127009,NA	1.22097,NA	0.000268767	0.000564443
2	rs77129157	99456723	NA,A	NA,G	NA,0.914682	NA,-0.00948954	NA,0.015302	NA,0.271517	0.000268693	0.000564637
2	rs73372079	99791230	NA,A	NA,C	NA,0.90377	NA,0.0126517	NA,0.014495	NA,0.417077	0.000267729	0.000569345
2	rs73142310	99082853	A,NA	G,NA	0.893638,NA	0.0061197,NA	0.00641306,NA	0.46858,NA	0.000267415	0.000561681
2	rs75349804	99394980	NA,A	NA,G	NA,0.904762	NA,0.0105727	NA,0.0145623	NA,0.329923	0.000267061	0.00056349
2	rs74384546	99455304	NA,T	NA,C	NA,0.914682	NA,-0.00934707	NA,0.015302	NA,0.266557	0.000266884	0.000560835
2	rs116851276	99453008	NA,C	NA,A	NA,0.914682	NA,-0.00931758	NA,0.015302	NA,0.265534	0.000266514	0.000560057
2	rs147858519	99240735	NA,C	NA,T	NA,0.986111	NA,0.0313224	NA,0.0365264	NA,0.407654	0.000266228	0.000557561
2	rs116926909	99780120	T,NA	C,NA	0.975149,NA	-0.0237489,NA	0.0127009,NA	1.21111,NA	0.0002654	0.000557375
2	rs6538907	99657202	G,NA	A,NA	0.723658,NA	-0.0200507,NA	0.00442129,NA	5.23963,NA	0.000265071	0.000809236
2	rs77424512	99098224	T,NA	C,NA	0.971173,NA	0.0165049,NA	0.0118166,NA	0.789182,NA	0.000264984	0.000558559
2	rs78082360	99703260	NA,G	NA,C	NA,0.956349	NA,-0.0169462	NA,0.0209218	NA,0.378874	0.000264793	0.00055572
2	rs117974213	99051184	C,NA	G,NA	0.971173,NA	0.0164784,NA	0.0118166,NA	0.787385,NA	0.000264245	0.000556998
2	rs140791581	99511237	C,NA	T,NA	0.981113,NA	0.0249476,NA	0.0145245,NA	1.06618,NA	0.000263993	0.000551295
2	rs77879628	99743774	A,NA	G,NA	0.975149,NA	-0.02367,NA	0.0127009,NA	1.20502,NA	0.000263351	0.000553072
2	rs77624188	99545935	NA,G	NA,T	NA,0.888889	NA,0.0140632	NA,0.0136019	NA,0.521179	0.000263202	0.000551025
2	rs73143005	99686303	C,NA	A,NA	0.747515,NA	-0.0206541,NA	0.00455105,NA	5.24636,NA	0.000263196	0.000808918
2	rs17028964	99401598	NA,C	NA,G	NA,0.980159	NA,0.0270173	NA,0.0306528	NA,0.422391	0.000263149	0.000554525
2	rs1353771	99168312	G,NA	T,NA	0.120278,NA	0.00731307,NA	0.00607818,NA	0.640333,NA	0.000262898	0.000555174
2	rs148881494	99712608	T,NA	A,NA	0.975149,NA	-0.0236411,NA	0.0127009,NA	1.2028,NA	0.000262605	0.000551507
2	rs140937164	99166365	NA,G	NA,A	NA,0.969246	NA,-0.0187895	NA,0.0247591	NA,0.348802	0.000262459	0.000553839
2	rs7312679	99241196	NA,C	NA,T	NA,0.970238	NA,-0.017923	NA,0.0251555	NA,0.322245	0.000262325	0.000556104
2	rs61932058	99139559	T,NA	G,NA	0.981113,NA	0.016971,NA	0.0145245,NA	0.615056,NA	0.000261711	0.000551807
2	rs80352820	99546210	NA,G	NA,T	NA,0.888889	NA,0.0139254	NA,0.0136019	NA,0.514365	0.000261345	0.000547163
2	rs80135418	99205448	T,T	C,C	0.979125,0.90873	0.0173947,0.0278707	0.0138296,0.014843	0.680963,1.2188	0.000261306	0.00055785
2	rs12580110	99794593	NA,G	NA,A	NA,0.90377	NA,0.0121508	NA,0.014495	NA,0.395906	0.000261245	0.00055527
2	rs117808368	99107521	A,NA	T,NA	0.971173,NA	0.0163667,NA	0.0118166,NA	0.779804,NA	0.000261155	0.000550473
2	rs7978295	99546758	NA,C	NA,G	NA,0.888889	NA,0.0138779	NA,0.0136019	NA,0.512024	0.000260714	0.00054585
2	rs79397546	99546123	NA,A	NA,G	NA,0.888889	NA,0.0138304	NA,0.0136019	NA,0.509688	0.000260086	0.000544546
2	rs7298602	99433504	NA,C	NA,T	NA,0.878968	NA,0.0107291	NA,0.0131059	NA,0.384065	0.000259984	0.000547016
2	rs143652776	99707226	A,NA	G,NA	0.975149,NA	-0.0235227,NA	0.0127009,NA	1.1937,NA	0.000259589	0.000545176
2	rs74448404	99037143	NA,C	NA,T	NA,0.975198	NA,-0.020643	NA,0.0274863	NA,0.344251	0.000259096	0.000548958
2	rs117896863	99809750	NA,T	NA,C	NA,0.96131	NA,-0.015477	NA,0.0221651	NA,0.314246	0.000259073	0.000541072
2	rs78959499	99486980	NA,C	NA,G	NA,0.984127	NA,-0.0273765	NA,0.0342017	NA,0.373193	0.000258994	0.000545288
2	rs117260937	99740957	NA,G	NA,A	NA,0.894841	NA,0.00988609	NA,0.013935	NA,0.320527	0.000258884	0.000539672
2	rs75819463	99488966	NA,T	NA,A	NA,0.91369	NA,-0.00856355	NA,0.0152221	NA,0.241296	0.000258653	0.000543591
2	rs17029350	99789501	NA,G	NA,A	NA,0.906746	NA,0.0117795	NA,0.0147003	NA,0.373707	0.000258321	0.000549288
2	rs145218484	99594288	NA,T	NA,C	NA,0.970238	NA,0.0177298	NA,0.0251555	NA,0.317917	0.000257632	0.000537589
2	rs118043459	99107508	G,NA	A,NA	0.971173,NA	0.0162285,NA	0.0118166,NA	0.770479,NA	0.000257417	0.000542578
2	rs117989153	99716060	T,NA	C,NA	0.983101,NA	0.00450264,NA	0.0153396,NA	0.114007,NA	0.000257313	0.00054525
2	rs1439124	99120070	G,G	T,T	0.82008,0.892857	-0.0021446,-0.0271947	0.00514721,0.0138207	0.169455,1.30887	0.00025719	0.000564102
2	rs116948579	99499472	NA,A	NA,G	NA,0.91369	NA,-0.00841924	NA,0.0152221	NA,0.236423	0.000257001	0.000540116
2	rs7313251	99153736	C,NA	T,NA	0.039761,NA	0.0116386,NA	0.0101186,NA	0.601967,NA	0.000256592	0.000538686
2	rs1352922	99726416	A,NA	G,NA	0.975149,NA	-0.0233903,NA	0.0127009,NA	1.18357,NA	0.000256286	0.00053824
2	rs149848	99276638	T,NA	C,NA	0.815109,NA	-0.00711864,NA	0.005093,NA	0.789965,NA	0.000256229	0.00053745
2	rs74239097	99307700	T,T	C,C	0.957256,0.675595	0.0287015,-0	0.00977441,0.00913095	2.47879,-0	0.000255549	0.000537073
2	rs117171573	99397749	A,NA	G,NA	0.99006,NA	-0.0291024,NA	0.01993,NA	0.840952,NA	0.000255304	0.000537699
2	rs147592505	99027447	G,NA	C,NA	0.981113,NA	-0.0157011,NA	0.0145245,NA	0.553318,NA	0.000255251	0.000540951
2	rs111382847	99677310	A,NA	C,NA	0.986084,NA	-0.0115547,NA	0.0168779,NA	0.306631,NA	0.000255146	0.000538132
2	rs56996439	99489391	NA,T	NA,G	NA,0.91369	NA,-0.00822194	NA,0.0152221	NA,0.229807	0.000254792	0.000535471
2	rs148210656	99515680	NA,C	NA,T	NA,0.973214	NA,-0.0211071	NA,0.0264757	NA,0.371285	0.000254529	0.000535607
2	rs117979717	99353709	NA,A	NA,G	NA,0.944444	NA,-0.0142638	NA,0.0186617	NA,0.351964	0.00025435	0.000532907
2	rs4762514	99215205	C,C	A,A	0.628231,0.766865	0.00175226,-0.0206588	0.00409113,0.0101097	0.174945,1.38713	0.000254236	0.000547043
2	rs61940242	99681672	G,NA	T,NA	0.747515,NA	-0.0205247,NA	0.00455105,NA	5.18798,NA	0.00025414	0.000759885
2	rs59742104	99489303	NA,A	NA,C	NA,0.91369	NA,-0.00812567	NA,0.0152221	NA,0.226598	0.000253735	0.00053325
2	rs201418	99277908	G,NA	A,NA	0.808151,NA	-0.00711454,NA	0.00502127,NA	0.805437,NA	0.000253377	0.000530998
2	rs73140903	99368473	T,NA	A,NA	0.951292,NA	0.0194944,NA	0.00918509,NA	1.47103,NA	0.000253215	0.000530096
2	rs11109859	99872008	A,NA	C,NA	0.973161,NA	-0.0216656,NA	0.0122339,NA	1.11595,NA	0.000252675	0.000527398
2	rs79221930	99826577	T,NA	C,NA	0.969185,NA	-0.0126318,NA	0.0114407,NA	0.569368,NA	0.000252633	0.000531814
2	rs61167329	99586601	C,C	T,T	0.985089,0.787698	0.0296711,-0.00194883	0.0163138,0.0104531	1.16149,0.0695077	0.000252467	0.00053221
2	rs73372090	99797380	NA,A	NA,G	NA,0.906746	NA,0.011238	NA,0.0147003	NA,0.352044	0.000252098	0.000535744
2	rs34759455	99464852	G,NA	T,NA	0.921471,NA	0.0172136,NA	0.00734995,NA	1.71713,NA	0.00025174	0.000529032
2	rs17227683	99198328	A,NA	G,NA	0.945328,NA	-0.0104377,NA	0.00869693,NA	0.638126,NA	0.00025101	0.000531622
2	rs59231582	99797851	NA,G	NA,A	NA,0.90377	NA,0.0112678	NA,0.014495	NA,0.35957	0.00025086	0.000532711
2	rs117714357	99490792	NA,G	NA,A	NA,0.91369	NA,-0.00785484	NA,0.0152221	NA,0.21764	0.000250835	0.000527151
2	rs200783	99289594	A,NA	C,NA	0.810139,NA	-0.00718888,NA	0.00504129,NA	0.81285,NA	0.000250789	0.000525206
2	rs12426338	99190716	C,C	A,A	0.936382,0.875	0.0161091,0.0181542	0.00810069,0.0129254	1.33027,0.795448	0.000250787	0.000536773
2	rs116905233	99518496	A,NA	G,NA	0.981113,NA	0.0243317,NA	0.0145245,NA	1.02737,NA	0.000250612	0.000523458
2	rs79299874	99495660	NA,A	NA,T	NA,0.91369	NA,-0.00783193	NA,0.0152221	NA,0.216887	0.000250595	0.000526645
2	rs3920002	99726280	T,NA	C,NA	0.975149,NA	-0.0231494,NA	0.0127009,NA	1.16523,NA	0.000250447	0.000525982
2	rs12368428	99115668	G,G	C,C	0.82008,0.893849	-0.0020497,-0.0271419	0.00514721,0.0138774	0.160855,1.29683	0.000250402	0.000548628
2	rs74671561	99971045	NA,A	NA,G	NA,0.926587	NA,0.0106557	NA,0.0163898	NA,0.287687	0.000250393	0.000519584
2	rs116956406	99493119	NA,G	NA,A	NA,0.91369	NA,-0.00778376	NA,0.0152221	NA,0.215305	0.000250092	0.000525587
2	rs79694440	99492591	NA,C	NA,G	NA,0.91369	NA,-0.00778376	NA,0.0152221	NA,0.215305	0.000250092	0.000525587
2	rs118104647	99494712	NA,A	NA,G	NA,0.91369	NA,-0.00773559	NA,0.0152221	NA,0.213727	0.000249592	0.000524536
2	rs74802415	99491202	NA,T	NA,C	NA,0.91369	NA,-0.00773559	NA,0.0152221	NA,0.213727	0.000249592	0.000524536
2	rs721799	99194314	A,NA	C,NA	0.11829,NA	0.00712593,NA	0.00612213,NA	0.61183,NA	0.000249354	0.000526359
2	rs75853448	99445154	NA,A	NA,G	NA,0.902778	NA,-0.00725988	NA,0.0144288	NA,0.211226	0.000249235	0.000523534
2	rs79613664	99176855	T,NA	C,NA	0.951292,NA	-0.00953527,NA	0.00918509,NA	0.524021,NA	0.000249094	0.000523568
2	rs78220442	99494797	NA,A	NA,G	NA,0.91369	NA,-0.00768259	NA,0.0152221	NA,0.211995	0.000249045	0.000523387
2	rs79214275	99499085	NA,G	NA,A	NA,0.91369	NA,-0.00768259	NA,0.0152221	NA,0.211995	0.000249045	0.000523387
2	rs76826621	99502470	NA,A	NA,G	NA,0.91369	NA,-0.00768259	NA,0.0152221	NA,0.211995	0.000249045	0.000523387
2	rs78752019	99494803	NA,T	NA,C	NA,0.81746	NA,-0.00910723	NA,0.011066	NA,0.386673	0.000248933	0.000523264
2	rs79758977	99496970	NA,G	NA,A	NA,0.91369	NA,-0.0076344	NA,0.0152221	NA,0.210423	0.000248552	0.00052235
2	rs117463906	99489733	T,NA	C,NA	0.963221,NA	0.0196489,NA	0.0105045,NA	1.21175,NA	0.000248457	0.000520022
2	rs76439845	99970675	NA,G	NA,A	NA,0.97123	NA,0.016369	NA,0.0255725	NA,0.28224	0.000248431	0.000518469
2	rs76931913	99445938	NA,A	NA,T	NA,0.909722	NA,-0.00752929	NA,0.0149162	NA,0.212031	0.00024838	0.000522409
2	rs60192073	99447277	NA,A	NA,G	NA,0.902778	NA,-0.00716822	NA,0.0144288	NA,0.208078	0.000248247	0.000521458
2	rs11109632	99256586	C,C	T,T	0.951292,0.912698	-0.018785,0.00471579	0.00918509,0.0151436	1.38893,0.12177	0.000247834	0.000519326
2	rs61350958	99504137	NA,G	NA,T	NA,0.91369	NA,-0.00756233	NA,0.0152221	NA,0.208078	0.000247821	0.000520812
2	rs76820211	99557019	T,T	C,C	0.989066,0.887897	0.0322871,0.00852588	0.0190121,0.0135492	1.04836,0.276394	0.000247464	0.000519774
2	rs79962497	99240577	NA,C	NA,T	NA,0.973214	NA,0.0162286	NA,0.0264757	NA,0.267687	0.000247333	0.000517115
2	rs117339330	99249973	NA,A	NA,T	NA,0.956349	NA,-0.0140356	NA,0.0209218	NA,0.299028	0.000247098	0.000517691
2	rs79948775	99556894	C,C	T,T	0.989066,0.887897	0.0321513,0.00898619	0.0190121,0.0135492	1.04183,0.294833	0.000247046	0.000518814
2	rs113680423	99886517	C,NA	T,NA	0.973161,NA	0.00781629,NA	0.0122339,NA	0.281594,NA	0.000246863	0.000518943
2	rs148522729	99323597	NA,T	NA,G	NA,0.954365	NA,-0.0128839	NA,0.0204832	NA,0.276256	0.000246573	0.000519423
2	rs77827444	99240542	NA,G	NA,C	NA,0.909722	NA,0.00971244	NA,0.0149162	NA,0.288226	0.000246432	0.000514061
2	rs918306	99170272	C,NA	T,NA	0.04175,NA	0.0116796,NA	0.00988489,NA	0.624559,NA	0.000246064	0.000516578
2	rs76139097	99977635	NA,T	NA,C	NA,0.968254	NA,0.0150777	NA,0.0243817	NA,0.270584	0.000245993	0.000514055
2	rs76952629	99001409	G,NA	A,NA	0.977137,NA	-0.0170825,NA	0.0132281,NA	0.706479,NA	0.000245706	0.000516415
2	rs60878016	99507332	NA,T	NA,C	NA,0.91369	NA,-0.00734037	NA,0.0152221	NA,0.2009	0.000245612	0.000516168
2	rs73372081	99791431	NA,C	NA,T	NA,0.90377	NA,0.0107687	NA,0.014495	NA,0.339581	0.00024554	0.000521146
2	rs142448035	99509312	NA,C	NA,T	NA,0.91369	NA,-0.00731567	NA,0.0152221	NA,0.200106	0.000245371	0.00051566
2	rs77724722	99974217	NA,A	NA,G	NA,0.924603	NA,0.00993819	NA,0.0161901	NA,0.268155	0.000245123	0.000509414
2	rs77581080	99505405	NA,T	NA,C	NA,0.91369	NA,-0.00726729	NA,0.0152221	NA,0.198552	0.0002449	0.00051467
2	rs74388702	99492650	NA,C	NA,A	NA,0.906746	NA,-0.00691365	NA,0.0147003	NA,0.195087	0.000244866	0.000513971
2	rs11613203	99492328	C,NA	T,NA	0.957256,NA	0.0187277,NA	0.00977441,NA	1.25676,NA	0.000244273	0.000511718
2	rs12580385	99013248	C,C	T,T	0.922465,0.815476	0.00935194,0.0199105	0.00739292,0.0110197	0.686393,1.15001	0.000243977	0.00052747
2	rs200782	99289541	A,NA	T,NA	0.813121,NA	-0.0070747,NA	0.00507203,NA	0.787647,NA	0.000243524	0.000510461
2	rs80215729	99441395	NA,A	NA,G	NA,0.909722	NA,-0.00703453	NA,0.0149162	NA,0.195717	0.000243415	0.000511941
2	rs76481556	99448814	NA,C	NA,T	NA,0.904762	NA,-0.0070742	NA,0.0145623	NA,0.202651	0.000242336	0.000509621
2	rs60394982	99590457	NA,T	NA,A	NA,0.911706	NA,-0.00705871	NA,0.0150664	NA,0.194211	0.00024214	0.000508822
2	rs117481136	99586292	NA,T	NA,C	NA,0.91369	NA,-0.00704019	NA,0.0152221	NA,0.1913	0.000241655	0.00050824
2	rs117003368	99388667	G,NA	C,NA	0.99006,NA	-0.0281708,NA	0.01993,NA	0.802685,NA	0.000241397	0.000508366
2	rs137933277	99043693	NA,G	NA,T	NA,0.982143	NA,-0.0227143	NA,0.0322783	NA,0.317297	0.000241339	0.000509161
2	rs118067258	99236497	NA,T	NA,C	NA,0.978175	NA,-0.0184206	NA,0.0292559	NA,0.2766	0.000241261	0.000506565
2	rs150596281	99324710	NA,T	NA,C	NA,0.954365	NA,-0.0121318	NA,0.0204832	NA,0.256756	0.000241234	0.000508102
2	rs11612681	99523120	T,NA	C,NA	0.981113,NA	0.0238467,NA	0.0145245,NA	0.997286,NA	0.000240847	0.000503144
2	rs73140999	99664430	T,NA	G,NA	0.751491,NA	-0.0202994,NA	0.00457516,NA	5.03963,NA	0.000240741	0.000668117
2	rs4762511	99182260	C,NA	T,NA	0.117296,NA	0.00690178,NA	0.00614455,NA	0.582798,NA	0.000240235	0.000506924
2	rs12424108	99781320	NA,A	NA,G	NA,0.988095	NA,-0.0239549	NA,0.0394133	NA,0.264937	0.00024001	0.000505047
2	rs7311005	99204594	G,G	A,A	0.616302,0.764881	0.00198758,-0.0195215	0.00406582,0.01008	0.204157,1.27747	0.000239562	0.000515654
2	rs111384240	99633216	NA,C	NA,T	NA,0.929563	NA,-0.00811693	NA,0.0167057	NA,0.202695	0.000239477	0.000502642
2	rs76396995	99038881	A,A	T,T	0.921471,0.815476	0.0082766,0.0204349	0.00734995,0.0110197	0.584804,1.19597	0.000239397	0.000517639
2	rs147414256	99617366	NA,T	NA,G	NA,0.987103	NA,0.0270619	NA,0.0378862	NA,0.323266	0.000239352	0.000510587
2	rs75348575	99590144	NA,T	NA,C	NA,0.911706	NA,-0.00675265	NA,0.0150664	NA,0.184412	0.000239323	0.000502898
2	rs111697678	99432061	A,NA	T,NA	0.974155,NA	-0.00563391,NA	0.0124606,NA	0.186306,NA	0.000239065	0.000503896
2	rs11609895	99815990	G,NA	A,NA	0.965209,NA	-0.0103387,NA	0.0107893,NA	0.471153,NA	0.000238986	0.0005047
2	rs12298429	99724538	C,NA	A,NA	0.975149,NA	-0.0226423,NA	0.0127009,NA	1.12709,NA	0.00023886	0.000501656
2	rs147686128	99585787	NA,C	NA,G	NA,0.91369	NA,-0.00672832	NA,0.0152221	NA,0.181456	0.000238835	0.000502292
2	rs12370618	99088223	T,T	A,A	0.822068,0.891865	-0.00201096,-0.0266633	0.00516962,0.0137648	0.156594,1.27788	0.000238587	0.000523035
2	rs17460208	99029879	A,NA	C,NA	0.982107,NA	0.0201796,NA	0.014915,NA	0.754331,NA	0.000238405	0.000499873
2	rs77369322	99265479	A,NA	T,NA	0.893638,NA	0.00580049,NA	0.00641306,NA	0.436827,NA	0.000238305	0.000498711
2	rs140506908	99853739	A,NA	C,NA	0.989066,NA	0.025188,NA	0.0190121,NA	0.732303,NA	0.000238082	0.000500723
2	rs78419662	99439585	NA,G	NA,C	NA,0.909722	NA,-0.00640405	NA,0.0149162	NA,0.175432	0.000237578	0.000499631
2	rs113518882	99633210	NA,C	NA,A	NA,0.929563	NA,-0.00787894	NA,0.0167057	NA,0.195731	0.000237569	0.000498649
2	rs1586852	99729737	T,NA	C,NA	0.975149,NA	-0.0225798,NA	0.0127009,NA	1.12243,NA	0.000237496	0.000498792
2	rs59605780	99440352	NA,T	NA,C	NA,0.909722	NA,-0.00637791	NA,0.0149162	NA,0.174603	0.000237347	0.000499144
2	rs60201657	99050155	G,G	A,A	0.919483,0.815476	0.00832458,0.0201047	0.00726648,0.0110197	0.598677,1.16693	0.0002373	0.000512733
2	rs74979520	99556091	NA,C	NA,T	NA,0.914682	NA,-0.00653974	NA,0.015302	NA,0.174506	0.000237297	0.000498911
2	rs77567095	99443810	NA,A	NA,T	NA,0.909722	NA,-0.00635161	NA,0.0149162	NA,0.17377	0.000237116	0.000498657
2	rs17028676	99173415	G,NA	A,NA	0.951292,NA	-0.00914278,NA	0.00918509,NA	0.495468,NA	0.000236839	0.000497804
2	rs112101911	99444765	NA,G	NA,A	NA,0.902778	NA,-0.0060026	NA,0.0144288	NA,0.169156	0.000236765	0.000497353
2	rs4762518	99271411	T,T	C,C	0.425447,0.214286	0.00845332,0.00105623	0.003999,0.0104178	1.46184,0.0365697	0.000236736	0.00049353
2	rs7135051	99169588	A,NA	G,NA	0.951292,NA	-0.00913913,NA	0.00918509,NA	0.495206,NA	0.00023673	0.000497575
2	rs59263668	99590559	NA,C	NA,A	NA,0.911706	NA,-0.00642196	NA,0.0150664	NA,0.17397	0.000236415	0.000496786
2	rs11109861	99872662	C,NA	T,NA	0.985089,NA	-0.0201094,NA	0.0163138,NA	0.662137,NA	0.000236268	0.000495617
2	rs2288725	99085026	A,A	C,C	0.822068,0.891865	-0.00205863,-0.0265393	0.00516962,0.0137648	0.160855,1.26882	0.000236267	0.000517867
2	rs2288724	99085027	A,A	C,C	0.822068,0.891865	-0.00205863,-0.0265393	0.00516962,0.0137648	0.160855,1.26882	0.000236267	0.000517867
2	rs75404661	99512379	NA,T	NA,G	NA,0.91369	NA,-0.00630449	NA,0.0152221	NA,0.168289	0.000236168	0.000496308
2	rs74351755	99334147	NA,C	NA,G	NA,0.916667	NA,0.00925363	NA,0.0154664	NA,0.259925	0.000236049	0.000496553
2	rs77773128	99512913	NA,A	NA,T	NA,0.91369	NA,-0.00628415	NA,0.0152221	NA,0.167663	0.000235997	0.000495946
2	rs141179418	99710754	NA,A	NA,T	NA,0.677579	NA,0.00478755	NA,0.00914559	NA,0.221387	0.000235568	0.000496902
2	rs73372070	99781891	NA,G	NA,A	NA,0.923611	NA,0.0104951	NA,0.0160932	NA,0.288775	0.000235246	0.00049502
2	rs58028019	99802852	NA,G	NA,A	NA,0.90377	NA,0.00940312	NA,0.014495	NA,0.28691	0.000235181	0.000498579
2	rs113984759	99445892	NA,T	NA,C	NA,0.902778	NA,-0.00581877	NA,0.0144288	NA,0.163204	0.000235131	0.000493922
2	rs76731799	99189877	C,C	T,T	0.969185,0.874008	0.0207832,0.019275	0.0114407,0.0128817	1.1594,0.871037	0.00023509	0.000500596
2	rs56980683	99802862	NA,C	NA,T	NA,0.90377	NA,0.00926136	NA,0.014495	NA,0.28161	0.000234859	0.000498202
2	rs74538248	99781325	NA,T	NA,C	NA,0.923611	NA,0.010444	NA,0.0160932	NA,0.287049	0.000234845	0.000494173
2	rs12581942	99917135	NA,T	NA,G	NA,0.97619	NA,0.0164162	NA,0.0280389	NA,0.25319	0.000234783	0.000491874
2	rs79246877	99003437	A,NA	T,NA	0.977137,NA	-0.0165677,NA	0.0132281,NA	0.676954,NA	0.000234757	0.0004934
2	rs143894834	99808391	NA,C	NA,T	NA,0.930556	NA,0.0111528	NA,0.0168156	NA,0.29484	0.000234577	0.000494141
2	rs80138202	99435215	NA,C	NA,T	NA,0.902778	NA,-0.00574465	NA,0.0144288	NA,0.160818	0.000234485	0.000492566
2	rs59365416	99436199	NA,A	NA,G	NA,0.909722	NA,-0.0060386	NA,0.0149162	NA,0.16393	0.000234433	0.000492999
2	rs77730347	99435733	NA,C	NA,T	NA,0.909722	NA,-0.0060386	NA,0.0149162	NA,0.16393	0.000234433	0.000492999
2	rs117298162	99264256	NA,A	NA,C	NA,0.975198	NA,0.0147597	NA,0.0274863	NA,0.228208	0.000234331	0.000491888
2	rs147350967	99015744	T,NA	C,NA	0.916501,NA	0.00666612,NA	0.00714714,NA	0.454722,NA	0.000234119	0.000492474
2	rs201410	99300340	G,NA	A,NA	0.812127,NA	-0.00663931,NA	0.00506169,NA	0.722097,NA	0.000234024	0.000490621
2	rs10860437	99815845	A,NA	G,NA	0.861829,NA	-0.0142845,NA	0.00572955,NA	1.89748,NA	0.000233586	0.000490671
2	rs116870408	99016461	T,NA	A,NA	0.972167,NA	0.0156216,NA	0.0120196,NA	0.712843,NA	0.00023355	0.000492286
2	rs76878482	99440886	NA,G	NA,A	NA,0.902778	NA,-0.00561217	NA,0.0144288	NA,0.156575	0.000233349	0.000490182
2	rs56211958	99802703	NA,A	NA,G	NA,0.904762	NA,0.00921419	NA,0.0145623	NA,0.27827	0.000233323	0.000494594
2	rs12320586	99320508	NA,T	NA,C	NA,0.954365	NA,-0.0108396	NA,0.0204832	NA,0.224267	0.000232996	0.000490629
2	rs116928965	99128872	NA,A	NA,G	NA,0.893849	NA,0.00759234	NA,0.0138774	NA,0.233357	0.000232836	0.00048753
2	rs7312653	99241120	NA,G	NA,T	NA,0.970238	NA,-0.012909	NA,0.0251555	NA,0.216214	0.000232375	0.000491482
2	rs141258662	99584358	NA,A	NA,C	NA,0.912698	NA,-0.00593473	NA,0.0151436	NA,0.157931	0.00023224	0.000488438
2	rs190006867	99583070	NA,T	NA,G	NA,0.993056	NA,0.0331595	NA,0.0514752	NA,0.284452	0.000232058	0.000486114
2	rs74352840	99517193	NA,C	NA,T	NA,0.917659	NA,-0.00595289	NA,0.0155508	NA,0.153745	0.000231765	0.000486689
2	rs116967712	99669494	C,NA	T,NA	0.988072,NA	0.0239405,NA	0.0182119,NA	0.724321,NA	0.000231698	0.000486246
2	rs73384613	99367865	NA,A	NA,T	NA,0.957341	NA,-0.0100161	NA,0.0211527	NA,0.196649	0.000231467	0.000483905
2	rs57541875	99439910	NA,T	NA,C	NA,0.90873	NA,-0.00569231	NA,0.014843	NA,0.154066	0.000231275	0.000486465
2	rs117031035	99443901	NA,G	NA,A	NA,0.902778	NA,-0.00535428	NA,0.0144288	NA,0.14839	0.000231205	0.00048568
2	rs7958533	99579937	C,C	T,T	0.985089,0.78373	0.029713,0.000850282	0.0163138,0.010383	1.16396,0.0293126	0.000230994	0.000486587
2	rs117319187	99959553	C,NA	T,NA	0.962227,NA	0.00976636,NA	0.0103707,NA	0.460507,NA	0.000230753	0.000484893
2	rs936208	99205713	T,T	C,C	0.647117,0.761905	0.00281855,-0.0184483	0.00413745,0.0100364	0.304757,1.18018	0.000230738	0.000496672
2	rs2032766	99179534	T,NA	C,NA	0.138171,NA	0.00602106,NA	0.00572955,NA	0.532667,NA	0.000230699	0.000486125
2	rs12578287	99556447	C,C	T,T	0.989066,0.887897	0.0314294,0.00908018	0.0190121,0.0135492	1.00742,0.298645	0.000230542	0.000484131
2	rs147529834	99015630	T,NA	C,NA	0.972167,NA	0.0154813,NA	0.0120196,NA	0.7039,NA	0.000230458	0.000485753
2	rs3815997	99071023	C,C	T,T	0.822068,0.891865	-0.00153407,-0.0268244	0.00516962,0.0137648	0.115397,1.28968	0.000230325	0.000504902
2	rs118091735	99277224	NA,C	NA,T	NA,0.864087	NA,-0.00649749	NA,0.0124737	NA,0.220087	0.000230069	0.000483212
2	rs181668634	99477247	NA,G	NA,T	NA,0.979167	NA,0.0198065	NA,0.0299292	NA,0.294039	0.000229899	0.000488738
2	rs150416809	99582928	NA,T	NA,C	NA,0.91369	NA,-0.0056132	NA,0.0152221	NA,0.14733	0.000229735	0.000483099
2	rs61940214	99657071	T,NA	C,NA	0.750497,NA	-0.0200943,NA	0.00456906,NA	4.96136,NA	0.000229641	0.000620348
2	rs142283701	99631915	NA,G	NA,T	NA,0.929563	NA,-0.00678541	NA,0.0167057	NA,0.164553	0.000229542	0.00048185
2	rs2118851	99039326	G,G	C,C	0.921471,0.815476	0.0080786,0.0203293	0.00734995,0.0110197	0.565897,1.18665	0.000229523	0.000496159
2	rs140196742	99582675	NA,A	NA,G	NA,0.91369	NA,-0.00558363	NA,0.0152221	NA,0.146448	0.000229514	0.000482632
2	rs2638565	99632295	C,NA	T,NA	0.247515,NA	0.0206847,NA	0.00458131,NA	5.19854,NA	0.000229097	0.00070563
2	rs58183065	99010488	NA,T	NA,C	NA,0.963294	NA,0.0131203	NA,0.0227328	NA,0.248846	0.00022888	0.000483961
2	rs79459962	99597948	NA,A	NA,C	NA,0.97619	NA,0.0169404	NA,0.0280389	NA,0.263024	0.000228796	0.000480864
2	rs4762510	99156590	NA,T	NA,C	NA,0.983135	NA,0.0176345	NA,0.0331973	NA,0.22528	0.000228636	0.000480123
2	rs77811596	99171904	G,NA	A,NA	0.954274,NA	-0.00982323,NA	0.00946506,NA	0.52383,NA	0.00022845	0.000480386
2	rs113987233	99039784	G,NA	A,NA	0.977137,NA	-0.0162452,NA	0.0132281,NA	0.65873,NA	0.000228317	0.000479862
2	rs117044185	99577149	NA,T	NA,C	NA,0.912698	NA,-0.00538032	NA,0.0151436	NA,0.141238	0.00022803	0.000479553
2	rs2118852	99039467	T,T	G,G	0.921471,0.815476	0.00802911,0.0203293	0.00734995,0.0110197	0.561212,1.18665	0.00022801	0.000492871
2	rs2131163	99662904	C,NA	T,NA	0.914513,NA	-0.0202903,NA	0.00707122,NA	2.38591,NA	0.000227789	0.000477812
2	rs140989201	99479506	NA,A	NA,C	NA,0.947421	NA,0.00922946	NA,0.0191524	NA,0.200742	0.00022767	0.000476245
2	rs73382442	99335198	NA,C	NA,G	NA,0.915675	NA,0.00807262	NA,0.0153834	NA,0.22203	0.00022759	0.000478608
2	rs11109674	99318757	NA,T	NA,C	NA,0.954365	NA,-0.0098318	NA,0.0204832	NA,0.199811	0.000227338	0.000478622
2	rs75614436	99781579	NA,A	NA,G	NA,0.923611	NA,0.00932603	NA,0.0160932	NA,0.250069	0.000226765	0.000477082
2	rs149607765	99562124	A,NA	G,NA	0.955268,NA	0.0169213,NA	0.00956466,NA	1.11424,NA	0.000226707	0.000473431
2	rs73372068	99781806	NA,A	NA,G	NA,0.923611	NA,0.00927496	NA,0.0160932	NA,0.248417	0.000226426	0.000476366
2	rs79165485	99572585	NA,A	NA,G	NA,0.91369	NA,-0.0051404	NA,0.0152221	NA,0.133362	0.000226317	0.000475886
2	rs12578751	99847886	NA,T	NA,G	NA,0.953373	NA,0.0103871	NA,0.0202746	NA,0.215792	0.000226254	0.000473669
2	rs2712646	99633113	T,NA	A,NA	0.248509,NA	0.0206989,NA	0.00457516,NA	5.21731,NA	0.000226252	0.000708071
2	rs146449270	99634867	NA,T	NA,C	NA,0.929563	NA,-0.00627698	NA,0.0167057	NA,0.150512	0.000226203	0.000474865
2	rs75363015	99169076	G,NA	A,NA	0.954274,NA	-0.00973545,NA	0.00946506,NA	0.51758,NA	0.000226079	0.000475397
2	rs59628437	99780984	NA,A	NA,C	NA,0.923611	NA,0.00917283	NA,0.0160932	NA,0.245124	0.000225757	0.00047495
2	rs17460229	99030637	A,NA	C,NA	0.977137,NA	-0.0161062,NA	0.0132281,NA	0.650945,NA	0.000225638	0.00047423
2	rs12320223	99730355	G,NA	T,NA	0.975149,NA	-0.0220055,NA	0.0127009,NA	1.08005,NA	0.00022556	0.000473733
2	rs2712642	99642427	T,NA	C,NA	0.248509,NA	0.0206105,NA	0.00457516,NA	5.17772,NA	0.000225466	0.000688952
2	rs2712656	99619627	G,NA	A,NA	0.250497,NA	0.0208667,NA	0.00456301,NA	5.31808,NA	0.000225253	0.00075594
2	rs117221498	99877545	NA,A	NA,G	NA,0.96627	NA,-0.0119315	NA,0.023678	NA,0.2116	0.000225213	0.000475234
2	rs116427218	99226577	C,NA	T,NA	0.976143,NA	-0.0110947,NA	0.0129561,NA	0.406917,NA	0.000225086	0.000471214
2	rs112082377	99335742	T,T	C,C	0.969185,0.949405	0.00828698,-0.00746701	0.0114407,0.019504	0.328959,0.153765	0.000225033	0.000489421
2	rs7300348	99184174	G,NA	A,NA	0.11829,NA	0.00637319,NA	0.00612213,NA	0.525971,NA	0.000225012	0.000474695
2	rs57941636	99552693	NA,A	NA,G	NA,0.888889	NA,0.0103869	NA,0.0136019	NA,0.351556	0.000224911	0.000471549
2	rs11109806	99742239	T,NA	C,NA	0.83002,NA	-0.0141986,NA	0.00526376,NA	2.15565,NA	0.000224805	0.000472774
2	rs79045619	99559024	NA,G	NA,C	NA,0.911706	NA,-0.00470313	NA,0.0150664	NA,0.122099	0.000224407	0.000471948
2	rs117306711	99514779	NA,C	NA,T	NA,0.91369	NA,-0.00471577	NA,0.0152221	NA,0.121068	0.000224217	0.000471171
2	rs60725709	99553098	NA,A	NA,G	NA,0.888889	NA,0.0102929	NA,0.0136019	NA,0.347545	0.000224208	0.000470088
2	rs140805820	99636541	NA,G	NA,A	NA,0.927579	NA,-0.00605447	NA,0.0164929	NA,0.146577	0.000224132	0.000470279
2	rs149789132	99089735	NA,C	NA,T	NA,0.987103	NA,0.0192254	NA,0.0378862	NA,0.213363	0.000224058	0.000469996
2	rs60683713	99678413	NA,T	NA,C	NA,0.927579	NA,-0.00643966	NA,0.0164929	NA,0.157264	0.000224015	0.000471596
2	rs117374253	99437582	NA,T	NA,C	NA,0.902778	NA,-0.00433128	NA,0.0144288	NA,0.116885	0.000223531	0.000469569
2	rs17227584	99078669	C,NA	T,NA	0.977137,NA	-0.015994,NA	0.0132281,NA	0.644686,NA	0.000223514	0.000469765
2	rs117738401	99574317	NA,A	NA,G	NA,0.91369	NA,-0.00469505	NA,0.0152221	NA,0.120474	0.000223323	0.000469568
2	rs61246644	99454478	NA,T	NA,C	NA,0.905754	NA,0.0102944	NA,0.0146307	NA,0.317246	0.00022331	0.000472536
2	rs140287380	99554161	NA,T	NA,C	NA,0.889881	NA,0.0101494	NA,0.0136555	NA,0.339771	0.000222973	0.00046762
2	rs58989270	99311911	NA,A	NA,T	NA,0.974206	NA,-0.0117362	NA,0.0269663	NA,0.178222	0.000222959	0.000468394
2	rs200785	99202494	C,NA	T,NA	0.040755,NA	0.0117329,NA	0.00999964,NA	0.618593,NA	0.000222951	0.000468173
2	rs73143004	99681708	C,NA	A,NA	0.954274,NA	0.0165853,NA	0.00946506,NA	1.09839,NA	0.000222787	0.000465615
2	rs189155828	99274341	NA,A	NA,G	NA,0.9375	NA,-0.00927415	NA,0.0176595	NA,0.222234	0.000222448	0.000465857
2	rs28859649	99719709	T,NA	C,NA	0.975149,NA	-0.0218437,NA	0.0127009,NA	1.06825,NA	0.000222387	0.00046707
2	rs186928762	99018835	NA,C	NA,G	NA,0.962302	NA,0.0114136	NA,0.0224433	NA,0.213913	0.000221758	0.000468397
2	rs148081579	99846657	G,NA	A,NA	0.972167,NA	-0.0199324,NA	0.0120196,NA	1.01211,NA	0.000221326	0.000461876
2	rs12367364	99560313	G,NA	A,NA	0.972167,NA	0.0193191,NA	0.0120196,NA	0.966626,NA	0.000221316	0.000462981
2	rs2289315	99038549	A,A	G,G	0.982107,0.833333	0.0257381,0.018402	0.014915,0.0114701	1.07361,0.964009	0.000221315	0.000476173
2	rs77365437	99434993	NA,C	NA,T	NA,0.902778	NA,-0.00399872	NA,0.0144288	NA,0.106973	0.00022131	0.000464906
2	rs147330076	99049762	NA,T	NA,C	NA,0.981151	NA,-0.014103	NA,0.0314332	NA,0.18464	0.000221252	0.000465458
2	rs12312048	99240092	NA,T	NA,G	NA,0.97123	NA,-0.0103742	NA,0.0255725	NA,0.164322	0.000221197	0.000467236
2	rs59566177	99666792	NA,T	NA,C	NA,0.929563	NA,-0.00615048	NA,0.0167057	NA,0.147063	0.000221174	0.000465907
2	rs189251687	99020453	NA,G	NA,A	NA,0.99504	NA,-0.0292362	NA,0.0608454	NA,0.200059	0.000220992	0.000463691
2	rs10507106	99489951	NA,T	NA,C	NA,0.947421	NA,0.00799549	NA,0.0191524	NA,0.169837	0.000220842	0.000462171
2	rs113016918	99437494	NA,G	NA,A	NA,0.902778	NA,-0.00392009	NA,0.0144288	NA,0.104652	0.000220804	0.000463843
2	rs117169504	99706558	NA,A	NA,G	NA,0.978175	NA,0.0120197	NA,0.0292559	NA,0.166735	0.000220751	0.000467372
2	rs117846939	99328585	NA,A	NA,G	NA,0.955357	NA,-0.0085306	NA,0.0206987	NA,0.167336	0.000220679	0.000464434
2	rs77918739	99668126	NA,A	NA,C	NA,0.930556	NA,-0.00611349	NA,0.0168156	NA,0.144974	0.000220629	0.000464651
2	rs77490862	99269882	NA,G	NA,C	NA,0.87004	NA,-0.00575299	NA,0.0127124	NA,0.186503	0.000220597	0.000463078
2	rs79453826	99273722	NA,G	NA,A	NA,0.871032	NA,-0.00572271	NA,0.012754	NA,0.184656	0.000220274	0.000462373
2	rs3759214	99273632	NA,G	NA,A	NA,0.871032	NA,-0.00572271	NA,0.012754	NA,0.184656	0.000220274	0.000462373
2	rs7303874	99072233	A,A	G,G	0.826044,0.891865	-0.00129024,-0.0266192	0.00521577,0.0137648	0.0944093,1.27466	0.000220238	0.000482643
2	rs55671602	99802939	NA,C	NA,T	NA,0.900794	NA,0.00710267	NA,0.0142995	NA,0.208032	0.000220062	0.000465937
2	rs75859145	99679199	NA,T	NA,A	NA,0.927579	NA,-0.00571542	NA,0.0164929	NA,0.137309	0.000219842	0.00046273
2	rs79211680	99284437	NA,G	NA,T	NA,0.865079	NA,-0.00522691	NA,0.0125123	NA,0.169967	0.000219699	0.000461686
2	rs77116730	99779528	NA,G	NA,A	NA,0.920635	NA,0.00817484	NA,0.0158141	NA,0.218099	0.000219534	0.000461626
2	rs7974073	99361892	NA,T	NA,G	NA,0.916667	NA,0.00760242	NA,0.0154664	NA,0.205484	0.000219405	0.000460124
2	rs7397873	99715329	A,NA	G,NA	0.951292,NA	0.0164287,NA	0.00918509,NA	1.13269,NA	0.000219394	0.000460764
2	rs79494756	99221908	G,G	A,A	0.977137,0.886905	0.0194999,0.0219452	0.0132281,0.0134972	0.852485,0.983096	0.000219346	0.000465203
2	rs113715646	99360120	NA,C	NA,T	NA,0.861111	NA,0.00689404	NA,0.0123606	NA,0.238809	0.000219317	0.000461112
2	rs2712659	99600749	C,NA	T,NA	0.215706,NA	0.0217872,NA	0.00480694,NA	5.2343,NA	0.000219312	0.000712331
2	rs12579159	99779075	NA,T	NA,C	NA,0.922619	NA,0.00820105	NA,0.0159983	NA,0.215941	0.000219312	0.000461266
2	rs60429359	99571039	NA,C	NA,T	NA,0.909722	NA,-0.00391852	NA,0.0149162	NA,0.100847	0.000219286	0.000461258
2	rs142428951	99817232	NA,C	NA,T	NA,0.964286	NA,0.0089386	NA,0.0230345	NA,0.156159	0.000219022	0.000472215
2	rs2712644	99633250	G,NA	A,NA	0.248509,NA	0.0205639,NA	0.00457516,NA	5.15694,NA	0.000218986	0.000664747
2	rs138645880	99951752	NA,A	NA,G	NA,0.992063	NA,-0.0216887	NA,0.0481747	NA,0.18538	0.000218851	0.000461281
2	rs61933630	99267926	G,NA	A,NA	0.926441,NA	0.00804148,NA	0.0075738,NA	0.540081,NA	0.000218761	0.000457311
2	rs78952360	99680745	NA,T	NA,G	NA,0.930556	NA,-0.00572197	NA,0.0168156	NA,0.134512	0.000218556	0.000460229
2	rs4762513	99205569	NA,C	NA,T	NA,0.986111	NA,-0.0156027	NA,0.0365264	NA,0.174405	0.000218297	0.000458607
2	rs117785039	99604930	NA,C	NA,G	NA,0.880952	NA,0.00904315	NA,0.0131998	NA,0.306906	0.000218101	0.000457333
2	rs4520688	99608421	NA,C	NA,T	NA,0.87996	NA,0.00901078	NA,0.0131525	NA,0.306906	0.000218085	0.000457262
2	rs138087218	99697052	NA,C	NA,T	NA,0.979167	NA,0.0115457	NA,0.0299292	NA,0.155107	0.000218027	0.000458783
2	rs11503241	99711818	A,NA	T,NA	0.975149,NA	-0.0216028,NA	0.0127009,NA	1.05079,NA	0.000217808	0.000457456
2	rs111386199	99021598	T,NA	A,NA	0.977137,NA	-0.0156789,NA	0.0132281,NA	0.627256,NA	0.00021774	0.000457628
2	rs7305880	99657128	A,NA	G,NA	0.750497,NA	-0.0198738,NA	0.00456906,NA	4.8653,NA	0.000217658	0.000569609
2	rs73381158	99664288	NA,A	NA,G	NA,0.928571	NA,-0.00539618	NA,0.0165981	NA,0.127786	0.000217433	0.000457962
2	rs61561979	99816609	NA,T	NA,A	NA,0.803571	NA,-0.00469953	NA,0.0107594	NA,0.178966	0.000217304	0.000456072
2	rs60883945	99593125	NA,G	NA,A	NA,0.90873	NA,-0.00352166	NA,0.014843	NA,0.0902009	0.000217052	0.00045624
2	rs77206135	99593430	NA,A	NA,T	NA,0.90873	NA,-0.00352166	NA,0.014843	NA,0.0902009	0.000217052	0.00045624
2	rs148777481	99853286	NA,T	NA,C	NA,0.981151	NA,0.0130144	NA,0.0314332	NA,0.168226	0.000216855	0.000455577
2	rs75184181	99527243	NA,C	NA,G	NA,0.911706	NA,-0.00335659	NA,0.0150664	NA,0.0842298	0.000216796	0.000455635
2	rs80005960	99666020	NA,C	NA,G	NA,0.929563	NA,-0.00526895	NA,0.0167057	NA,0.123517	0.000216585	0.000456103
2	rs138050969	99312827	NA,A	NA,T	NA,0.980159	NA,0.0105143	NA,0.0306528	NA,0.135734	0.000216546	0.000453987
2	rs139249114	99394532	NA,C	NA,A	NA,0.981151	NA,0.0160795	NA,0.0314332	NA,0.215404	0.000216331	0.000456981
2	rs79044799	99527511	NA,A	NA,G	NA,0.911706	NA,-0.00326129	NA,0.0150664	NA,0.0816398	0.000216285	0.00045456
2	rs77352398	99815547	NA,T	NA,C	NA,0.930556	NA,0.00812048	NA,0.0168156	NA,0.20124	0.000216234	0.000455133
2	rs185772736	99372936	NA,C	NA,T	NA,0.972222	NA,0.00855664	NA,0.0260119	NA,0.129484	0.000216034	0.000454193
2	rs57653543	99680937	NA,T	NA,G	NA,0.930556	NA,-0.00511746	NA,0.0168156	NA,0.118685	0.000215603	0.000453925
2	rs12423961	99231494	NA,A	NA,G	NA,0.923611	NA,0.00612252	NA,0.0160932	NA,0.152663	0.000215497	0.000454266
2	rs12580279	99812735	NA,A	NA,G	NA,0.931548	NA,0.00793531	NA,0.016928	NA,0.194339	0.000215304	0.000453199
2	rs2372392	98994132	NA,T	NA,C	NA,0.97619	NA,-0.0130055	NA,0.0280389	NA,0.191948	0.000215247	0.000451938
2	rs117247834	99527147	NA,C	NA,G	NA,0.911706	NA,-0.00302294	NA,0.0150664	NA,0.0752145	0.000215048	0.000451953
2	rs12303010	99703812	A,NA	G,NA	0.975149,NA	-0.0214473,NA	0.0127009,NA	1.03959,NA	0.000214943	0.000451442
2	rs74662698	99005806	NA,T	NA,A	NA,0.97619	NA,-0.0128825	NA,0.0280389	NA,0.189828	0.000214912	0.000451236
2	rs75446793	99748029	NA,C	NA,T	NA,0.979167	NA,-0.0133501	NA,0.0299292	NA,0.183389	0.00021468	0.000452687
2	rs78708548	99269585	NA,C	NA,T	NA,0.867063	NA,-0.00454181	NA,0.0125908	NA,0.14369	0.000214616	0.000450674
2	rs80126872	99611249	NA,C	NA,T	NA,0.984127	NA,-0.0150074	NA,0.0342017	NA,0.179921	0.000214553	0.000451292
2	rs79548886	99219213	G,G	T,T	0.978131,0.887897	0.0191605,0.0225983	0.0135185,0.0135492	0.805821,1.02072	0.000214519	0.000454494
2	rs149252144	99316536	NA,G	NA,C	NA,0.954365	NA,-0.00694942	NA,0.0204832	NA,0.134066	0.0002145	0.000451345
2	rs9888407	99514816	NA,G	NA,A	NA,0.863095	NA,0.0081596	NA,0.0124355	NA,0.290962	0.000214481	0.000452396
2	rs58609250	99495904	NA,A	NA,G	NA,0.947421	NA,0.00651283	NA,0.0191524	NA,0.134412	0.000214393	0.000448974
2	rs58615510	99149044	NA,A	NA,G	NA,0.964286	NA,0.0100038	NA,0.0230345	NA,0.177783	0.000214317	0.000451266
2	rs78359997	99591438	NA,G	NA,A	NA,0.90873	NA,-0.0029972	NA,0.014843	NA,0.0757341	0.00021429	0.000450416
2	rs79466343	99627632	C,NA	T,NA	0.975149,NA	0.0189259,NA	0.0127009,NA	0.865856,NA	0.000214162	0.000447755
2	rs56403363	99367780	NA,G	NA,C	NA,0.907738	NA,-0.00397899	NA,0.0147711	NA,0.103673	0.00021413	0.00044992
2	rs17029081	99515243	NA,A	NA,G	NA,0.97619	NA,-0.00564673	NA,0.0280389	NA,0.0755169	0.000214109	0.000450638
2	rs78266890	99783317	NA,G	NA,A	NA,0.924603	NA,0.00700192	NA,0.0161901	NA,0.176923	0.000213966	0.000450023
2	rs111401811	99763293	G,NA	A,NA	0.974155,NA	0.00984801,NA	0.0124606,NA	0.367206,NA	0.000213799	0.000450595
2	rs76523863	99613792	NA,G	NA,T	NA,0.777778	NA,-0.00543746	NA,0.0102821	NA,0.22408	0.000213796	0.000450726
2	rs117579460	99607590	NA,G	NA,C	NA,0.992063	NA,-0.0194906	NA,0.0481747	NA,0.163813	0.000213716	0.000448434
2	rs57473651	99800540	NA,G	NA,C	NA,0.935516	NA,-0.00769502	NA,0.0174041	NA,0.181517	0.000213635	0.000449311
2	rs58709328	99592880	NA,T	NA,A	NA,0.90873	NA,-0.00285535	NA,0.014843	NA,0.0718848	0.000213591	0.000448941
2	rs79411044	99593514	NA,C	NA,T	NA,0.90873	NA,-0.00285535	NA,0.014843	NA,0.0718848	0.000213591	0.000448941
2	rs703699	99299274	A,NA	G,NA	0.812127,NA	-0.00622254,NA	0.00506169,NA	0.659667,NA	0.000213584	0.000447841
2	rs76481099	99663193	NA,A	NA,T	NA,0.929563	NA,-0.00460437	NA,0.0167057	NA,0.106326	0.000213546	0.000449603
2	rs76728748	99627424	NA,T	NA,A	NA,0.918651	NA,-0.00345531	NA,0.0156369	NA,0.0834856	0.000213518	0.000448634
2	rs141187567	99818668	NA,G	NA,A	NA,0.965278	NA,0.00726057	NA,0.0233493	NA,0.121573	0.000213406	0.000458614
2	rs192224878	99095862	A,NA	G,NA	0.983101,NA	0.0164649,NA	0.0153396,NA	0.548044,NA	0.000213388	0.000449048
2	rs73143021	99720620	G,NA	A,NA	0.983101,NA	0.00199918,NA	0.0153396,NA	0.0475431,NA	0.000213346	0.000451594
2	rs12227899	99450935	NA,C	NA,T	NA,0.930556	NA,0.00480129	NA,0.0168156	NA,0.110563	0.00021326	0.000451258
2	rs12316299	99355030	NA,T	NA,A	NA,0.910714	NA,0.00650868	NA,0.0149907	NA,0.17773	0.000213098	0.000446912
2	rs17029421	99814455	NA,A	NA,G	NA,0.933532	NA,0.00714609	NA,0.0171606	NA,0.169348	0.000213061	0.000448507
2	rs11833201	99354079	NA,C	NA,T	NA,0.860119	NA,0.00582046	NA,0.0123238	NA,0.196054	0.000212989	0.000447932
2	rs78728313	99347729	NA,C	NA,T	NA,0.931548	NA,0.00754352	NA,0.016928	NA,0.183183	0.000212651	0.000447387
2	rs80022420	99516447	NA,A	NA,T	NA,0.866071	NA,0.00784047	NA,0.0125513	NA,0.273937	0.000212616	0.000448795
2	rs2888313	99357841	NA,G	NA,A	NA,0.864087	NA,0.00593515	NA,0.0124737	NA,0.197769	0.000212601	0.000447025
2	rs80045233	99341277	NA,G	NA,A	NA,0.960318	NA,-0.00845613	NA,0.0218976	NA,0.155291	0.000212525	0.000447969
2	rs543851179	99910534	NA,A	NA,T	NA,0.984127	NA,0.0123794	NA,0.0342017	NA,0.144246	0.000212377	0.000444769
2	rs73382479	99357521	NA,A	NA,C	NA,0.864087	NA,0.00589124	NA,0.0124737	NA,0.196054	0.000212359	0.000446513
2	rs76534194	99643011	NA,T	NA,G	NA,0.936508	NA,-0.00411182	NA,0.0175302	NA,0.0890805	0.000212336	0.000446706
2	rs58797477	99751790	NA,C	NA,A	NA,0.985119	NA,-0.0118861	NA,0.0353055	NA,0.132904	0.000212157	0.000445799
2	rs76654336	99783616	NA,T	NA,G	NA,0.924603	NA,0.00655385	NA,0.0161901	NA,0.163917	0.000212022	0.0004459
2	rs12580254	99782500	NA,A	NA,G	NA,0.924603	NA,0.00655385	NA,0.0161901	NA,0.163917	0.000212022	0.0004459
2	rs12580257	99782634	NA,T	NA,C	NA,0.924603	NA,0.00650353	NA,0.0161901	NA,0.162471	0.000211814	0.000445458
2	rs7303031	99251604	C,C	T,T	0.946322,0.916667	-0.0163963,0.0119204	0.00877248,0.0154664	1.21031,0.355694	0.000211642	0.000444938
2	rs146354864	99351420	NA,A	NA,G	NA,0.955357	NA,0.00874839	NA,0.0206987	NA,0.172276	0.00021164	0.000446354
2	rs12300893	99484800	NA,A	NA,G	NA,0.948413	NA,0.00576967	NA,0.0193256	NA,0.116178	0.000211621	0.000443397
2	rs561708593	99404688	NA,G	NA,T	NA,0.987103	NA,-0.0139265	NA,0.0378862	NA,0.146801	0.000211543	0.00044434
2	rs17815467	99220195	G,NA	A,NA	0.946322,NA	-0.00951078,NA	0.00877248,NA	0.555497,NA	0.000211381	0.0004472
2	rs11833519	99582253	T,T	C,C	0.984095,0.787698	0.0272064,-0.00122818	0.0158037,0.0104531	1.06978,0.0426474	0.000211335	0.000444878
2	rs117360603	98997765	NA,T	NA,G	NA,0.97619	NA,-0.0114358	NA,0.0280389	NA,0.165337	0.000211279	0.000443647
2	rs78562375	99627322	NA,A	NA,C	NA,0.918651	NA,-0.00289434	NA,0.0156369	NA,0.0689729	0.000211078	0.000443504
2	rs17029324	99784972	NA,T	NA,C	NA,0.924603	NA,0.00630733	NA,0.0161901	NA,0.156862	0.000211023	0.000443779
2	rs60096787	99816568	NA,C	NA,G	NA,0.806548	NA,-0.00378793	NA,0.0108218	NA,0.138873	0.000210953	0.000442737
2	rs17028742	99236779	NA,A	NA,G	NA,0.972222	NA,-0.00706074	NA,0.0260119	NA,0.10455	0.00021091	0.000444813
2	rs74956560	99579057	NA,C	NA,G	NA,0.909722	NA,-0.00227222	NA,0.0149162	NA,0.0560483	0.000210843	0.000443389
2	rs17028549	98997597	NA,A	NA,G	NA,0.97619	NA,-0.0111664	NA,0.0280389	NA,0.16087	0.000210666	0.000442367
2	rs17029331	99785434	NA,A	NA,G	NA,0.924603	NA,0.00620675	NA,0.0161901	NA,0.154005	0.00021063	0.000442944
2	rs58039801	99898850	NA,T	NA,C	NA,0.865079	NA,0.00502519	NA,0.0125123	NA,0.162435	0.000210585	0.000440553
2	rs77327197	99277611	NA,C	NA,T	NA,0.895833	NA,-0.0048535	NA,0.0139934	NA,0.137445	0.000210545	0.000442052
2	rs73382484	99359348	NA,G	NA,A	NA,0.867063	NA,0.00553314	NA,0.0125908	NA,0.180239	0.000210534	0.00044252
2	rs189973842	99274473	NA,G	NA,A	NA,0.875992	NA,-0.00406283	NA,0.0129696	NA,0.122579	0.000210461	0.000441941
2	rs76360152	99679255	NA,C	NA,T	NA,0.930556	NA,-0.00386095	NA,0.0168156	NA,0.087035	0.000210383	0.000442762
2	rs74604883	98995408	NA,A	NA,C	NA,0.97619	NA,-0.0110366	NA,0.0280389	NA,0.158726	0.000210378	0.000441764
2	rs2372446	99192396	G,NA	C,NA	0.134195,NA	0.00555646,NA	0.00580045,NA	0.470961,NA	0.000210301	0.000443085
2	rs12302825	99355022	NA,T	NA,C	NA,0.866071	NA,0.00532851	NA,0.0125513	NA,0.173165	0.000209963	0.000441472
2	rs73139189	99346481	G,NA	A,NA	0.985089,NA	0.00382145,NA	0.0163138,NA	0.0889524,NA	0.000209918	0.000442916
2	rs10860374	99233202	T,NA	A,NA	0.906561,NA	-0.00446294,NA	0.00679323,NA	0.291409,NA	0.000209689	0.000441606
2	rs56002425	99656021	T,NA	A,NA	0.750497,NA	-0.0197115,NA	0.00456906,NA	4.79525,NA	0.000209545	0.000536961
2	rs73382473	99354632	NA,A	NA,T	NA,0.866071	NA,0.00522793	NA,0.0125513	NA,0.169395	0.000209485	0.000440459
2	rs76322271	99652766	NA,T	NA,C	NA,0.929563	NA,-0.00354066	NA,0.0167057	NA,0.0797976	0.000209398	0.000440712
2	rs79879797	99598276	A,NA	C,NA	0.979125,NA	0.0195849,NA	0.0138296,NA	0.80485,NA	0.000209344	0.000437577
2	rs117359388	99081389	NA,A	NA,G	NA,0.974206	NA,0.00680854	NA,0.0269663	NA,0.096548	0.000209284	0.000440362
2	rs12578362	99796190	NA,T	NA,C	NA,0.921627	NA,0.0060545	NA,0.0159053	NA,0.152763	0.000209119	0.000439644
2	rs77649120	99605636	NA,A	NA,C	NA,0.917659	NA,-0.00220076	NA,0.0155508	NA,0.0518517	0.000209031	0.000439279
2	rs140617140	99494470	NA,C	NA,G	NA,0.97619	NA,-0.00346135	NA,0.0280389	NA,0.0449128	0.000209021	0.000439768
2	rs115173420	98995527	NA,G	NA,T	NA,0.97619	NA,-0.0103842	NA,0.0280389	NA,0.148056	0.000208996	0.000438879
2	rs12580937	99784114	NA,T	NA,C	NA,0.924603	NA,0.00572672	NA,0.0161901	NA,0.140531	0.000208863	0.000439192
2	rs12580952	99784117	NA,A	NA,G	NA,0.924603	NA,0.00572672	NA,0.0161901	NA,0.140531	0.000208863	0.000439192
2	rs147447582	99356581	NA,C	NA,T	NA,0.956349	NA,0.00804687	NA,0.0209218	NA,0.154579	0.000208735	0.000439759
2	rs78025158	99777001	NA,A	NA,G	NA,0.922619	NA,0.00584427	NA,0.0159983	NA,0.145764	0.000208734	0.000438859
2	rs138856830	99526869	NA,A	NA,G	NA,0.911706	NA,-0.00158056	NA,0.0150664	NA,0.037891	0.000208722	0.000438623
2	rs12580948	99784269	NA,A	NA,C	NA,0.924603	NA,0.00568137	NA,0.0161901	NA,0.139272	0.000208706	0.000438857
2	rs56364350	99209747	A,NA	T,NA	0.932406,NA	-0.00797813,NA	0.00787557,NA	0.507171,NA	0.000208623	0.000440144
2	rs75377389	99044756	NA,T	NA,G	NA,0.920635	NA,0.00387478	NA,0.0158141	NA,0.0934277	0.000208614	0.000437782
2	rs140663834	99897478	NA,C	NA,G	NA,0.988095	NA,0.0114954	NA,0.0394133	NA,0.113203	0.000208461	0.000436939
2	rs12580241	99782312	NA,A	NA,G	NA,0.924603	NA,0.0055473	NA,0.0161901	NA,0.135564	0.00020825	0.000437887
2	rs56287109	99367796	NA,T	NA,A	NA,0.904762	NA,-0.00256112	NA,0.0145623	NA,0.0653027	0.000208245	0.000437475
2	rs11109774	99640831	NA,A	NA,G	NA,0.956349	NA,0.0100779	NA,0.0209218	NA,0.200644	0.000208232	0.000438712
2	rs145500150	99643516	NA,T	NA,C	NA,0.936508	NA,-0.00307908	NA,0.0175302	NA,0.0652121	0.000208219	0.00043794
2	rs17029043	99480170	NA,T	NA,G	NA,0.97619	NA,-0.00304219	NA,0.0280389	NA,0.0392439	0.000208191	0.000437991
2	rs76632513	99772406	NA,C	NA,T	NA,0.916667	NA,0.0055359	NA,0.0154664	NA,0.14243	0.000207935	0.000436971
2	rs148698429	99924769	NA,A	NA,G	NA,0.954365	NA,0.00640334	NA,0.0204832	NA,0.122299	0.000207926	0.000436001
2	rs77217832	99783441	NA,C	NA,T	NA,0.924603	NA,0.00544625	NA,0.0161901	NA,0.132784	0.000207915	0.000437176
2	rs12580993	99775594	NA,C	NA,T	NA,0.920635	NA,0.00567789	NA,0.0158141	NA,0.14293	0.000207902	0.000437045
2	rs77296419	99046768	G,G	C,C	0.921471,0.815476	0.0077867,0.0199016	0.00734995,0.0110197	0.53849,1.14924	0.000207859	0.000449007
2	rs141615357	99845258	NA,A	NA,G	NA,0.968254	NA,0.00663991	NA,0.0243817	NA,0.104927	0.000207844	0.000435072
2	rs140245163	99096458	NA,G	NA,C	NA,0.980159	NA,-0.0119528	NA,0.0306528	NA,0.157029	0.000207789	0.000436397
2	rs57058897	99378515	NA,C	NA,T	NA,0.980159	NA,-0.00707778	NA,0.0306528	NA,0.08757	0.000207766	0.00043632
2	rs80009471	99780546	NA,A	NA,G	NA,0.924603	NA,0.00539574	NA,0.0161901	NA,0.131398	0.000207751	0.000436827
2	rs79903994	99783729	NA,C	NA,T	NA,0.924603	NA,0.00537914	NA,0.0161901	NA,0.130944	0.000207697	0.000436713
2	rs117032555	99355802	NA,T	NA,C	NA,0.967262	NA,0.00638187	NA,0.0240217	NA,0.102102	0.00020763	0.00043583
2	rs7973932	99234876	NA,C	NA,T	NA,0.93254	NA,0.00501175	NA,0.017043	NA,0.114239	0.000207625	0.000435271
2	rs73372083	99791508	NA,T	NA,C	NA,0.919643	NA,0.00552006	NA,0.0157247	NA,0.13933	0.0002076	0.000436357
2	rs12580957	99784203	NA,T	NA,G	NA,0.924603	NA,0.00532878	NA,0.0161901	NA,0.129566	0.000207536	0.00043637
2	rs117067489	99622787	NA,A	NA,C	NA,0.918651	NA,-0.00193181	NA,0.0156369	NA,0.0449484	0.000207523	0.000436027
2	rs146593887	99704576	NA,T	NA,C	NA,0.998016	NA,0.02368	NA,0.0960615	NA,0.0940484	0.000207416	0.000435331
2	rs74663841	99784518	NA,T	NA,G	NA,0.924603	NA,0.00527843	NA,0.0161901	NA,0.128192	0.000207377	0.000436032
2	rs12578453	99783917	NA,G	NA,A	NA,0.924603	NA,0.00527843	NA,0.0161901	NA,0.128192	0.000207377	0.000436032
2	rs12578489	99784238	NA,G	NA,A	NA,0.924603	NA,0.00527843	NA,0.0161901	NA,0.128192	0.000207377	0.000436032
2	rs149414455	99831080	NA,T	NA,G	NA,0.962302	NA,0.00477025	NA,0.0224433	NA,0.0800436	0.000207094	0.000442897
2	rs78304977	99368361	NA,C	NA,G	NA,0.97619	NA,0.00828784	NA,0.0280389	NA,0.114894	0.000207048	0.000433595
2	rs77683465	99008691	NA,C	NA,T	NA,0.907738	NA,0.00295405	NA,0.0147711	NA,0.0749513	0.000206983	0.000434333
2	rs79335495	99284415	NA,T	NA,C	NA,0.950397	NA,0.0044884	NA,0.0196877	NA,0.0863651	0.000206754	0.000434095
2	rs17029329	99785146	NA,C	NA,G	NA,0.924603	NA,0.00506653	NA,0.0161901	NA,0.122441	0.000206728	0.000434651
2	rs34451674	99789425	NA,A	NA,G	NA,0.923611	NA,0.00506403	NA,0.0160932	NA,0.123197	0.0002066	0.000434354
2	rs140467751	99934436	NA,A	NA,G	NA,0.954365	NA,0.00586013	NA,0.0204832	NA,0.110807	0.000206591	0.000433283
2	rs114599995	99020780	NA,T	NA,C	NA,0.981151	NA,-0.0110688	NA,0.0314332	NA,0.139821	0.000206569	0.000433352
2	rs74861946	99431033	NA,A	NA,G	NA,0.951389	NA,0.00431763	NA,0.0198773	NA,0.0819481	0.000206541	0.000433349
2	rs11109722	99484373	NA,C	NA,T	NA,0.947421	NA,0.00395645	NA,0.0191524	NA,0.0776169	0.0002065	0.000432962
2	rs117415620	99240349	NA,C	NA,T	NA,0.933532	NA,0.00367368	NA,0.0171606	NA,0.0806673	0.000206428	0.000434729
2	rs146954181	99822379	NA,C	NA,T	NA,0.965278	NA,0.00442936	NA,0.0233493	NA,0.070814	0.000206281	0.00044042
2	rs118152344	99506267	NA,C	NA,T	NA,0.878968	NA,-0.00498481	NA,0.0131059	NA,0.152621	0.000206251	0.00043273
2	rs78771907	99047714	C,C	T,T	0.921471,0.815476	0.0077867,0.0198461	0.00734995,0.0110197	0.53849,1.14442	0.000206247	0.000445494
2	rs187065429	99110893	NA,A	NA,G	NA,0.980159	NA,0.00855658	NA,0.0306528	NA,0.107831	0.000206206	0.000432931
2	rs78153361	99612372	NA,A	NA,G	NA,0.917659	NA,-0.00132566	NA,0.0155508	NA,0.0305536	0.000206139	0.00043318
2	rs117374551	99608249	NA,T	NA,C	NA,0.917659	NA,-0.00127837	NA,0.0155508	NA,0.0294287	0.000206001	0.000432889
2	rs117279284	99525800	NA,G	NA,A	NA,0.909722	NA,-0.000725894	NA,0.0149162	NA,0.0171924	0.000205994	0.000432941
2	rs79158739	99610656	NA,T	NA,G	NA,0.917659	NA,-0.00127449	NA,0.0155508	NA,0.0293364	0.000205989	0.000432865
2	rs75765611	99610633	NA,T	NA,C	NA,0.917659	NA,-0.00127449	NA,0.0155508	NA,0.0293364	0.000205989	0.000432865
2	rs12582088	99787307	NA,A	NA,G	NA,0.924603	NA,0.00480101	NA,0.0161901	NA,0.115308	0.000205964	0.000433024
2	rs140698965	99354961	NA,C	NA,A	NA,0.955357	NA,0.00659872	NA,0.0206987	NA,0.125008	0.000205904	0.000433768
2	rs59114270	99596067	NA,A	NA,G	NA,0.916667	NA,-0.00124722	NA,0.0154664	NA,0.0288505	0.00020578	0.000432252
2	rs2035880	99667785	NA,A	NA,G	NA,0.948413	NA,-0.00589943	NA,0.0193256	NA,0.119093	0.000205736	0.000432274
2	rs117763787	99409694	NA,C	NA,T	NA,0.929563	NA,-0.00229843	NA,0.0167057	NA,0.0503323	0.000205658	0.000432644
2	rs621284	99326756	G,NA	T,NA	0.17495,NA	-0.00292734,NA	0.00520406,NA	0.241263,NA	0.0002056	0.000439129
2	rs143388411	99351186	NA,T	NA,C	NA,0.955357	NA,0.00638934	NA,0.0206987	NA,0.120581	0.000205462	0.000432789
2	rs77048146	99787093	NA,C	NA,T	NA,0.924603	NA,0.00460607	NA,0.0161901	NA,0.110123	0.000205437	0.0004319
2	rs118042924	99965609	C,NA	A,NA	0.974155,NA	-0.00972863,NA	0.0124606,NA	0.361563,NA	0.000205385	0.000432353
2	rs78569968	99820777	NA,C	NA,T	NA,0.965278	NA,0.00395691	NA,0.0233493	NA,0.0627681	0.000205384	0.000438027
2	rs116390061	99820757	NA,G	NA,A	NA,0.965278	NA,0.00395035	NA,0.0233493	NA,0.0626571	0.000205372	0.000437995
2	rs116952117	99825438	NA,C	NA,A	NA,0.965278	NA,0.00390476	NA,0.0233493	NA,0.0618872	0.00020529	0.000437774
2	rs117995086	99374555	NA,C	NA,G	NA,0.929563	NA,0.0051841	NA,0.0167057	NA,0.121295	0.000205271	0.000431073
2	rs138315125	99070113	NA,A	NA,G	NA,0.974206	NA,0.00462781	NA,0.0269663	NA,0.0636168	0.000205255	0.000431714
2	rs149920777	99357797	NA,G	NA,A	NA,0.956349	NA,0.00652532	NA,0.0209218	NA,0.121982	0.000205194	0.000432011
2	rs74465308	99566468	NA,A	NA,G	NA,0.923611	NA,-0.00462542	NA,0.0160932	NA,0.111374	0.00020519	0.000430515
2	rs12582066	99787259	NA,T	NA,C	NA,0.924603	NA,0.00450614	NA,0.0161901	NA,0.107482	0.000205177	0.000431347
3	rs138670008	99342420	C,NA	G,NA	0.977137,NA	0.0445822,NA	0.0132281,NA	3.12439,NA	0.0144853	0.0271148
3	rs7301791	99324868	C,NA	A,NA	0.929423,NA	0.0207887,NA	0.00771974,NA	2.14981,NA	0.0130051	0.0226688
3	rs10860363	99148667	C,C	T,T	0.557654,0.713294	-0.00933464,-0.0218172	0.00398085,0.00945258	1.72049,1.67787	0.0114656	0.0202119
3	rs77052012	99330530	G,NA	A,NA	0.931412,NA	0.0203721,NA	0.00782246,NA	2.03593,NA	0.0111298	0.0194504
3	rs4762508	99147201	T,T	C,C	0.560636,0.727183	-0.00948038,-0.0217155	0.0039837,0.00959722	1.76139,1.62608	0.0108232	0.0190747
3	rs79493669	99327755	C,NA	T,NA	0.929423,NA	0.0201316,NA	0.00771974,NA	2.04036,NA	0.0101202	0.0177018
3	rs145818834	99493095	T,NA	C,NA	0.982107,NA	0.0348715,NA	0.014915,NA	1.7125,NA	0.00939323	0.0175911
3	rs73140907	99385631	T,NA	C,NA	0.957256,NA	0.0327504,NA	0.00977441,NA	3.09351,NA	0.00897599	0.0169408
3	rs78276631	99331364	C,NA	A,NA	0.931412,NA	0.0196646,NA	0.00782246,NA	1.92294,NA	0.00850141	0.0149034
3	rs7138024	99328536	T,NA	C,NA	0.931412,NA	0.019623,NA	0.00782246,NA	1.9164,NA	0.00843903	0.0148024
3	rs115250134	99563658	C,NA	A,NA	0.985089,NA	0.0555933,NA	0.0163138,NA	3.18374,NA	0.00824787	0.0156956
3	rs77292577	99186278	C,NA	T,NA	0.987078,NA	0.0516224,NA	0.0175062,NA	2.49622,NA	0.00807155	0.0151965
3	rs111858782	99331745	T,NA	C,NA	0.932406,NA	0.0195111,NA	0.00787557,NA	1.87833,NA	0.0076633	0.0134548
3	rs7135140	99160676	C,C	T,T	0.417495,0.267857	0.00741892,0.0262919	0.00400926,0.00965281	1.19213,2.19015	0.00736842	0.0131212
3	rs79343833	99321257	G,NA	T,NA	0.929423,NA	0.0190144,NA	0.00771974,NA	1.86092,NA	0.00671472	0.0118075
3	rs7975323	99319821	G,NA	A,NA	0.929423,NA	0.0189734,NA	0.00771974,NA	1.85449,NA	0.00661694	0.0116377
3	rs7134519	99146587	G,G	A,A	0.564612,0.724206	-0.00857316,-0.0208704	0.00398773,0.00956488	1.5008,1.53594	0.00619268	0.0109267
3	rs73381503	99950185	NA,G	NA,T	NA,0.90873	NA,-0.0473447	NA,0.014843	NA,2.84642	0.00593753	0.0166265
3	rs78885406	99977511	NA,G	NA,A	NA,0.914682	NA,-0.0491715	NA,0.015302	NA,2.88215	0.00593081	0.0167679
3	rs77336109	99977132	NA,G	NA,A	NA,0.914682	NA,-0.0491262	NA,0.015302	NA,2.87768	0.00588799	0.0166393
3	rs141876128	99175192	NA,G	NA,C	NA,0.941468	NA,-0.0506895	NA,0.0182098	NA,2.2696	0.00517918	0.00979345
3	rs149528043	99188152	NA,T	NA,A	NA,0.926587	NA,-0.0457853	NA,0.0163898	NA,2.28285	0.00498576	0.00942919
3	rs190848961	99470854	C,NA	A,NA	0.981113,NA	0.0307534,NA	0.0145245,NA	1.46558,NA	0.00497672	0.00935861
3	rs1862022	99157523	C,C	T,T	0.299205,0.251984	0.00785251,0.0272249	0.00431777,0.00984603	1.16137,2.2448	0.00494402	0.00888853
3	rs4331156	99157916	C,C	T,T	0.300199,0.251984	0.00770971,0.0273238	0.00431368,0.00984603	1.13139,2.25819	0.00492987	0.0088617
3	rs76419846	99313581	A,NA	G,NA	0.929423,NA	0.0180683,NA	0.00771974,NA	1.71543,NA	0.00471425	0.00833235
3	rs4762509	99156303	C,C	T,T	0.301193,0.251984	0.00760921,0.0270741	0.00430962,0.00984603	1.11094,2.22445	0.00467133	0.00837923
3	rs1874877	99166308	C,C	T,T	0.413519,0.24504	0.00789385,0.0285984	0.00401481,0.00993854	1.30735,2.39706	0.00440795	0.00805969
3	rs74240143	99966516	NA,G	NA,T	NA,0.911706	NA,-0.0461189	NA,0.0150664	NA,2.65644	0.00419169	0.0116135
3	rs4472982	99144410	A,A	G,G	0.727634,0.763889	-0.00762848,-0.0273469	0.00444126,0.0100654	1.06619,2.18117	0.00404347	0.00727251
3	rs117258143	99799028	NA,G	NA,A	NA,0.957341	NA,0.0526196	NA,0.0211527	NA,1.89074	0.00396343	0.00755473
3	rs11109923	99960605	NA,C	NA,T	NA,0.91369	NA,-0.0462613	NA,0.0152221	NA,2.62472	0.00387245	0.0107082
3	rs12315406	99958767	NA,C	NA,T	NA,0.91369	NA,-0.0462193	NA,0.0152221	NA,2.62073	0.00384808	0.0106363
3	rs12296275	99956998	NA,C	NA,T	NA,0.91369	NA,-0.0460482	NA,0.0152221	NA,2.60457	0.00382367	0.0105435
3	rs74667141	99962283	NA,C	NA,T	NA,0.91369	NA,-0.0460493	NA,0.0152221	NA,2.60467	0.00375144	0.0103512
3	rs11109586	99147841	T,T	C,C	0.72167,0.758929	-0.00900255,-0.0242149	0.00441154,0.00999379	1.38423,1.81268	0.00370492	0.00665248
3	rs11109918	99956629	NA,G	NA,A	NA,0.91369	NA,-0.0457925	NA,0.0152221	NA,2.5805	0.00368046	0.0101222
3	rs12296313	99957011	NA,C	NA,T	NA,0.914682	NA,-0.0460348	NA,0.015302	NA,2.58068	0.00363783	0.0100242
3	rs12578628	99968829	NA,C	NA,T	NA,0.912698	NA,-0.0455128	NA,0.0151436	NA,2.5764	0.00363253	0.00998993
3	rs118016700	99508484	G,NA	C,NA	0.955268,NA	0.014981,NA	0.00956466,NA	0.930769,NA	0.00354387	0.00670671
3	rs78025286	99954963	NA,G	NA,A	NA,0.91369	NA,-0.0454974	NA,0.0152221	NA,2.55287	0.00352297	0.00966007
3	rs12315484	99962044	NA,T	NA,C	NA,0.91369	NA,-0.045623	NA,0.0152221	NA,2.56462	0.00352144	0.00967429
3	rs117337490	99973406	NA,A	NA,G	NA,0.917659	NA,-0.0463545	NA,0.0155508	NA,2.54142	0.00348203	0.00943903
3	rs7310962	99144283	A,A	C,C	0.72664,0.748016	-0.00837351,-0.0242129	0.00443621,0.00984603	1.2285,1.85616	0.00337239	0.00601136
3	rs10860366	99163991	C,C	G,G	0.449304,0.244048	0.00713845,0.0281248	0.00397478,0.00995218	1.13963,2.32667	0.00329684	0.00599337
3	rs78049170	99949119	NA,C	NA,T	NA,0.912698	NA,-0.044796	NA,0.0151436	NA,2.50926	0.00326547	0.00890088
3	rs77047048	99949062	NA,G	NA,A	NA,0.912698	NA,-0.044796	NA,0.0151436	NA,2.50926	0.00326547	0.00890088
3	rs7963302	99947489	NA,C	NA,T	NA,0.912698	NA,-0.0445409	NA,0.0151436	NA,2.48559	0.00314627	0.0085537
3	rs77645874	99195789	C,C	A,A	0.958251,0.875992	0.030558,0.0184013	0.00988495,0.0129696	2.70062,0.806989	0.00309102	0.00581002
3	rs11109915	99942817	NA,C	NA,T	NA,0.912698	NA,-0.0442477	NA,0.0151436	NA,2.45851	0.00301553	0.00817377
3	rs6538884	99159607	C,C	T,T	0.285288,0.237103	0.00798281,0.0252767	0.00437857,0.0100508	1.16571,1.9242	0.00299427	0.00541499
3	rs11109809	99754713	NA,T	NA,G	NA,0.969246	NA,0.0585945	NA,0.0247591	NA,1.74586	0.00297803	0.0054231
3	rs3847879	99146756	T,T	C,C	0.718688,0.759921	-0.00839234,-0.0238188	0.00439719,0.0100079	1.24936,1.76165	0.00296596	0.0053044
3	rs12304888	99942503	NA,G	NA,T	NA,0.912698	NA,-0.0440314	NA,0.0151436	NA,2.43864	0.00292326	0.00790623
3	rs17028701	99200282	C,C	T,T	0.958251,0.875	0.030331,0.0182966	0.00988495,0.0129254	2.66715,0.804361	0.00290194	0.00545643
3	rs79335587	99185737	C,C	T,T	0.958251,0.875	0.0306014,0.0173821	0.00988495,0.0129254	2.70706,0.747904	0.00284879	0.00536085
3	rs10492275	99198074	C,C	T,T	0.958251,0.876984	0.0302876,0.018317	0.00988495,0.0130145	2.66076,0.797787	0.00283818	0.00533478
3	rs142364225	99158289	G,NA	A,NA	0.985089,NA	0.0479384,NA	0.0163138,NA	2.48177,NA	0.00272369	0.00520368
3	rs7299294	99159256	G,G	A,A	0.285288,0.237103	0.00779718,0.0253753	0.00437857,0.0100508	1.12522,1.9363	0.00270891	0.00490152
3	rs12425144	99185190	C,C	T,T	0.958251,0.875	0.0304701,0.016941	0.00988495,0.0129254	2.68765,0.72132	0.00264103	0.00497216
3	rs143095933	99902799	A,NA	T,NA	0.99006,NA	0.0536867,NA	0.01993,NA	2.15088,NA	0.00264	0.00504572
3	rs74680871	99186428	C,C	T,T	0.958251,0.875	0.0302908,0.0173314	0.00988495,0.0129254	2.66123,0.744825	0.00261435	0.00492032
3	rs10444507	99290787	G,NA	A,NA	0.912525,NA	-0.0178908,NA	0.00699802,NA	1.97586,NA	0.00260293	0.00489928
3	rs145304574	99780286	NA,C	NA,A	NA,0.97123	NA,0.0596033	NA,0.0255725	NA,1.70407	0.00255323	0.0048762
3	rs74240141	99944129	NA,T	NA,C	NA,0.914682	NA,-0.0430659	NA,0.015302	NA,2.31096	0.00249802	0.00663348
3	rs1403507	99351795	G,NA	A,NA	0.932406,NA	0.0237131,NA	0.00787557,NA	2.58434,NA	0.00249692	0.00475089
3	rs11614382	99193704	C,C	T,T	0.631213,0.87996	0.00211697,-0.039608	0.00409792,0.0131525	0.217931,2.58501	0.00238684	0.00446317
3	rs74838549	99952152	NA,T	NA,C	NA,0.916667	NA,-0.0431958	NA,0.0154664	NA,2.282	0.00235579	0.00623508
3	rs80293634	99952983	NA,C	NA,T	NA,0.916667	NA,-0.0431108	NA,0.0154664	NA,2.27463	0.00232909	0.00615932
3	rs75155363	99953079	NA,C	NA,G	NA,0.916667	NA,-0.0431108	NA,0.0154664	NA,2.27463	0.00232909	0.00615932
3	rs75801215	99952835	NA,A	NA,G	NA,0.916667	NA,-0.043022	NA,0.0154664	NA,2.26693	0.00230156	0.00608125
3	rs12308425	99953126	NA,T	NA,C	NA,0.916667	NA,-0.0429707	NA,0.0154664	NA,2.2625	0.00228584	0.0060367
3	rs73149056	99188418	G,G	C,C	0.625249,0.87996	0.00197478,-0.0394593	0.00408453,0.0131525	0.201518,2.56886	0.00227805	0.00425863
3	rs12370809	99162328	C,NA	T,NA	0.959245,NA	-0.0225603,NA	0.00999958,NA	1.61865,NA	0.0021761	0.0041247
3	rs7315399	99189195	G,G	T,T	0.631213,0.87996	0.0020265,-0.0389091	0.00409792,0.0131525	0.20695,2.50956	0.00214185	0.00400471
3	rs141559555	99283636	C,NA	T,NA	0.992048,NA	0.0572874,NA	0.0222601,NA	1.99714,NA	0.00203033	0.00385563
3	rs74397776	99920351	NA,C	NA,T	NA,0.929563	NA,-0.0440701	NA,0.0167057	NA,2.07889	0.00192243	0.00480661
3	rs138153943	99227777	A,NA	G,NA	0.983101,NA	0.036717,NA	0.0153396,NA	1.77771,NA	0.00190628	0.00362396
3	rs7959428	99322859	A,A	G,G	0.930418,0.946429	0.0187643,-0.00698374	0.00777053,0.0189842	1.80289,0.146929	0.00189874	0.00334844
3	rs76730620	99181357	C,C	A,A	0.958251,0.875	0.0282877,0.0192154	0.00988495,0.0129254	2.37533,0.86293	0.00189024	0.00355289
3	rs149668263	99871574	A,NA	G,NA	0.985089,NA	0.04373,NA	0.0163138,NA	2.13371,NA	0.0018522	0.0035504
3	rs4762512	99189714	T,T	G,G	0.632207,0.878968	0.00234457,-0.0378713	0.00410023,0.0131059	0.246074,2.41377	0.00184568	0.00345096
3	rs12424425	99183311	A,A	T,T	0.958251,0.875	0.0282441,0.0189719	0.00988495,0.0129254	2.36928,0.847229	0.00182401	0.0034292
3	rs12306944	99922600	NA,T	NA,G	NA,0.921627	NA,-0.0421037	NA,0.0159053	NA,2.09058	0.00181479	0.00470484
3	rs7300980	99184532	T,T	C,C	0.658052,0.882937	4.48196e-05,-0.0403365	0.00416802,0.0132962	0.00374218,2.61692	0.00178835	0.0033522
3	rs77589197	99935045	NA,T	NA,C	NA,0.953373	NA,-0.0509696	NA,0.0202746	NA,1.92306	0.00166794	0.00397102
3	rs74351816	99270819	C,NA	T,NA	0.971173,NA	-0.0209883,NA	0.0118166,NA	1.12088,NA	0.00166596	0.00319377
3	rs117354353	99926966	NA,T	NA,C	NA,0.922619	NA,-0.0413744	NA,0.0159983	NA,2.01301	0.00160188	0.00412213
3	rs77269132	99916010	NA,G	NA,C	NA,0.952381	NA,-0.0500229	NA,0.0200728	NA,1.8962	0.00159601	0.00376383
3	rs11109608	99184909	A,A	G,G	0.657058,0.883929	-0.000179109,-0.0398861	0.00416512,0.0133454	0.0151579,2.55265	0.00154656	0.00290189
3	rs11109607	99184850	T,T	C,C	0.657058,0.883929	-0.000223875,-0.0398861	0.00416512,0.0133454	0.0190271,2.55265	0.00153921	0.00288814
3	rs36031841	98981645	C,C	A,A	0.942346,0.80754	0.00263341,0.0315511	0.00848241,0.010843	0.121355,2.4417	0.00152857	0.00282984
3	rs34328059	98981987	G,G	A,A	0.942346,0.80754	0.00254187,0.0313981	0.00848241,0.010843	0.11666,2.42214	0.00147303	0.00272741
3	rs12580005	98982066	C,C	T,T	0.942346,0.80754	0.00254187,0.0312943	0.00848241,0.010843	0.11666,2.40891	0.00143722	0.00266143
3	rs11109604	99177369	C,C	T,T	0.542744,0.877976	0.00460107,-0.033957	0.00396883,0.0130599	0.608478,2.0306	0.00143628	0.00269768
3	rs4762212	99177965	C,C	T,T	0.544732,0.87996	0.00487168,-0.0340869	0.00397022,0.0131525	0.657969,2.01994	0.00142822	0.0026876
3	rs117020494	99305696	A,NA	G,NA	0.971173,NA	-0.0200902,NA	0.0118166,NA	1.05013,NA	0.00141095	0.00270474
3	rs7954506	99175840	G,G	A,A	0.523857,0.859127	0.00354943,-0.0324926	0.00395881,0.0122874	0.431872,2.08703	0.00139285	0.00258599
3	rs57332865	99138768	A,A	G,G	0.982107,0.894841	0.00060255,-0.0392425	0.014915,0.013935	0.0142256,2.31329	0.00136526	0.00249894
3	rs77996039	99238561	C,NA	T,NA	0.986084,NA	0.0303818,NA	0.0168779,NA	1.1436,NA	0.00136363	0.00258154
3	rs117137357	99955792	NA,A	NA,G	NA,0.96627	NA,-0.0555291	NA,0.023678	NA,1.72084	0.00133486	0.00303957
3	rs10492276	99197032	C,C	G,G	0.647117,0.880952	-0.000314696,-0.038496	0.00413745,0.0131998	0.0271628,2.4509	0.0012796	0.00239079
3	rs11109595	99163271	C,C	T,T	0.437376,0.239087	0.00620656,0.0252256	0.00398568,0.0100221	0.922922,1.92681	0.00127304	0.00232022
3	rs10860457	99920583	NA,A	NA,G	NA,0.922619	NA,-0.0391416	NA,0.0159983	NA,1.84101	0.00124462	0.00313223
3	rs4762213	99178368	C,C	T,T	0.648111,0.881944	0.00319289,-0.0348631	0.00414011,0.0132476	0.355971,2.07072	0.00122685	0.00230083
3	rs148336823	99256305	T,NA	C,NA	0.982107,NA	-0.0354749,NA	0.014915,NA	1.75984,NA	0.00121808	0.00231687
3	rs10492279	99163022	G,G	C,C	0.43837,0.240079	0.0061591,0.025019	0.00398468,0.0100079	0.913004,1.90582	0.00117826	0.00214773
3	rs116936089	99257741	C,NA	T,NA	0.982107,NA	-0.0351019,NA	0.014915,NA	1.7305,NA	0.00115664	0.00220014
3	rs376467698	99859309	NA,A	NA,C	NA,0.921627	NA,-0.0380053	NA,0.0159053	NA,1.77282	0.00115412	0.00286765
3	rs80266151	99310460	G,NA	C,NA	0.983101,NA	0.037819,NA	0.0153396,NA	1.86377,NA	0.00115198	0.00219787
3	rs182951511	99114519	NA,A	NA,G	NA,0.956349	NA,-0.0396998	NA,0.0209218	NA,1.23839	0.00114746	0.00216512
3	rs146838552	99184987	NA,A	NA,G	NA,0.975198	NA,0.0504116	NA,0.0274863	NA,1.17623	0.00114685	0.00212754
3	rs148732077	99860489	NA,T	NA,C	NA,0.921627	NA,-0.0379212	NA,0.0159053	NA,1.76657	0.00114358	0.00283933
3	rs77351025	99839072	NA,A	NA,C	NA,0.926587	NA,-0.0384823	NA,0.0163898	NA,1.72406	0.00114354	0.00273866
3	rs4762209	98981585	G,G	C,C	0.445328,0.326389	-0.00132413,0.0252106	0.00397815,0.00911656	0.131211,2.24519	0.0011424	0.0020883
3	rs10492277	99197003	T,T	C,C	0.664016,0.882937	-0.000449874,-0.0380751	0.00418592,0.0132962	0.0388573,2.37793	0.00112312	0.00210112
3	rs79422404	99864512	NA,T	NA,C	NA,0.922619	NA,-0.0378807	NA,0.0159983	NA,1.74728	0.00109682	0.00271971
3	rs73384492	98981373	G,G	A,A	0.826044,0.858135	0.00353871,-0.032453	0.00521577,0.0122515	0.303227,2.09285	0.00109275	0.00201321
3	rs142696848	99293241	T,T	G,G	0.992048,0.988095	0.0604229,0.0285821	0.0222601,0.0394133	2.17786,0.329442	0.00108507	0.00206629
3	rs117288219	99910982	NA,C	NA,T	NA,0.921627	NA,-0.0375202	NA,0.0159053	NA,1.73694	0.00106808	0.00265165
3	rs190624207	99101970	NA,A	NA,G	NA,0.943452	NA,-0.0351668	NA,0.018507	NA,1.24103	0.00105863	0.00197779
3	rs10860368	99181424	A,A	G,G	0.657058,0.883929	0.000448086,-0.0372858	0.00416512,0.0133454	0.0388978,2.28336	0.00105794	0.00198743
3	rs111604160	98980788	G,G	A,A	0.822068,0.859127	0.00295427,-0.0323596	0.00516962,0.0122874	0.245894,2.07317	0.00105384	0.00193662
3	rs10860369	99182822	C,C	T,T	0.533797,0.878968	0.00184584,-0.0361161	0.00396336,0.0131059	0.192863,2.23237	0.00104771	0.00196829
3	rs73149022	99147045	G,NA	C,NA	0.894632,NA	0.0110375,NA	0.00643966,NA	1.06282,NA	0.00104486	0.00198337
3	rs11109603	99176840	A,A	C,C	0.647117,0.87996	0.00364399,-0.0326819	0.00413745,0.0131525	0.421977,1.88736	0.00103537	0.00194512
3	rs148678454	99837570	T,NA	C,NA	0.970179,NA	0.0191779,NA	0.0116239,NA	1.00449,NA	0.00102464	0.00196812
3	rs117473368	99880144	A,NA	T,NA	0.989066,NA	0.0441009,NA	0.0190121,NA	1.6912,NA	0.00101851	0.00194854
3	rs61932059	99140916	A,NA	G,NA	0.992048,NA	0.044464,NA	0.0222601,NA	1.33939,NA	0.00101082	0.00192115
3	rs61932022	98991273	C,NA	T,NA	0.978131,NA	-0.0273594,NA	0.0135185,NA	1.36667,NA	0.000999478	0.00189118
3	rs77631574	99901384	NA,T	NA,C	NA,0.921627	NA,-0.0366449	NA,0.0159053	NA,1.67313	0.000974298	0.00239953
3	rs12309594	99163666	G,G	C,C	0.513917,0.24504	0.00516768,0.0241131	0.00395583,0.00993854	0.717977,1.81653	0.000973423	0.0017769
3	rs78707307	99906830	NA,C	NA,T	NA,0.921627	NA,-0.0366181	NA,0.0159053	NA,1.6712	0.000971597	0.00239229
3	rs111479953	98985820	G,G	A,A	0.827038,0.858135	0.00265869,-0.0321313	0.00522759,0.0122515	0.21393,2.05924	0.000964099	0.00177642
3	rs117359677	99368952	A,NA	C,NA	0.951292,NA	0.0048383,NA	0.00918509,NA	0.223035,NA	0.000956579	0.00177635
3	rs150895798	99587827	NA,G	NA,C	NA,0.970238	NA,-0.0447786	NA,0.0251555	NA,1.12457	0.000946837	0.00178148
3	rs28465653	99842887	NA,C	NA,T	NA,0.925595	NA,-0.0369349	NA,0.0162889	NA,1.63152	0.000946755	0.00229778
3	rs9668110	99011291	A,A	G,G	0.728628,0.835317	0.0046764,-0.0279894	0.00444635,0.0115253	0.533252,1.81928	0.000941901	0.00173905
3	rs111964769	99334785	C,NA	T,NA	0.969185,NA	0.00906408,NA	0.0114407,NA	0.368346,NA	0.000938793	0.0017331
3	rs35190944	99978054	G,NA	A,NA	0.987078,NA	-0.0352686,NA	0.0175062,NA	1.35712,NA	0.000938073	0.00185323
3	rs2239700	98988786	G,G	T,T	0.972167,0.818452	0.0252182,0.024354	0.0120196,0.0110895	1.44494,1.55157	0.000934472	0.00173345
3	rs180969783	99341341	C,NA	T,NA	0.970179,NA	0.00961869,NA	0.0116239,NA	0.389385,NA	0.000926317	0.00171142
3	rs113472471	99371761	C,NA	A,NA	0.950298,NA	0.00417694,NA	0.00909753,NA	0.189672,NA	0.000921226	0.00171219
3	rs4277163	98999111	T,T	C,C	0.72664,0.832341	0.0043886,-0.0279002	0.00443621,0.011443	0.491427,1.83088	0.000919366	0.00170058
3	rs115802163	99144737	A,NA	G,NA	0.993042,NA	0.0462648,NA	0.0237851,NA	1.286,NA	0.000909651	0.00173216
3	rs139755745	99001561	A,A	G,G	0.72664,0.831349	0.0041624,-0.0281981	0.00443621,0.0114161	0.458294,1.86934	0.000905805	0.00167447
3	rs11109545	99001794	T,T	C,C	0.824056,0.857143	0.00487025,-0.0307357	0.00519247,0.0122159	0.458081,1.92562	0.000904993	0.00167262
3	rs11109613	99201225	T,T	G,G	0.666004,0.882937	0.000180341,-0.0365645	0.00419209,0.0132962	0.015164,2.22477	0.000899834	0.00169063
3	rs2288738	99045192	NA,A	NA,G	NA,0.981151	NA,0.0517002	NA,0.0314332	NA,0.99992	0.000879539	0.00167894
3	rs117965043	99974744	G,NA	A,NA	0.991054,NA	0.0442993,NA	0.0209976,NA	1.45741,NA	0.000870195	0.00166027
3	rs118067187	99284071	NA,G	NA,C	NA,0.987103	NA,-0.0646843	NA,0.0378862	NA,1.0567	0.000869902	0.00164936
3	rs10860454	99914499	T,T	C,C	0.974155,0.921627	-0.0275757,-0.0380854	0.0124606,0.0159053	1.57033,1.77878	0.00084914	0.00224421
3	rs61932057	99124909	C,NA	G,NA	0.971173,NA	0.0231577,NA	0.0118166,NA	1.30083,NA	0.000842766	0.00159964
3	rs77142978	99866013	G,G	C,C	0.976143,0.922619	-0.0276222,-0.0393326	0.0129561,0.0159983	1.48137,1.85542	0.000838821	0.00222314
3	rs116223890	99144738	A,NA	C,NA	0.993042,NA	0.0452576,NA	0.0237851,NA	1.24358,NA	0.000838598	0.00159697
3	rs113920968	99002085	C,C	A,A	0.973161,0.818452	0.0271012,0.0233297	0.0122339,0.0110895	1.57281,1.45102	0.000831786	0.00154411
3	rs78110477	99265151	T,T	C,C	0.956262,0.996032	0.0234781,-0.0339932	0.00966771,0.0679934	1.81927,0.209637	0.000826937	0.00157543
3	rs140352209	99129197	C,NA	T,NA	0.971173,NA	0.0230127,NA	0.0118166,NA	1.2884,NA	0.000823374	0.0015629
3	rs77608491	99130059	C,C	G,G	0.986084,0.891865	0.00375522,-0.0347978	0.0168779,0.0137648	0.0841099,1.94041	0.00081309	0.00148242
3	rs112972638	99004013	C,C	G,G	0.823062,0.857143	0.00401263,-0.0306061	0.00518099,0.0122159	0.357891,1.91256	0.000808039	0.00149365
3	rs75334628	99880831	C,C	G,G	0.975149,0.923611	-0.0275251,-0.03872	0.0127009,0.0160932	1.51969,1.79239	0.000806139	0.0021296
3	rs117849599	99260182	A,NA	G,NA	0.983101,NA	-0.0343474,NA	0.0153396,NA	1.5995,NA	0.00080108	0.00152482
3	rs7298711	99909368	G,G	A,A	0.974155,0.921627	-0.0280707,-0.0368967	0.0124606,0.0159053	1.61486,1.69137	0.000800369	0.00209414
3	rs75991497	99880940	T,T	C,C	0.975149,0.923611	-0.0275251,-0.038633	0.0127009,0.0160932	1.51969,1.78596	0.000798594	0.00210794
3	rs79999193	99883385	G,G	C,C	0.975149,0.923611	-0.0277166,-0.0383718	0.0127009,0.0160932	1.53625,1.76676	0.00079592	0.00209677
3	rs74240135	99899305	NA,G	NA,A	NA,0.921627	NA,-0.0345866	NA,0.0159053	NA,1.52775	0.000793533	0.00191813
3	rs75501573	99900391	C,C	T,T	0.975149,0.921627	-0.027942,-0.0375697	0.0127009,0.0159053	1.55586,1.74059	0.000783953	0.00206232
3	rs10860451	99907580	C,C	G,G	0.974155,0.921627	-0.0269344,-0.0381223	0.0124606,0.0159053	1.51355,1.78152	0.000783033	0.00206678
3	rs76383473	99906910	G,G	A,A	0.975149,0.921627	-0.0279317,-0.0375549	0.0127009,0.0159053	1.55496,1.73949	0.00078165	0.00205591
3	rs12581077	99897457	G,G	A,A	0.975149,0.921627	-0.0273219,-0.0382585	0.0127009,0.0159053	1.50222,1.79169	0.000779515	0.00206089
3	rs79331395	99883685	C,C	A,A	0.975149,0.923611	-0.0276186,-0.0382846	0.0127009,0.0160932	1.52777,1.76037	0.000778622	0.00204901
3	rs60236753	99666274	NA,A	NA,G	NA,0.982143	NA,-0.0543485	NA,0.0322783	NA,1.03513	0.000775412	0.00147067
3	rs79265341	99894081	NA,G	NA,A	NA,0.923611	NA,-0.0346686	NA,0.0160932	NA,1.50554	0.000773874	0.00186311
3	rs76614646	99891691	NA,G	NA,A	NA,0.923611	NA,-0.034654	NA,0.0160932	NA,1.50455	0.000772811	0.00186031
3	rs10777944	99158757	A,A	C,C	0.521869,0.411706	0.00427841,0.0186612	0.00395809,0.00868585	0.553263,1.49925	0.000770293	0.00142923
3	rs28372744	98987445	A,A	G,G	0.961233,0.821429	0.015905,0.0259239	0.0102422,0.0111612	0.919199,1.69471	0.000769724	0.00142673
3	rs11109889	99912410	T,T	G,G	0.974155,0.921627	-0.0272051,-0.0375846	0.0124606,0.0159053	1.53739,1.74168	0.000765727	0.00201217
3	rs79279232	99883922	T,T	G,G	0.975149,0.923611	-0.0274805,-0.0382846	0.0127009,0.0160932	1.51585,1.76037	0.000764919	0.00201223
3	rs76683382	99000371	C,C	T,T	0.973161,0.818452	0.0259942,0.023585	0.0122339,0.0110895	1.47359,1.47577	0.000760035	0.00141077
3	rs6538885	99178340	A,A	T,T	0.659046,0.881944	0.000538509,-0.0352938	0.00417094,0.0132476	0.0470765,2.11248	0.00075978	0.00142709
3	rs11503422	99905115	C,C	G,G	0.974155,0.921627	-0.027681,-0.0368967	0.0124606,0.0159053	1.57974,1.69137	0.000758904	0.00198365
3	rs11109602	99175649	C,C	G,G	0.648111,0.881944	0.00319289,-0.0316046	0.00414011,0.0132476	0.355971,1.76833	0.00075663	0.0014162
3	rs141095741	99615843	NA,G	NA,T	NA,0.978175	NA,0.0471567	NA,0.0292559	NA,0.970654	0.000754141	0.00145319
3	rs79625667	98989918	T,T	A,A	0.972167,0.818452	0.0250607,0.0231657	0.0120196,0.0110895	1.43098,1.43523	0.000748724	0.00139082
3	rs144515975	99904495	A,A	G,G	0.975149,0.921627	-0.0275562,-0.0375697	0.0127009,0.0159053	1.52238,1.74059	0.000745658	0.00195963
3	rs12229507	99163194	A,A	G,G	0.537773,0.270833	0.00436979,0.0234424	0.00396563,0.0096192	0.567836,1.82951	0.000745583	0.00136186
3	rs12307366	99852556	T,NA	C,NA	0.986084,NA	-0.0329208,NA	0.0168779,NA	1.29147,NA	0.000743404	0.00141913
3	rs77794768	99884210	G,G	A,A	0.975149,0.923611	-0.0277166,-0.0377079	0.0127009,0.0160932	1.53625,1.7184	0.000741929	0.00194242
3	rs148019887	99885708	C,C	T,T	0.975149,0.923611	-0.0279908,-0.0373638	0.0127009,0.0160932	1.56012,1.6936	0.00074191	0.0019375
3	rs11611528	99158501	C,C	T,T	0.520875,0.40377	0.00418621,0.0188678	0.00395775,0.00871223	0.537332,1.51803	0.000741368	0.00137757
3	rs918307	99165990	C,C	T,T	0.550696,0.374008	0.00645983,0.018108	0.00397478,0.00883443	0.982469,1.3937	0.000740486	0.00138803
3	rs11109891	99912979	T,T	C,C	0.974155,0.921627	-0.0268073,-0.037743	0.0124606,0.0159053	1.50242,1.75337	0.000739256	0.00194354
3	rs7309411	99906699	A,A	G,G	0.974155,0.920635	-0.0264904,-0.0378604	0.0124606,0.0158141	1.47485,1.77828	0.00073753	0.00193974
3	rs182823945	99002155	T,T	C,C	0.973161,0.818452	0.0261088,0.0233236	0.0122339,0.0110895	1.48371,1.45043	0.000737191	0.00136875
3	rs76153056	99879151	C,C	A,A	0.975149,0.923611	-0.0268163,-0.03872	0.0127009,0.0160932	1.45917,1.79239	0.0007371	0.00194366
3	rs78879267	99879009	C,C	T,T	0.975149,0.923611	-0.0268163,-0.03872	0.0127009,0.0160932	1.45917,1.79239	0.0007371	0.00194366
3	rs77972283	99900621	A,A	G,G	0.975149,0.921627	-0.0273706,-0.0376564	0.0127009,0.0159053	1.5064,1.74697	0.000734913	0.00193206
3	rs118050391	99390974	C,NA	A,NA	0.951292,NA	0.00343588,NA	0.00918509,NA	0.149751,NA	0.000733414	0.00136704
3	rs78052712	99885266	A,A	G,G	0.975149,0.923611	-0.0278933,-0.0373638	0.0127009,0.0160932	1.55161,1.6936	0.000732495	0.00191243
3	rs12579567	99875633	C,C	G,G	0.975149,0.923611	-0.0266289,-0.0388726	0.0127009,0.0160932	1.44338,1.80367	0.000732236	0.00193267
3	rs144031679	99838635	NA,A	NA,G	NA,0.968254	NA,-0.0396595	NA,0.0243817	NA,0.983718	0.000731025	0.00138215
3	rs12581185	99875851	C,C	T,T	0.975149,0.923611	-0.0266289,-0.0388292	0.0127009,0.0160932	1.44338,1.80046	0.000728793	0.0019228
3	rs7963233	99919051	A,A	G,G	0.972167,0.921627	-0.0249102,-0.0379321	0.0120196,0.0159053	1.41769,1.76738	0.000725693	0.00190787
3	rs10860450	99907263	T,T	C,C	0.974155,0.921627	-0.0265849,-0.0378175	0.0124606,0.0159053	1.48304,1.75888	0.000724099	0.00190395
3	rs12579669	98990289	A,A	C,C	0.972167,0.815476	0.0264403,0.0218369	0.0120196,0.0110197	1.5556,1.32311	0.000723125	0.00134433
3	rs76030290	99001464	T,T	C,C	0.973161,0.818452	0.0261603,0.0231657	0.0122339,0.0110895	1.48827,1.43523	0.000722434	0.00134158
3	rs11109872	99892576	A,A	G,G	0.974155,0.923611	-0.0278694,-0.0365364	0.0124606,0.0160932	1.59667,1.63471	0.000722433	0.00187281
3	rs78635841	99884468	T,T	G,G	0.975149,0.923611	-0.0275251,-0.0376644	0.0127009,0.0160932	1.51969,1.71526	0.000720538	0.00188472
3	rs76694308	99000486	A,A	C,C	0.973161,0.818452	0.0262692,0.0230623	0.0122339,0.0110895	1.49794,1.42531	0.000719364	0.00133601
3	rs78855335	99907858	G,G	A,A	0.975149,0.921627	-0.0268028,-0.0381122	0.0127009,0.0159053	1.45803,1.78077	0.000718736	0.001895
3	rs75010674	99167649	NA,T	NA,C	NA,0.972222	NA,-0.0420439	NA,0.0260119	NA,0.974606	0.000716723	0.00136285
3	rs12580884	99875629	A,A	T,T	0.975149,0.923611	-0.0264861,-0.0388292	0.0127009,0.0160932	1.43139,1.80046	0.000716139	0.00188871
3	rs79738471	99915254	C,C	G,G	0.975149,0.920635	-0.0266124,-0.0380484	0.0127009,0.0158141	1.44198,1.79239	0.000715364	0.00188386
3	rs79708350	98996942	A,A	G,G	0.973161,0.818452	0.0262176,0.0230623	0.0122339,0.0110895	1.49336,1.42531	0.00071499	0.0013279
3	rs78468112	99901546	C,C	T,T	0.975149,0.921627	-0.0267158,-0.0381287	0.0127009,0.0159053	1.45069,1.782	0.000712308	0.00187793
3	rs74440091	99880142	T,T	C,C	0.975149,0.923611	-0.026678,-0.0385459	0.0127009,0.0160932	1.44751,1.77955	0.000711106	0.00187138
3	rs78826229	99919705	C,C	A,A	0.975149,0.922619	-0.0263795,-0.038704	0.0127009,0.0159983	1.42247,1.8082	0.000710893	0.00188031
3	rs12321878	99895143	C,C	G,G	0.974155,0.923611	-0.0275822,-0.0367523	0.0124606,0.0160932	1.57091,1.64998	0.000710154	0.00184332
3	rs75719135	99886288	C,C	T,T	0.975149,0.923611	-0.0278489,-0.0371189	0.0127009,0.0160932	1.54775,1.67606	0.000710132	0.0018496
3	rs75339203	99883577	T,T	C,C	0.975149,0.923611	-0.0271435,-0.0379836	0.0127009,0.0160932	1.48696,1.7384	0.000709778	0.0018603
3	rs12579609	98997056	G,G	A,A	0.973161,0.818452	0.0262176,0.0230134	0.0122339,0.0110895	1.49336,1.42063	0.000709237	0.00131729
3	rs117713007	99617425	NA,C	NA,T	NA,0.981151	NA,0.0470242	NA,0.0314332	NA,0.870784	0.000708327	0.00131449
3	rs74705586	99005594	T,T	C,C	0.973161,0.818452	0.0256678,0.0233844	0.0122339,0.0110895	1.44494,1.4563	0.000707597	0.00131381
3	rs79388456	99908639	A,A	T,T	0.975149,0.921627	-0.0271804,-0.0375116	0.0127009,0.0159053	1.49011,1.73631	0.000706384	0.00185359
3	rs12580860	99914656	A,A	C,C	0.975149,0.921627	-0.0265201,-0.0382679	0.0127009,0.0159053	1.43424,1.79239	0.000705995	0.00186282
3	rs75107952	99888651	C,C	T,T	0.975149,0.923611	-0.0283674,-0.0363838	0.0127009,0.0160932	1.59319,1.62395	0.00070586	0.00182836
3	rs145598506	99912595	C,C	G,G	0.975149,0.921627	-0.026988,-0.0376693	0.0127009,0.0159053	1.47372,1.74793	0.000701193	0.00184183
3	rs12582812	99004560	A,A	G,G	0.973161,0.818452	0.0256678,0.0233297	0.0122339,0.0110895	1.44494,1.45102	0.000701152	0.00130192
3	rs147715580	99912635	T,T	C,C	0.975149,0.921627	-0.0265691,-0.0381388	0.0127009,0.0159053	1.43835,1.78276	0.000700324	0.00184581
3	rs74509116	99001375	G,G	A,A	0.973161,0.818452	0.0261088,0.0230134	0.0122339,0.0110895	1.48371,1.42063	0.000700203	0.00130053
3	rs117547797	99228116	NA,G	NA,A	NA,0.957341	NA,0.0349407	NA,0.0211527	NA,1.00626	0.000699389	0.00134922
3	rs77591003	99903154	T,T	C,C	0.975149,0.921627	-0.0266184,-0.0380421	0.0127009,0.0159053	1.44249,1.77556	0.00069722	0.00183617
3	rs10161187	99913580	T,T	C,C	0.974155,0.921627	-0.0263388,-0.037743	0.0124606,0.0159053	1.46174,1.75337	0.000696113	0.0018279
3	rs112112339	99884842	T,T	A,A	0.975149,0.923611	-0.0275251,-0.0373202	0.0127009,0.0160932	1.51969,1.69048	0.000695236	0.00181271
3	rs77049708	99317397	A,NA	G,NA	0.978131,NA	-0.0234036,NA	0.0135185,NA	1.07877,NA	0.0006906	0.0013102
3	rs79578612	99873948	A,A	G,G	0.975149,0.923611	-0.0262426,-0.0387464	0.0127009,0.0160932	1.41106,1.79434	0.000689044	0.0018147
3	rs78980509	99137338	T,T	C,C	0.985089,0.891865	0.00463494,-0.0338611	0.0163138,0.0137648	0.109956,1.85715	0.000688526	0.00125829
3	rs10860448	99895594	A,A	G,G	0.974155,0.923611	-0.0277258,-0.0361444	0.0124606,0.0160932	1.58377,1.60716	0.000681272	0.00175904
3	rs2373015	99911835	C,C	T,T	0.972167,0.921627	-0.0254199,-0.036683	0.0120196,0.0159053	1.46293,1.67588	0.000680912	0.00177136
3	rs34201862	99013277	A,A	C,C	0.973161,0.815476	0.0264777,0.0225065	0.0122339,0.0110197	1.51653,1.38601	0.000677495	0.00126003
3	rs74240136	99903664	G,G	A,A	0.975149,0.921627	-0.0265254,-0.0378296	0.0127009,0.0159053	1.43468,1.75978	0.000673657	0.00177009
3	rs201378	99269118	C,C	A,A	0.635189,0.862103	-0.0109096,-0.00691794	0.00410728,0.0123978	2.10219,0.238939	0.000673635	0.00129336
3	rs75183839	99454407	NA,C	NA,T	NA,0.957341	NA,-0.0337328	NA,0.0211527	NA,0.955565	0.000671829	0.00126642
3	rs7299728	99904172	G,G	A,A	0.974155,0.921627	-0.0260133,-0.0377739	0.0124606,0.0159053	1.43381,1.75566	0.00067039	0.00175938
3	rs79309513	99910926	G,G	A,A	0.975149,0.920635	-0.0270805,-0.0368017	0.0127009,0.0158141	1.48159,1.69989	0.000662423	0.00172564
3	rs117376610	99339855	A,NA	C,NA	0.979125,NA	0.0338863,NA	0.0138296,NA	1.84543,NA	0.000659286	0.00122885
3	rs4636718	99157917	A,A	G,G	0.519881,0.407738	0.00413997,0.0180957	0.00395743,0.00869873	0.529438,1.42596	0.000657902	0.0012236
3	rs143613918	99663635	NA,A	NA,C	NA,0.963294	NA,0.0334406	NA,0.0227328	NA,0.849906	0.000657582	0.00125856
3	rs74880444	99000854	A,A	C,C	0.973161,0.818452	0.0262176,0.0225456	0.0122339,0.0110895	1.49336,1.37627	0.000657162	0.00122122
3	rs113126838	98999398	C,C	A,A	0.973161,0.818452	0.0256678,0.02291	0.0122339,0.0110895	1.44494,1.41077	0.000654085	0.00121511
3	rs74756542	99909859	C,C	T,T	0.975149,0.921627	-0.0261013,-0.0380259	0.0127009,0.0159053	1.39934,1.77435	0.000653624	0.00171879
3	rs74240134	99878399	C,C	T,T	0.975149,0.923611	-0.0262012,-0.0382689	0.0127009,0.0160932	1.40763,1.75922	0.000651325	0.00170752
3	rs74807956	99844506	NA,C	NA,T	NA,0.87004	NA,0.0194303	NA,0.0127124	NA,0.898249	0.00065128	0.00126509
3	rs76593744	99917928	G,G	A,A	0.975149,0.921627	-0.0258209,-0.0381388	0.0127009,0.0159053	1.37621,1.78276	0.000639961	0.00168346
3	rs113922958	99266055	A,NA	G,NA	0.994036,NA	-0.0403991,NA	0.0256781,NA	0.93685,NA	0.000636359	0.00121091
3	rs75714820	99918022	G,G	A,A	0.975149,0.921627	-0.0257724,-0.0381388	0.0127009,0.0159053	1.37223,1.78276	0.000636314	0.00167365
3	rs79586556	99595367	NA,A	NA,G	NA,0.980159	NA,-0.0468357	NA,0.0306528	NA,0.897818	0.000631865	0.00119745
3	rs76207229	99001364	T,T	C,C	0.973161,0.818452	0.0259942,0.0224402	0.0122339,0.0110895	1.47359,1.36638	0.000629391	0.00116979
3	rs117864460	99167278	A,NA	G,NA	0.972167,NA	0.0139334,NA	0.0120196,NA	0.608422,NA	0.000625118	0.00118326
3	rs151037312	99345049	NA,T	NA,C	NA,0.980159	NA,0.0451911	NA,0.0306528	NA,0.852623	0.00062282	0.00118644
3	rs75747114	99283472	C,C	T,T	0.966203,0.864087	-0.0263428,-0.003339	0.0109412,0.0124737	1.7944,0.102955	0.000620905	0.0011923
3	rs12322441	99883079	G,G	A,A	0.975149,0.923611	-0.0258811,-0.0381297	0.0127009,0.0160932	1.38116,1.74905	0.000617663	0.00161582
3	rs12320128	99885461	C,C	T,T	0.975149,0.923611	-0.0266395,-0.037219	0.0127009,0.0160932	1.44427,1.68322	0.000615488	0.00159962
3	rs809795	99971897	C,C	T,T	0.82505,0.900794	-0.000749536,-0.0418024	0.00520406,0.0142995	0.0528224,2.46056	0.000615035	0.00163404
3	rs11109878	99897088	A,A	G,G	0.974155,0.916667	-0.0282012,-0.0328614	0.0124606,0.0154664	1.62669,1.47351	0.00061398	0.00153911
3	rs12297743	99278786	C,C	T,T	0.966203,0.867063	-0.0266305,-0.005314	0.0109412,0.0125908	1.82582,0.171994	0.00061071	0.00117467
3	rs117805903	99649080	NA,A	NA,T	NA,0.980159	NA,0.0429389	NA,0.0306528	NA,0.79245	0.000607697	0.00113236
3	rs138598076	99884955	NA,C	NA,T	NA,0.954365	NA,0.032201	NA,0.0204832	NA,0.93579	0.00060739	0.00118465
3	rs12311258	99884742	A,A	C,C	0.975149,0.923611	-0.0264859,-0.0372499	0.0127009,0.0160932	1.43137,1.68544	0.000605921	0.00157459
3	rs73139165	99264730	C,NA	T,NA	0.945328,NA	-0.0137487,NA	0.00869693,NA	0.943444,NA	0.000600861	0.00114804
3	rs79580899	99895235	T,T	C,C	0.975149,0.923611	-0.0271804,-0.0362963	0.0127009,0.0160932	1.49011,1.6178	0.000599703	0.00154743
3	rs12581042	99897136	T,T	A,A	0.975149,0.923611	-0.0270875,-0.0364131	0.0127009,0.0160932	1.48219,1.62602	0.000599678	0.00154867
3	rs76167318	99887415	C,C	T,T	0.975149,0.923611	-0.0269946,-0.036511	0.0127009,0.0160932	1.47429,1.63291	0.000598569	0.00154685
3	rs146702403	99293734	NA,A	NA,G	NA,0.994048	NA,-0.0823009	NA,0.0555718	NA,0.858202	0.000595646	0.00112663
3	rs77587818	99893549	C,C	T,T	0.975149,0.923611	-0.0270433,-0.0363838	0.0127009,0.0160932	1.47842,1.62395	0.000594604	0.00153498
3	rs61933564	99151576	G,NA	A,NA	0.991054,NA	0.0375937,NA	0.0209976,NA	1.13435,NA	0.000592833	0.00112941
3	rs75950783	99512696	NA,A	NA,G	NA,0.97619	NA,-0.0434048	NA,0.0280389	NA,0.915004	0.000589495	0.00112255
3	rs141735706	99121563	C,C	A,A	0.986084,0.891865	0.00446786,-0.032732	0.0168779,0.0137648	0.101699,1.75922	0.000587952	0.00107494
3	rs116132164	99884741	T,T	C,C	0.975149,0.923611	-0.0263838,-0.037063	0.0127009,0.0160932	1.42283,1.67207	0.000587048	0.00152249
3	rs78305719	99011663	G,G	A,A	0.973161,0.815476	0.0253416,0.022249	0.0122339,0.0110197	1.41659,1.36165	0.000584736	0.00108591
3	rs142931423	99498475	NA,A	NA,G	NA,0.980159	NA,-0.0446552	NA,0.0306528	NA,0.838125	0.000584602	0.00110866
3	rs113286495	99840087	A,A	G,G	0.978131,0.998016	0.0372472,0.0039452	0.0135185,0.0960615	2.23179,0.0144656	0.000583814	0.00112104
3	rs117962329	99040483	NA,A	NA,T	NA,0.975198	NA,-0.039414	NA,0.0274863	NA,0.819339	0.000579876	0.00109047
3	rs529486	99539881	T,NA	C,NA	0.249503,NA	0.0240443,NA	0.00456906,NA	6.84716,NA	0.000568553	0.00890454
3	rs76068459	99287937	NA,T	NA,C	NA,0.958333	NA,-0.0299326	NA,0.0213919	NA,0.791187	0.000556582	0.00105141
3	rs11109542	98997803	A,A	G,G	0.972167,0.818452	0.0236031,0.0232746	0.0120196,0.0110895	1.30485,1.4457	0.000551636	0.00102483
3	rs664481	99559527	A,NA	G,NA	0.243539,NA	0.0240498,NA	0.0046064,NA	6.74954,NA	0.000540388	0.00737056
3	rs117099777	99609498	T,NA	G,NA	0.959245,NA	0.00915286,NA	0.00999958,NA	0.443671,NA	0.000540253	0.00102687
3	rs693374	99560662	T,NA	C,NA	0.251491,NA	0.0235745,NA	0.00455701,NA	6.63814,NA	0.000540034	0.00613741
3	rs118025794	99778742	T,NA	C,NA	0.99006,NA	-0.0306081,NA	0.01993,NA	0.904505,NA	0.000535278	0.00101874
3	rs80128349	99151192	T,NA	C,NA	0.947316,NA	0.0149828,NA	0.0088502,NA	1.04351,NA	0.000532769	0.00100327
3	rs638177	99542008	T,NA	C,NA	0.249503,NA	0.0238663,NA	0.00456906,NA	6.75546,NA	0.000532731	0.00744146
3	rs61577963	99169893	C,C	T,T	0.960239,0.875992	0.0243214,0.0167041	0.0101186,0.0129696	1.78961,0.703845	0.000528504	0.000996287
3	rs149780761	99759955	NA,C	NA,A	NA,0.985119	NA,0.0471473	NA,0.0353055	NA,0.740543	0.000521293	0.000993819
3	rs1867238	99527778	G,NA	T,NA	0.246521,NA	0.0239157,NA	0.00458751,NA	6.73145,NA	0.000519818	0.00709118
3	rs10860376	99266095	C,C	T,T	0.899602,0.926587	0.0144658,-0.0021279	0.00657888,0.0163898	1.55454,0.0473526	0.000518696	0.000986975
3	rs1319891	99529081	G,NA	C,NA	0.247515,NA	0.0238834,NA	0.00458131,NA	6.73145,NA	0.000518169	0.00706724
3	rs118102252	99976281	C,NA	T,NA	0.991054,NA	-0.0316788,NA	0.0209976,NA	0.881476,NA	0.000517847	0.000986972
3	rs513022	99562662	T,NA	C,NA	0.243539,NA	0.0239189,NA	0.0046064,NA	6.68306,NA	0.000515676	0.00648215
3	rs2888396	99515872	NA,C	NA,T	NA,0.946429	NA,0.0285021	NA,0.0189842	NA,0.87529	0.000514195	0.000958387
3	rs1688644	99561982	T,NA	G,NA	0.243539,NA	0.0238721,NA	0.0046064,NA	6.6594,NA	0.000507225	0.0061945
3	rs12371097	99029299	G,G	A,A	0.804175,0.850198	-0.000737529,-0.0275975	0.0049823,0.011978	0.0543742,1.67322	0.000501915	0.000923993
3	rs581717	99545400	C,NA	A,NA	0.242545,NA	0.0238631,NA	0.0046128,NA	6.63814,NA	0.000501234	0.00596771
3	rs10735364	99532287	G,NA	A,NA	0.246521,NA	0.0237841,NA	0.00458751,NA	6.66445,NA	0.000501133	0.00629898
3	rs2372723	99510611	NA,T	NA,C	NA,0.947421	NA,0.0284532	NA,0.0191524	NA,0.862077	0.000497161	0.000928812
3	rs61933563	99151389	A,NA	G,NA	0.99006,NA	0.0353247,NA	0.01993,NA	1.11735,NA	0.000496868	0.00094555
3	rs10777945	99171274	G,G	C,C	0.498012,0.850198	-0.00121163,-0.0301598	0.00395433,0.011978	0.119589,1.92795	0.000496675	0.000930013
3	rs140918640	99879378	NA,T	NA,A	NA,0.967262	NA,0.0313052	NA,0.0240217	NA,0.715556	0.000495392	0.000956088
3	rs56339660	99408961	G,NA	A,NA	0.817097,NA	-0.0205023,NA	0.00511437,NA	4.21441,NA	0.000491577	0.000951753
3	rs61933568	99160014	G,NA	A,NA	0.991054,NA	0.0352183,NA	0.0209976,NA	1.02923,NA	0.000491381	0.000936263
3	rs4564386	99023846	A,A	G,G	0.803181,0.85119	-0.000874011,-0.027541	0.00497278,0.0120109	0.0652576,1.6606	0.000490737	0.000904489
3	rs2372722	99510490	NA,A	NA,G	NA,0.948413	NA,0.0283288	NA,0.0193256	NA,0.845624	0.000484746	0.000905304
3	rs56185340	99465424	NA,C	NA,T	NA,0.946429	NA,0.0280654	NA,0.0189842	NA,0.856008	0.000481792	0.000900091
3	rs10492270	99273975	T,T	C,C	0.966203,0.871032	-0.0255293,-0.00484955	0.0109412,0.012754	1.70705,0.15257	0.000478524	0.00092041
3	rs660884	99553808	A,NA	C,NA	0.242545,NA	0.0236853,NA	0.0046128,NA	6.54881,NA	0.000478122	0.00501995
3	rs117331891	99602996	NA,T	NA,C	NA,0.979167	NA,0.0437653	NA,0.0299292	NA,0.842661	0.000477664	0.000916424
3	rs11109756	99577608	NA,T	NA,C	NA,0.750992	NA,-0.0141383	NA,0.00988505	NA,0.816333	0.000477311	0.000900103
3	rs139458246	99408051	G,NA	A,NA	0.966203,NA	-0.0103394,NA	0.0109412,NA	0.462606,NA	0.000477294	0.000910466
3	rs2372716	99573426	T,NA	C,NA	0.238569,NA	0.0232411,NA	0.00463892,NA	6.26419,NA	0.000476948	0.00312342
3	rs569685	99564186	T,NA	G,NA	0.243539,NA	0.0236945,NA	0.0046064,NA	6.56991,NA	0.000476796	0.00522555
3	rs619826	99562685	T,NA	C,NA	0.243539,NA	0.0236945,NA	0.0046064,NA	6.56991,NA	0.000476796	0.00522555
3	rs76579701	99511950	NA,T	NA,C	NA,0.949405	NA,0.0284686	NA,0.019504	NA,0.840459	0.000476227	0.000891512
3	rs9888343	99515454	NA,G	NA,C	NA,0.948413	NA,0.0280536	NA,0.0193256	NA,0.833849	0.000472476	0.000885168
3	rs190246430	99373036	T,NA	C,NA	0.967197,NA	-0.0107584,NA	0.0111,NA	0.478295,NA	0.000466234	0.000889456
3	rs9888339	99515085	NA,A	NA,G	NA,0.949405	NA,0.0281079	NA,0.019504	NA,0.825227	0.000465991	0.000872591
3	rs79683551	99032978	G,G	C,C	0.969185,0.848214	0.00455234,-0.02664	0.0114407,0.0119134	0.160711,1.59616	0.000465162	0.000856193
3	rs71440824	99337033	T,NA	C,NA	0.980119,NA	-0.018217,NA	0.0141639,NA	0.702478,NA	0.000464823	0.000886467
3	rs75142458	99290046	C,C	T,T	0.963221,0.863095	-0.0248686,0.0021381	0.0105045,0.0124355	1.74685,0.0637432	0.000462943	0.000890728
3	rs73140487	98979678	T,T	C,C	0.893638,0.988095	-0.0109645,-0.00616457	0.00641306,0.0394133	1.0589,0.0576391	0.000462864	0.000872023
3	rs17029077	99507730	NA,C	NA,G	NA,0.948413	NA,0.0276574	NA,0.0193256	NA,0.817035	0.0004613	0.000864485
3	rs74588504	99033660	C,C	A,A	0.969185,0.850198	0.00444365,-0.0268275	0.0114407,0.011978	0.156321,1.60018	0.000460446	0.000848404
3	rs2638571	99572385	A,NA	G,NA	0.237575,NA	0.023138,NA	0.00464559,NA	6.19809,NA	0.000458217	0.00278967
3	rs183646776	98997944	NA,T	NA,C	NA,0.940476	NA,0.0231774	NA,0.0180669	NA,0.699972	0.000456025	0.000879623
3	rs139064369	99410995	A,NA	G,NA	0.977137,NA	0.0314733,NA	0.0132281,NA	1.76079,NA	0.00045552	0.000857788
3	rs80114625	99514825	NA,C	NA,G	NA,0.949405	NA,0.0277045	NA,0.019504	NA,0.808338	0.00045497	0.000852217
3	rs118058646	99538346	NA,G	NA,A	NA,0.970238	NA,-0.0318086	NA,0.0251555	NA,0.686008	0.000452689	0.000860524
3	rs75247162	99514548	NA,T	NA,C	NA,0.949405	NA,0.0276023	NA,0.019504	NA,0.804086	0.000452249	0.000847186
3	rs56687065	99514057	NA,T	NA,C	NA,0.949405	NA,0.0274159	NA,0.019504	NA,0.796354	0.000447355	0.000838137
3	rs1317399	99506415	NA,A	NA,T	NA,0.948413	NA,0.0271102	NA,0.0193256	NA,0.794057	0.000446574	0.000837229
3	rs11836862	99400532	G,NA	T,NA	0.814115,NA	-0.0199738,NA	0.00508247,NA	4.07074,NA	0.00044582	0.000860432
3	rs150843635	99021459	A,A	G,G	0.969185,0.850198	0.00483293,-0.0265247	0.0114407,0.011978	0.172172,1.57191	0.000445052	0.00082031
3	rs9888384	99515269	NA,C	NA,T	NA,0.948413	NA,0.0269931	NA,0.0193256	NA,0.789181	0.000443528	0.000831592
3	rs61933569	99164234	G,NA	C,NA	0.991054,NA	0.0338188,NA	0.0209976,NA	0.969541,NA	0.000442502	0.000843195
3	rs117778293	99350387	A,NA	T,NA	0.972167,NA	0.0104879,NA	0.0120196,NA	0.416916,NA	0.000441397	0.000839391
3	rs73149040	99170843	C,NA	T,NA	0.967197,NA	0.0117932,NA	0.0111,NA	0.54056,NA	0.000440376	0.000834474
3	rs113301127	99397896	T,NA	G,NA	0.969185,NA	0.00873682,NA	0.0114407,NA	0.351571,NA	0.000439026	0.000834765
3	rs77976381	99035624	A,A	G,G	0.969185,0.850198	0.00429379,-0.0265675	0.0114407,0.011978	0.150315,1.57588	0.000437452	0.000806321
3	rs10745846	99577750	T,NA	A,NA	0.238569,NA	0.0229733,NA	0.00463892,NA	6.13463,NA	0.000435923	0.00251101
3	rs113257296	99424025	T,NA	C,NA	0.982107,NA	-0.021499,NA	0.014915,NA	0.825468,NA	0.000433163	0.000824056
3	rs117984531	99954902	A,NA	G,NA	0.977137,NA	0.0262182,NA	0.0132281,NA	1.32351,NA	0.000432695	0.000830254
3	rs61933567	99158886	T,NA	C,NA	0.991054,NA	0.0334858,NA	0.0209976,NA	0.955584,NA	0.000431882	0.000822971
3	rs142815912	99699487	NA,C	NA,G	NA,0.968254	NA,0.0313767	NA,0.0243817	NA,0.703049	0.000431494	0.000815778
3	rs181436115	99180995	NA,G	NA,A	NA,0.986111	NA,-0.044984	NA,0.0365264	NA,0.661309	0.000431012	0.000820812
3	rs149496647	99014858	C,C	T,T	0.989066,0.94246	0.027885,0.037293	0.0190121,0.0183564	0.846313,1.37475	0.000429949	0.000803257
3	rs144468313	99707598	NA,A	NA,G	NA,0.972222	NA,0.0312775	NA,0.0260119	NA,0.639792	0.000427994	0.000817011
3	rs7307197	99504665	NA,A	NA,C	NA,0.949405	NA,0.026567	NA,0.019504	NA,0.761563	0.000426176	0.000798975
3	rs76370671	99062870	NA,G	NA,A	NA,0.940476	NA,0.0221698	NA,0.0180669	NA,0.657996	0.000425645	0.000821066
3	rs4762549	99487219	NA,A	NA,C	NA,0.945437	NA,0.0257815	NA,0.0188207	NA,0.767678	0.000424481	0.000795351
3	rs116891122	99542323	NA,T	NA,G	NA,0.974206	NA,-0.0330138	NA,0.0269663	NA,0.655895	0.000424283	0.000807928
3	rs77097750	99473981	NA,C	NA,T	NA,0.939484	NA,0.0246234	NA,0.0179277	NA,0.770572	0.000423308	0.000793727
3	rs79546802	99218072	T,NA	G,NA	0.919483,NA	0.0132744,NA	0.00726648,NA	1.16922,NA	0.000422729	0.000809712
3	rs78279262	99310652	NA,G	NA,A	NA,0.963294	NA,0.0286687	NA,0.0227328	NA,0.68347	0.000421173	0.000789089
3	rs4762220	99487132	NA,C	NA,T	NA,0.944444	NA,0.0253752	NA,0.0186617	NA,0.759678	0.000420435	0.000788342
3	rs78872374	99502868	G,NA	C,NA	0.982107,NA	0.0293387,NA	0.014915,NA	1.30824,NA	0.000420296	0.000807492
3	rs2452266	99577143	C,NA	T,NA	0.237575,NA	0.0228699,NA	0.00464559,NA	6.06928,NA	0.000419411	0.00225602
3	rs74619561	99039183	A,A	G,G	0.969185,0.850198	0.0047398,-0.0261942	0.0114407,0.011978	0.168347,1.54132	0.000418952	0.000772539
3	rs7957290	99458282	NA,A	NA,G	NA,0.945437	NA,0.0254951	NA,0.0188207	NA,0.755636	0.000417536	0.000782521
3	rs143656997	99704835	C,NA	T,NA	0.989066,NA	-0.0250216,NA	0.0190121,NA	0.725511,NA	0.000417424	0.000795451
3	rs11829920	99483182	NA,A	NA,C	NA,0.945437	NA,0.0254726	NA,0.0188207	NA,0.754692	0.000416998	0.000781528
3	rs151002890	99553459	NA,T	NA,C	NA,0.982143	NA,0.0423413	NA,0.0322783	NA,0.722157	0.000416559	0.000797644
3	rs17029034	99468674	NA,G	NA,A	NA,0.945437	NA,0.0253519	NA,0.0188207	NA,0.749645	0.000414138	0.000776244
3	rs2712639	99579553	C,NA	T,NA	0.237575,NA	0.0228276,NA	0.00464559,NA	6.04908,NA	0.000413716	0.00218387
3	rs113499825	99162339	C,C	G,G	0.925447,0.988095	-0.0130505,-0.0186509	0.00752717,0.0394133	1.08115,0.196501	0.000411347	0.000782346
3	rs76370583	99213128	T,T	C,C	0.979125,0.910714	0.018266,0.0304432	0.0138296,0.0149907	0.729158,1.37392	0.000410325	0.000769649
3	rs4762545	99424987	A,NA	C,NA	0.173956,NA	0.0203218,NA	0.00521577,NA	4.01008,NA	0.000410176	0.000792321
3	rs76907096	99478005	NA,A	NA,G	NA,0.946429	NA,0.0255325	NA,0.0189842	NA,0.748005	0.000409464	0.00076906
3	rs11109652	99281591	A,A	G,G	0.971173,0.881944	-0.0288657,-0.000567809	0.0118166,0.0132476	1.83645,0.0151073	0.000409338	0.000787164
3	rs17029025	99447942	NA,G	NA,A	NA,0.944444	NA,0.0248165	NA,0.0186617	NA,0.736171	0.000409252	0.000767677
3	rs12580376	98983054	C,C	T,T	0.942346,0.820437	0.0028262,0.0261431	0.00848241,0.0111371	0.131358,1.72341	0.000408345	0.000759158
3	rs7302450	99503461	NA,T	NA,A	NA,0.948413	NA,0.0253499	NA,0.0193256	NA,0.722134	0.000407466	0.000762921
3	rs150427849	99866221	C,NA	G,NA	0.976143,NA	-0.0261498,NA	0.0129561,NA	1.36094,NA	0.000407108	0.000807913
3	rs60764062	99464678	NA,T	NA,C	NA,0.947421	NA,0.0257085	NA,0.0191524	NA,0.745946	0.00040667	0.000765098
3	rs11837395	99471798	NA,G	NA,T	NA,0.945437	NA,0.0250071	NA,0.0188207	NA,0.735308	0.000406158	0.000761501
3	rs61932195	99354078	T,NA	A,NA	0.801193,NA	0.000360434,NA	0.00495399,NA	0.0259491,NA	0.000406081	0.000765662
3	rs58018521	99486976	NA,T	NA,C	NA,0.945437	NA,0.0251299	NA,0.0188207	NA,0.740399	0.000405876	0.000762841
3	rs73386569	99460395	NA,C	NA,T	NA,0.945437	NA,0.0249601	NA,0.0188207	NA,0.733363	0.000405091	0.000759532
3	rs4762218	99472048	NA,C	NA,T	NA,0.945437	NA,0.0249587	NA,0.0188207	NA,0.733308	0.000405061	0.000759476
3	rs61185289	99517650	NA,T	NA,C	NA,0.952381	NA,0.0256648	NA,0.0200728	NA,0.696711	0.00040444	0.000756114
3	rs7964183	99502690	NA,A	NA,G	NA,0.946429	NA,0.0252788	NA,0.0189842	NA,0.737543	0.000403733	0.000758435
3	rs7303547	99460915	NA,G	NA,A	NA,0.945437	NA,0.0248732	NA,0.0188207	NA,0.729776	0.000403135	0.000755918
3	rs144310863	99855554	A,NA	G,NA	0.976143,NA	-0.0260524,NA	0.0129561,NA	1.35316,NA	0.000402597	0.000798808
3	rs7966393	99499209	NA,G	NA,T	NA,0.944444	NA,0.0246109	NA,0.0186617	NA,0.727603	0.000402498	0.00075517
3	rs7302333	99503387	NA,G	NA,A	NA,0.948413	NA,0.0250861	NA,0.0193256	NA,0.711615	0.000401666	0.000752233
3	rs117222479	99189795	NA,G	NA,A	NA,0.955357	NA,-0.0226104	NA,0.0206987	NA,0.561177	0.00040157	0.00076496
3	rs17028671	99163096	NA,G	NA,T	NA,0.867063	NA,0.0149631	NA,0.0125908	NA,0.629542	0.000400576	0.000757172
3	rs113090685	99207698	G,G	A,A	0.979125,0.909722	0.0167874,0.0308099	0.0138296,0.0149162	0.648213,1.41036	0.000399291	0.000748859
3	rs17041383	99096207	C,C	T,T	0.789264,0.516865	0.00999043,0.000611413	0.00484796,0.00855422	1.40531,0.0254792	0.00039875	0.000759526
3	rs56060015	99462118	NA,C	NA,T	NA,0.938492	NA,0.0232944	NA,0.0177919	NA,0.720237	0.00039869	0.000746905
3	rs553961	99567646	T,NA	A,NA	0.235586,NA	0.0229842,NA	0.00465908,NA	6.09211,NA	0.000398245	0.00230121
3	rs639620	99541693	A,NA	G,NA	0.228628,NA	0.0241168,NA	0.00470807,NA	6.52055,NA	0.000397293	0.00490374
3	rs60598676	99469604	NA,T	NA,C	NA,0.946429	NA,0.0249698	NA,0.0189842	NA,0.724892	0.00039695	0.00074586
3	rs141394438	99865898	G,NA	A,NA	0.976143,NA	-0.0259126,NA	0.0129561,NA	1.34201,NA	0.000396244	0.000785988
3	rs7964688	99664693	C,NA	T,NA	0.723658,NA	-0.0210786,NA	0.00442129,NA	5.7293,NA	0.000395515	0.00148288
3	rs7303869	98984651	G,G	A,A	0.942346,0.819444	0.0028262,0.0258785	0.00848241,0.0111132	0.131358,1.70162	0.000394011	0.000733154
3	rs76137613	99402469	NA,A	NA,G	NA,0.97123	NA,0.0318888	NA,0.0255725	NA,0.672847	0.000393454	0.000742611
3	rs11109706	99427328	NA,A	NA,G	NA,0.900794	NA,0.014691	NA,0.0142995	NA,0.516781	0.000393374	0.000745547
3	rs35528091	98983701	A,A	G,G	0.942346,0.820437	0.00292263,0.0259343	0.00848241,0.0111371	0.13642,1.70162	0.000393244	0.000731266
3	rs2278361	99043207	G,G	A,A	0.802187,0.850198	-0.00111194,-0.0260167	0.00496334,0.011978	0.0847407,1.52502	0.000393232	0.000725316
3	rs138111488	99818472	T,NA	A,NA	0.986084,NA	0.0302223,NA	0.0168779,NA	1.1346,NA	0.000392741	0.000751671
3	rs12315002	99459905	NA,G	NA,A	NA,0.938492	NA,0.0230008	NA,0.0177919	NA,0.707541	0.00039197	0.000734513
3	rs185933906	99698278	NA,T	NA,C	NA,0.990079	NA,0.0504831	NA,0.0431319	NA,0.616498	0.000390548	0.000751255
3	rs7979926	99499317	NA,T	NA,C	NA,0.944444	NA,0.0240464	NA,0.0186617	NA,0.704307	0.000390128	0.000732291
3	rs74859541	99518408	NA,A	NA,G	NA,0.954365	NA,0.0256821	NA,0.0204832	NA,0.677969	0.000389633	0.000729698
3	rs11109557	99044157	A,A	G,G	0.802187,0.850198	-0.00115821,-0.0259298	0.00496334,0.011978	0.0885829,1.51707	0.000389289	0.00071811
3	rs112277644	99027363	C,C	T,T	0.919483,0.815476	0.0089517,0.0217702	0.00726648,0.0110197	0.661583,1.31692	0.000389155	0.000722777
3	rs73386572	99462742	NA,T	NA,C	NA,0.945437	NA,0.0242217	NA,0.0188207	NA,0.703105	0.000388995	0.000729792
3	rs34144325	99044920	T,T	C,C	0.802187,0.850198	-0.00120448,-0.0258885	0.00496334,0.011978	0.0924506,1.5133	0.000388364	0.000716429
3	rs953257	99691730	NA,G	NA,A	NA,0.926587	NA,-0.0166076	NA,0.0163898	NA,0.507348	0.000388303	0.000737602
3	rs2288717	99103776	T,T	C,C	0.986084,0.891865	0.00454469,-0.0299353	0.0168779,0.0137648	0.103627,1.52801	0.000387923	0.000711766
3	rs146363911	99894980	G,NA	T,NA	0.975149,NA	-0.0251687,NA	0.0127009,NA	1.32314,NA	0.000386311	0.000767185
3	rs4762553	99490914	NA,C	NA,T	NA,0.945437	NA,0.0241848	NA,0.0188207	NA,0.70161	0.000385415	0.000724867
3	rs73386592	99476116	NA,T	NA,C	NA,0.946429	NA,0.0244138	NA,0.0189842	NA,0.702369	0.000385265	0.000724196
3	rs12422546	99208000	C,C	T,T	0.979125,0.910714	0.017807,0.0301687	0.0138296,0.0149907	0.703589,1.3549	0.000385177	0.000722609
3	rs73386586	99473890	NA,G	NA,T	NA,0.946429	NA,0.0242988	NA,0.0189842	NA,0.697748	0.000382928	0.000719864
3	rs147325020	99819094	NA,G	NA,A	NA,0.970238	NA,0.0279045	NA,0.0251555	NA,0.572985	0.000382729	0.000737944
3	rs77258639	99007218	C,NA	T,NA	0.980119,NA	-0.0152058,NA	0.0141639,NA	0.548182,NA	0.000382685	0.00073088
3	rs7299182	99497363	NA,G	NA,A	NA,0.945437	NA,0.0238883	NA,0.0188207	NA,0.689628	0.000382115	0.00071708
3	rs142503092	99615179	NA,C	NA,T	NA,0.981151	NA,0.0390331	NA,0.0314332	NA,0.66894	0.000381496	0.000730933
3	rs114606531	98979179	NA,C	NA,G	NA,0.96627	NA,-0.0277788	NA,0.023678	NA,0.618491	0.000380373	0.000727965
3	rs140234194	99865262	G,NA	T,NA	0.976143,NA	-0.0255319,NA	0.0129561,NA	1.3119,NA	0.000379671	0.000752551
3	rs7960874	99489149	NA,T	NA,C	NA,0.946429	NA,0.0241334	NA,0.0189842	NA,0.691125	0.000379614	0.000713719
3	rs7294557	99496078	NA,C	NA,A	NA,0.944444	NA,0.0235308	NA,0.0186617	NA,0.683319	0.000379438	0.00071252
3	rs77755520	99209604	C,C	T,T	0.979125,0.910714	0.0180923,0.0298407	0.0138296,0.0149907	0.719435,1.33233	0.000376521	0.000706497
3	rs57538743	99498135	NA,G	NA,A	NA,0.945437	NA,0.0235638	NA,0.0188207	NA,0.676613	0.000375636	0.000705108
3	rs4762550	99490053	NA,C	NA,G	NA,0.946429	NA,0.0239264	NA,0.0189842	NA,0.682877	0.000375545	0.000706174
3	rs12580132	99542431	NA,G	NA,T	NA,0.887897	NA,0.0182535	NA,0.0135492	NA,0.74979	0.000375033	0.000719037
3	rs12829605	99127431	G,G	T,T	0.819085,0.891865	-0.00251859,-0.0281743	0.00513615,0.0137648	0.204902,1.39068	0.000374091	0.000686154
3	rs117894982	99126068	NA,T	NA,C	NA,0.965278	NA,-0.0265245	NA,0.0233493	NA,0.591827	0.000373484	0.00070572
3	rs4762552	99490826	NA,A	NA,G	NA,0.945437	NA,0.0235152	NA,0.0188207	NA,0.674675	0.000372061	0.000700082
3	rs60333892	99469836	NA,A	NA,G	NA,0.946429	NA,0.023667	NA,0.0189842	NA,0.672602	0.000370564	0.000696939
3	rs79717443	99209122	A,A	T,T	0.979125,0.912698	0.0183778,0.029768	0.0138296,0.0151436	0.735445,1.30688	0.000370365	0.000694413
3	rs540373074	99846851	G,NA	A,NA	0.973161,NA	-0.0145673,NA	0.0122339,NA	0.631236,NA	0.000370111	0.000704147
3	rs2372725	99513685	NA,A	NA,G	NA,0.952381	NA,0.0243939	NA,0.0200728	NA,0.649244	0.00037001	0.000694201
3	rs73139168	99267757	T,NA	G,NA	0.877734,NA	-0.00848479,NA	0.00603539,NA	0.7965,NA	0.000369429	0.000704104
3	rs185848458	99548449	NA,A	NA,C	NA,0.986111	NA,0.0409501	NA,0.0365264	NA,0.5813	0.000367799	0.000696059
3	rs35329807	99957328	G,NA	A,NA	0.975149,NA	-0.0237373,NA	0.0127009,NA	1.21022,NA	0.000367196	0.000727637
3	rs79758377	99477621	NA,A	NA,G	NA,0.915675	NA,-0.0134194	NA,0.0153834	NA,0.416767	0.000367078	0.000700395
3	rs117912343	99477983	NA,C	NA,T	NA,0.915675	NA,-0.0134194	NA,0.0153834	NA,0.416767	0.000367078	0.000700395
3	rs149073415	99096014	C,C	T,T	0.986084,0.891865	0.00378323,-0.0295677	0.0168779,0.0137648	0.0847912,1.49883	0.000361641	0.000663829
3	rs4762558	99496711	G,NA	C,NA	0.232604,NA	0.0240212,NA	0.00467973,NA	6.54495,NA	0.000361145	0.00513018
3	rs77579769	99647733	NA,C	NA,T	NA,0.957341	NA,-0.0227	NA,0.0211527	NA,0.5479	0.000360984	0.000684957
3	rs76767038	99474902	NA,C	NA,T	NA,0.915675	NA,-0.0131287	NA,0.0153834	NA,0.405143	0.000360523	0.00068789
3	rs74352683	99477222	NA,C	NA,T	NA,0.915675	NA,-0.0131228	NA,0.0153834	NA,0.404908	0.000360393	0.000687641
3	rs75126458	99095448	G,G	A,A	0.986084,0.891865	0.00337711,-0.0295677	0.0168779,0.0137648	0.0749926,1.49883	0.000358723	0.000658456
3	rs142972143	99029285	NA,T	NA,A	NA,0.992063	NA,0.053399	NA,0.0481747	NA,0.572402	0.000357624	0.000681809
3	rs148610419	99875835	C,NA	T,NA	0.988072,NA	-0.0294177,NA	0.0182119,NA	0.973693,NA	0.000357074	0.000698959
3	rs11109776	99645318	G,NA	A,NA	0.722664,NA	-0.0208339,NA	0.0044164,NA	5.62183,NA	0.000356223	0.00125369
3	rs61933561	99149394	A,NA	G,NA	0.99006,NA	0.0308988,NA	0.01993,NA	0.917022,NA	0.000355839	0.000677444
3	rs991696	99551696	NA,C	NA,T	NA,0.945437	NA,0.0211921	NA,0.0188207	NA,0.58475	0.000355551	0.000665692
3	rs147349953	99916301	A,NA	G,NA	0.975149,NA	-0.0244268,NA	0.0127009,NA	1.264,NA	0.000355493	0.00070489
3	rs2288718	99098924	G,G	C,C	0.986084,0.891865	0.00224048,-0.029641	0.0168779,0.0137648	0.0484712,1.50462	0.000355476	0.000652385
3	rs150903467	99267333	NA,A	NA,G	NA,0.972222	NA,-0.0274318	NA,0.0260119	NA,0.535192	0.00035515	0.000684254
3	rs17029313	99782127	NA,G	NA,A	NA,0.909722	NA,0.0154508	NA,0.0149162	NA,0.522479	0.000353802	0.00066504
3	rs77195024	99473848	NA,C	NA,T	NA,0.915675	NA,-0.0127852	NA,0.0153834	NA,0.391562	0.000353076	0.000673682
3	rs117330488	99885805	T,NA	C,NA	0.965209,NA	0.0131443,NA	0.0107893,NA	0.651457,NA	0.000352556	0.000672459
3	rs139545567	99144357	A,NA	G,NA	0.986084,NA	0.0190053,NA	0.0168779,NA	0.584784,NA	0.000352495	0.000671487
3	rs78254048	99026625	A,A	G,G	0.921471,0.815476	0.0084202,0.0218262	0.00734995,0.0110197	0.598677,1.32211	0.000350795	0.000651492
3	rs1492249	99631716	A,NA	G,NA	0.960239,NA	0.019126,NA	0.0101186,NA	1.23112,NA	0.000349841	0.00066671
3	rs150856750	99214035	NA,A	NA,G	NA,0.989087	NA,-0.044084	NA,0.0411453	NA,0.546713	0.000349647	0.000671795
3	rs148114252	99531147	NA,G	NA,A	NA,0.975198	NA,-0.0295174	NA,0.0274863	NA,0.548412	0.000349507	0.00066591
3	rs143712090	99232020	NA,A	NA,T	NA,0.984127	NA,-0.0344923	NA,0.0342017	NA,0.504154	0.000348944	0.000659206
3	rs7960581	99219736	G,NA	T,NA	0.917495,NA	0.0125372,NA	0.00718617,NA	1.09125,NA	0.000348276	0.000666721
3	rs76742622	99095479	NA,C	NA,T	NA,0.926587	NA,-0.0164883	NA,0.0163898	NA,0.5025	0.000347602	0.000665977
3	rs11109780	99646945	T,NA	C,NA	0.72167,NA	-0.0206749,NA	0.00441154,NA	5.55619,NA	0.000347172	0.00116734
3	rs17028572	99019630	A,A	G,G	0.922465,0.815476	0.00881327,0.0217702	0.00739292,0.0110197	0.632247,1.31692	0.000346458	0.000643463
3	rs147756049	99879328	T,NA	C,NA	0.975149,NA	-0.0241898,NA	0.0127009,NA	1.24539,NA	0.000346418	0.000686556
3	rs12319237	99654040	C,NA	T,NA	0.723658,NA	-0.020678,NA	0.00442129,NA	5.53575,NA	0.000346155	0.00114076
3	rs145864319	99854472	NA,A	NA,G	NA,0.970238	NA,0.023716	NA,0.0251555	NA,0.461178	0.000346128	0.00066461
3	rs17029093	99540435	NA,C	NA,T	NA,0.983135	NA,0.0328832	NA,0.0331973	NA,0.492265	0.000344499	0.000656594
3	rs116953641	99470959	NA,A	NA,C	NA,0.915675	NA,-0.0123458	NA,0.0153834	NA,0.374441	0.000344003	0.000656374
3	rs76529913	99471725	NA,T	NA,C	NA,0.915675	NA,-0.0123458	NA,0.0153834	NA,0.374441	0.000344003	0.000656374
3	rs146783143	99884708	A,NA	T,NA	0.975149,NA	-0.0241012,NA	0.0127009,NA	1.23846,NA	0.000343114	0.000679882
3	rs11109564	99059900	G,G	A,A	0.822068,0.891865	-0.00129066,-0.0286528	0.00516962,0.0137648	0.0953667,1.42737	0.000343096	0.000629367
3	rs117360481	99463103	NA,C	NA,G	NA,0.97123	NA,-0.021712	NA,0.0255725	NA,0.402456	0.000343045	0.00065442
3	rs58666099	99016848	T,T	C,C	0.922465,0.815476	0.00905759,0.0213953	0.00739292,0.0110197	0.65657,1.28239	0.000338429	0.00062871
3	rs74940569	99976348	NA,A	NA,G	NA,0.90377	NA,0.0140569	NA,0.014495	NA,0.478656	0.000337514	0.00065067
3	rs145535040	99865212	G,NA	T,NA	0.979125,NA	0.0247156,NA	0.0138296,NA	1.13128,NA	0.00033738	0.000646658
3	rs4762565	99610585	C,NA	T,NA	0.235586,NA	0.021952,NA	0.00465908,NA	5.60957,NA	0.00033714	0.00118023
3	rs76999722	99471502	NA,C	NA,T	NA,0.915675	NA,-0.011954	NA,0.0153834	NA,0.3594	0.000336318	0.000641711
3	rs146146018	99711399	NA,C	NA,T	NA,0.958333	NA,-0.020887	NA,0.0213919	NA,0.482978	0.000336045	0.000649074
3	rs12312886	99729975	T,NA	C,NA	0.975149,NA	-0.025112,NA	0.0127009,NA	1.31858,NA	0.000335797	0.000641037
3	rs75323215	99951778	NA,T	NA,C	NA,0.94246	NA,-0.0166021	NA,0.0183564	NA,0.436795	0.000335142	0.000631847
3	rs12821083	99031051	T,T	G,G	0.769384,0.829365	0.00199799,-0.0248806	0.00469379,0.0113631	0.173698,1.54434	0.000334905	0.000621344
3	rs61940183	99549512	A,NA	T,NA	0.909543,NA	-0.0225155,NA	0.00689297,NA	2.96295,NA	0.000334038	0.000640452
3	rs3851622	99656172	C,NA	T,NA	0.723658,NA	-0.0205415,NA	0.00442129,NA	5.47061,NA	0.000333318	0.00105692
3	rs79474217	99487748	NA,C	NA,T	NA,0.915675	NA,-0.0117851	NA,0.0153834	NA,0.352987	0.00033312	0.000635612
3	rs78489365	99068483	NA,A	NA,G	NA,0.946429	NA,0.0163411	NA,0.0189842	NA,0.409644	0.000332203	0.000634874
3	rs117712429	99468021	NA,A	NA,C	NA,0.915675	NA,-0.0117206	NA,0.0153834	NA,0.350546	0.000331916	0.000633314
3	rs11109565	99060813	A,A	G,G	0.822068,0.891865	-0.00129066,-0.0284043	0.00516962,0.0137648	0.0953667,1.40826	0.000331401	0.000608111
3	rs117774279	99876334	A,NA	T,NA	0.975149,NA	-0.0237684,NA	0.0127009,NA	1.21262,NA	0.000331125	0.000655669
3	rs117452856	99095524	T,NA	G,NA	0.985089,NA	0.0253054,NA	0.0163138,NA	0.917708,NA	0.000330775	0.000631883
3	rs76636668	99497682	NA,C	NA,T	NA,0.784722	NA,-0.0114216	NA,0.0104003	NA,0.565246	0.000330628	0.000626518
3	rs7302748	99443257	NA,A	NA,G	NA,0.943452	NA,0.0205399	NA,0.018507	NA,0.573383	0.000329039	0.000619497
3	rs4115454	99656542	A,NA	T,NA	0.723658,NA	-0.0204989,NA	0.00442129,NA	5.45033,NA	0.000329021	0.00103105
3	rs2712660	99600378	T,NA	C,NA	0.235586,NA	0.0218626,NA	0.00465908,NA	5.56875,NA	0.00032853	0.0011194
3	rs557048144	99533242	G,NA	A,NA	0.986084,NA	0.0334921,NA	0.0168779,NA	1.32594,NA	0.000328511	0.000625806
3	rs146781627	99341580	NA,C	NA,T	NA,0.956349	NA,-0.0204141	NA,0.0209218	NA,0.482545	0.000328088	0.000625502
3	rs12309017	99677307	T,NA	G,NA	0.723658,NA	-0.0204858,NA	0.00442129,NA	5.44412,NA	0.000327659	0.00102237
3	rs140351612	99206497	G,G	A,A	0.979125,0.90873	0.017571,0.0286173	0.0138296,0.014843	0.690599,1.26877	0.000327608	0.000615946
3	rs80339219	99466350	NA,C	NA,A	NA,0.915675	NA,-0.0114773	NA,0.0153834	NA,0.341401	0.000327463	0.000624818
3	rs76024262	99466365	NA,T	NA,C	NA,0.915675	NA,-0.0114773	NA,0.0153834	NA,0.341401	0.000327463	0.000624818
3	rs142080175	99607751	NA,G	NA,C	NA,0.974206	NA,0.0252928	NA,0.0269663	NA,0.458079	0.000327147	0.000626001
3	rs144474317	99112058	NA,T	NA,C	NA,0.925595	NA,-0.0152514	NA,0.0162889	NA,0.457032	0.000326856	0.000625894
3	rs77188842	99839474	NA,C	NA,G	NA,0.874008	NA,0.0130211	NA,0.0128817	NA,0.505702	0.000326008	0.000625746
3	rs117125921	99487691	NA,C	NA,A	NA,0.915675	NA,-0.0113902	NA,0.0153834	NA,0.338145	0.0003259	0.000621837
3	rs11109551	99020928	T,T	G,G	0.76839,0.830357	0.0016064,-0.0247892	0.00468673,0.0113894	0.135618,1.52992	0.000325862	0.00060493
3	rs189515780	99954870	NA,T	NA,C	NA,0.992063	NA,0.0428696	NA,0.0481747	NA,0.427673	0.000325524	0.000622456
3	rs1477237	99195798	A,NA	G,NA	0.124254,NA	0.00782859,NA	0.0059937,NA	0.717816,NA	0.000325167	0.000617228
3	rs77652205	99086505	NA,G	NA,A	NA,0.977182	NA,-0.0241652	NA,0.0286274	NA,0.399466	0.000324728	0.000620615
3	rs74608092	99252093	NA,C	NA,G	NA,0.969246	NA,0.0236264	NA,0.0247591	NA,0.468576	0.000324681	0.000614196
3	rs149849	99274401	T,NA	C,NA	0.816103,NA	-0.00781923,NA	0.00510364,NA	0.901355,NA	0.000324677	0.000620511
3	rs1035324	99199467	NA,C	NA,T	NA,0.955357	NA,0.0187104	NA,0.0206987	NA,0.436487	0.000324661	0.000622899
3	rs61933365	99411873	C,NA	T,NA	0.826044,NA	-0.0192127,NA	0.00521577,NA	3.6383,NA	0.00032423	0.000622678
3	rs2712663	99599226	C,NA	A,NA	0.235586,NA	0.0218156,NA	0.00465908,NA	5.54733,NA	0.000324135	0.00108921
3	rs57591670	99015301	T,T	C,C	0.922465,0.815476	0.00925214,0.0209186	0.00739292,0.0110197	0.676217,1.23914	0.000323839	0.000601841
3	rs56115813	99110693	A,NA	G,NA	0.893638,NA	0.00658183,NA	0.00641306,NA	0.516067,NA	0.000323041	0.000616481
3	rs4073120	99342938	NA,A	NA,G	NA,0.930556	NA,-0.0152782	NA,0.0168156	NA,0.439405	0.00032276	0.000617539
3	rs7960751	99790545	NA,A	NA,G	NA,0.90377	NA,0.013887	NA,0.014495	NA,0.471038	0.000322741	0.000608427
3	rs145414367	99081643	NA,G	NA,A	NA,0.955357	NA,-0.0191688	NA,0.0206987	NA,0.450505	0.000322213	0.000620864
3	rs117192201	99348379	C,NA	T,NA	0.978131,NA	0.0273024,NA	0.0135185,NA	1.3623,NA	0.000322081	0.000603238
3	rs2638572	99618592	C,NA	A,NA	0.234592,NA	0.0218051,NA	0.00466591,NA	5.5281,NA	0.000321885	0.00106459
3	rs145309867	99206540	C,C	T,T	0.979125,0.907738	0.017807,0.028198	0.0138296,0.0147711	0.703589,1.24979	0.00032169	0.000605161
3	rs79463079	99031164	T,T	A,A	0.921471,0.815476	0.0082766,0.0213953	0.00734995,0.0110197	0.584804,1.28239	0.00032151	0.000597434
3	rs41514747	99097801	NA,A	NA,T	NA,0.926587	NA,-0.0149951	NA,0.0163898	NA,0.443406	0.000321188	0.000615146
3	rs12579443	99014407	T,T	C,C	0.922465,0.815476	0.00930204,0.0208074	0.00739292,0.0110197	0.681297,1.22915	0.00032085	0.000596339
3	rs78840210	99138493	NA,C	NA,A	NA,0.951389	NA,-0.0200708	NA,0.0198773	NA,0.504983	0.000320818	0.000608291
3	rs1961675	99224806	A,NA	T,NA	0.904573,NA	-0.0078782,NA	0.00672948,NA	0.616688,NA	0.00032076	0.000611104
3	rs17029017	99441961	NA,C	NA,T	NA,0.916667	NA,0.0191809	NA,0.0154664	NA,0.667736	0.000320689	0.000608386
3	rs77914039	99033050	A,NA	G,NA	0.977137,NA	-0.0144812,NA	0.0132281,NA	0.562828,NA	0.000320433	0.000612318
3	rs139159086	99869986	T,NA	C,NA	0.991054,NA	0.0368545,NA	0.0209976,NA	1.10112,NA	0.000320331	0.000610598
3	rs79293757	99464681	NA,A	NA,G	NA,0.91369	NA,-0.011017	NA,0.0152221	NA,0.328624	0.00031953	0.000610173
3	rs11109596	99164614	G,G	A,A	0.621272,0.392857	0.00273162,0.0186791	0.00407601,0.00875267	0.298649,1.48367	0.000319469	0.000600863
3	rs147576493	99031358	C,C	T,T	0.921471,0.815476	0.00822709,0.0213953	0.00734995,0.0110197	0.580053,1.28239	0.000319312	0.000593369
3	rs17461780	99421393	NA,C	NA,T	NA,0.973214	NA,-0.0253959	NA,0.0264757	NA,0.471791	0.000319231	0.000608141
3	rs11109601	99174032	C,NA	T,NA	0.945328,NA	-0.0113022,NA	0.00869693,NA	0.71276,NA	0.00031864	0.000603265
3	rs75671993	99013628	T,T	C,C	0.922465,0.815476	0.00930204,0.0207573	0.00739292,0.0110197	0.681297,1.22466	0.000318461	0.00059193
3	rs80254428	99760917	NA,C	NA,G	NA,0.985119	NA,-0.0311042	NA,0.0353055	NA,0.422143	0.000318307	0.000607122
3	rs77617049	99468089	NA,A	NA,G	NA,0.915675	NA,-0.010938	NA,0.0153834	NA,0.321419	0.000318059	0.000606878
3	rs56708967	99971517	NA,T	NA,A	NA,0.904762	NA,0.0132193	NA,0.0145623	NA,0.438903	0.000317942	0.000613301
3	rs77443184	99462203	NA,A	NA,G	NA,0.914682	NA,-0.0108326	NA,0.015302	NA,0.31967	0.000316702	0.000604111
3	rs77811957	99246949	NA,T	NA,C	NA,0.975198	NA,0.0238849	NA,0.0274863	NA,0.414695	0.000316432	0.000604619
3	rs7132988	99600765	A,NA	G,NA	0.235586,NA	0.0217262,NA	0.00465908,NA	5.50676,NA	0.000316032	0.00103507
3	rs117186140	99932506	NA,G	NA,A	NA,0.905754	NA,0.0131509	NA,0.0146307	NA,0.433289	0.000315727	0.0006087
3	rs188992062	99509618	A,NA	G,NA	0.981113,NA	0.0260025,NA	0.0145245,NA	1.13422,NA	0.000315155	0.000604903
3	rs61940240	99674248	G,NA	C,NA	0.750497,NA	-0.0209579,NA	0.00456906,NA	5.34693,NA	0.000315002	0.000921439
3	rs34050435	99025911	T,T	C,C	0.769384,0.829365	0.00190465,-0.0245159	0.00469379,0.0113631	0.164371,1.50911	0.000314809	0.000584325
3	rs11837142	99344594	NA,A	NA,G	NA,0.907738	NA,0.0124264	NA,0.0147711	NA,0.397723	0.000314048	0.000596761
3	rs10492272	99265148	A,NA	C,NA	0.892644,NA	0.00691993,NA	0.00638686,NA	0.555015,NA	0.000313942	0.000601549
3	rs78441918	99266764	NA,A	NA,G	NA,0.957341	NA,-0.0160597	NA,0.0211527	NA,0.348996	0.000313548	0.000596095
3	rs35897309	99014240	G,G	T,T	0.922465,0.815476	0.00935194,0.0205961	0.00739292,0.0110197	0.686393,1.21028	0.000313249	0.000582326
3	rs140891416	99094145	NA,T	NA,C	NA,0.967262	NA,-0.0223295	NA,0.0240217	NA,0.452715	0.000312381	0.000591807
3	rs118176734	99396067	A,NA	G,NA	0.956262,NA	-0.00172524,NA	0.00966771,NA	0.0663272,NA	0.000311862	0.000584818
3	rs75550373	99962532	NA,C	NA,T	NA,0.905754	NA,0.0128728	NA,0.0146307	NA,0.421425	0.000311547	0.000600277
3	rs78366466	99959787	NA,C	NA,T	NA,0.905754	NA,0.0128728	NA,0.0146307	NA,0.421425	0.000311547	0.000600277
3	rs76116877	99060231	G,NA	A,NA	0.971173,NA	0.0170337,NA	0.0118166,NA	0.82553,NA	0.000310887	0.000591339
3	rs623630	99543004	G,NA	A,NA	0.960239,NA	0.0192657,NA	0.0101186,NA	1.2448,NA	0.000310676	0.000593367
3	rs7312816	99241282	NA,G	NA,T	NA,0.970238	NA,-0.0197523	NA,0.0251555	NA,0.364182	0.000310392	0.000587008
3	rs144775207	98981857	NA,T	NA,C	NA,0.939484	NA,0.0159417	NA,0.0179277	NA,0.427265	0.000309553	0.000595055
3	rs118129312	99478363	NA,T	NA,G	NA,0.984127	NA,-0.0279465	NA,0.0342017	NA,0.383139	0.0003092	0.000591694
3	rs77396460	99960830	NA,C	NA,T	NA,0.967262	NA,0.0195907	NA,0.0240217	NA,0.382201	0.000308998	0.000592381
3	rs7955142	99653416	A,NA	G,NA	0.723658,NA	-0.0202939,NA	0.00442129,NA	5.35341,NA	0.000308267	0.000914837
3	rs142790780	99050316	NA,A	NA,T	NA,0.965278	NA,-0.0213906	NA,0.0233493	NA,0.444171	0.000307902	0.000582981
3	rs56693611	99968841	NA,A	NA,C	NA,0.905754	NA,0.0126325	NA,0.0146307	NA,0.411273	0.000307843	0.000593391
3	rs116900533	99463046	NA,A	NA,G	NA,0.914682	NA,-0.0102479	NA,0.015302	NA,0.298396	0.000307251	0.000586092
3	rs547325	99292360	C,NA	T,NA	0.813121,NA	-0.00737143,NA	0.00507203,NA	0.83527,NA	0.000306991	0.000587094
3	rs1439124	99120070	G,G	T,T	0.82008,0.892857	-0.0021446,-0.0271947	0.00514721,0.0138207	0.169455,1.30887	0.000306974	0.000564102
3	rs78220960	99458530	NA,G	NA,A	NA,0.914682	NA,-0.0102155	NA,0.015302	NA,0.29723	0.000306747	0.000585132
3	rs117350010	99612124	C,NA	T,NA	0.961233,NA	0.0215214,NA	0.0102422,NA	1.44832,NA	0.000306688	0.000584761
3	rs189929	99272245	T,NA	C,NA	0.813121,NA	-0.00786232,NA	0.00507203,NA	0.916821,NA	0.00030666	0.000586563
3	rs75553157	99433234	NA,T	NA,C	NA,0.921627	NA,0.012532	NA,0.0159053	NA,0.365776	0.000306275	0.000580599
3	rs58363755	99969054	NA,A	NA,G	NA,0.905754	NA,0.0125324	NA,0.0146307	NA,0.407071	0.000306216	0.000590208
3	rs117323522	99169847	NA,A	NA,G	NA,0.949405	NA,0.0175732	NA,0.019504	NA,0.434644	0.000305821	0.000582643
3	rs117293246	99451197	NA,T	NA,C	NA,0.914682	NA,-0.0101513	NA,0.015302	NA,0.294925	0.000305755	0.00058324
3	rs78595286	99459701	NA,A	NA,G	NA,0.914682	NA,-0.0101207	NA,0.015302	NA,0.293829	0.000305285	0.000582345
3	rs61933627	99265034	C,NA	T,NA	0.892644,NA	0.00675928,NA	0.00638686,NA	0.537731,NA	0.000303891	0.000582247
3	rs117010226	99954221	NA,A	NA,G	NA,0.906746	NA,0.0124549	NA,0.0147003	NA,0.401372	0.00030363	0.000584737
3	rs77250856	99433470	NA,G	NA,A	NA,0.919643	NA,-0.0137409	NA,0.0157247	NA,0.417707	0.000303577	0.000579951
3	rs140550289	99532666	NA,G	NA,A	NA,0.982143	NA,-0.0265382	NA,0.0322783	NA,0.386178	0.000302324	0.000574348
3	rs12582372	99939246	NA,T	NA,G	NA,0.907738	NA,0.0124645	NA,0.0147711	NA,0.399295	0.000302207	0.000582622
3	rs1352921	99726603	C,NA	T,NA	0.975149,NA	-0.0240856,NA	0.0127009,NA	1.23724,NA	0.000301925	0.000576366
3	rs7304580	99932831	NA,A	NA,G	NA,0.905754	NA,0.0123373	NA,0.0146307	NA,0.398926	0.00030175	0.000582019
3	rs73372079	99791230	NA,A	NA,C	NA,0.90377	NA,0.0126517	NA,0.014495	NA,0.417077	0.000301663	0.000569345
3	rs117101956	99086208	C,NA	A,NA	0.971173,NA	0.016756,NA	0.0118166,NA	0.80635,NA	0.000301624	0.000573753
3	rs148006975	99745945	NA,G	NA,A	NA,0.981151	NA,-0.026757	NA,0.0314332	NA,0.403799	0.000301426	0.000577328
3	rs2712665	99594947	T,NA	C,NA	0.316103,NA	0.0169162,NA	0.00425236,NA	4.15815,NA	0.000301366	0.000598452
3	rs143020660	99088867	A,NA	G,NA	0.971173,NA	0.016665,NA	0.0118166,NA	0.800114,NA	0.000298686	0.000568175
3	rs74842747	99090414	A,NA	C,NA	0.971173,NA	0.016665,NA	0.0118166,NA	0.800114,NA	0.000298686	0.000568175
3	rs80188674	99091195	A,NA	G,NA	0.971173,NA	0.016665,NA	0.0118166,NA	0.800114,NA	0.000298686	0.000568175
3	rs12368428	99115668	G,G	C,C	0.82008,0.893849	-0.0020497,-0.0271419	0.00514721,0.0138774	0.160855,1.29683	0.000298283	0.000548628
3	rs116942009	99776597	G,NA	T,NA	0.989066,NA	0.0309282,NA	0.0190121,NA	0.98386,NA	0.000298251	0.000569206
3	rs148400115	99847740	A,NA	T,NA	0.992048,NA	-0.0301453,NA	0.0222601,NA	0.755318,NA	0.000298154	0.000569253
3	rs117108984	99027439	T,NA	C,NA	0.972167,NA	0.017026,NA	0.0120196,NA	0.805147,NA	0.000298069	0.000566878
3	rs875899	98988807	C,NA	G,NA	0.979125,NA	-0.0148683,NA	0.0138296,NA	0.549251,NA	0.00029777	0.000567525
3	rs139019243	99873158	NA,C	NA,G	NA,0.985119	NA,0.0313012	NA,0.0353055	NA,0.425615	0.000297697	0.000571071
3	rs80135418	99205448	T,T	C,C	0.979125,0.90873	0.0173947,0.0278707	0.0138296,0.014843	0.680963,1.2188	0.000296584	0.00055785
3	rs75349804	99394980	NA,A	NA,G	NA,0.904762	NA,0.0105727	NA,0.0145623	NA,0.329923	0.000296479	0.00056349
3	rs7316588	99105224	NA,C	NA,G	NA,0.889881	NA,0.0108731	NA,0.0136555	NA,0.370703	0.000296435	0.000568459
3	rs76608512	99769600	A,NA	G,NA	0.975149,NA	-0.0239006,NA	0.0127009,NA	1.22285,NA	0.000296395	0.000565808
3	rs74841300	99134324	G,NA	A,NA	0.984095,NA	0.0228271,NA	0.0158037,NA	0.827913,NA	0.000296186	0.000565761
3	rs77129157	99456723	NA,A	NA,G	NA,0.914682	NA,-0.00948954	NA,0.015302	NA,0.271517	0.000295997	0.000564637
3	rs35498333	99737550	G,NA	C,NA	0.975149,NA	-0.0238763,NA	0.0127009,NA	1.22097,NA	0.00029568	0.000564443
3	rs117085693	99383712	NA,G	NA,A	NA,0.924603	NA,-0.0143542	NA,0.0161901	NA,0.425629	0.00029525	0.000566149
3	rs73142310	99082853	A,NA	G,NA	0.893638,NA	0.0061197,NA	0.00641306,NA	0.46858,NA	0.000294324	0.000561681
3	rs12580110	99794593	NA,G	NA,A	NA,0.90377	NA,0.0121508	NA,0.014495	NA,0.395906	0.000294069	0.00055527
3	rs74384546	99455304	NA,T	NA,C	NA,0.914682	NA,-0.00934707	NA,0.015302	NA,0.266557	0.000294003	0.000560835
3	rs7312679	99241196	NA,C	NA,T	NA,0.970238	NA,-0.017923	NA,0.0251555	NA,0.322245	0.000293827	0.000556104
3	rs77424512	99098224	T,NA	C,NA	0.971173,NA	0.0165049,NA	0.0118166,NA	0.789182,NA	0.000293621	0.000558559
3	rs116851276	99453008	NA,C	NA,A	NA,0.914682	NA,-0.00931758	NA,0.015302	NA,0.265534	0.000293595	0.000560057
3	rs4762514	99215205	C,C	A,A	0.628231,0.766865	0.00175226,-0.0206588	0.00409113,0.0101097	0.174945,1.38713	0.000292861	0.000547043
3	rs117974213	99051184	C,NA	G,NA	0.971173,NA	0.0164784,NA	0.0118166,NA	0.787385,NA	0.000292799	0.000556998
3	rs1353771	99168312	G,NA	T,NA	0.120278,NA	0.00731307,NA	0.00607818,NA	0.640333,NA	0.000292328	0.000555174
3	rs116926909	99780120	T,NA	C,NA	0.975149,NA	-0.0237489,NA	0.0127009,NA	1.21111,NA	0.000291978	0.000557375
3	rs17028738	99236749	NA,T	NA,A	NA,0.840278	NA,0.00936771	NA,0.0116683	NA,0.374613	0.0002915	0.000561439
3	rs140937164	99166365	NA,G	NA,A	NA,0.969246	NA,-0.0187895	NA,0.0247591	NA,0.348802	0.000291425	0.000553839
3	rs17028964	99401598	NA,C	NA,G	NA,0.980159	NA,0.0270173	NA,0.0306528	NA,0.422391	0.00029142	0.000554525
3	rs147858519	99240735	NA,C	NA,T	NA,0.986111	NA,0.0313224	NA,0.0365264	NA,0.407654	0.000291379	0.000557561
3	rs17029350	99789501	NA,G	NA,A	NA,0.906746	NA,0.0117795	NA,0.0147003	NA,0.373707	0.00029101	0.000549288
3	rs78082360	99703260	NA,G	NA,C	NA,0.956349	NA,-0.0169462	NA,0.0209218	NA,0.378874	0.000290972	0.00055572
3	rs61932058	99139559	T,NA	G,NA	0.981113,NA	0.016971,NA	0.0145245,NA	0.615056,NA	0.000290148	0.000551807
3	rs74448404	99037143	NA,C	NA,T	NA,0.975198	NA,-0.020643	NA,0.0274863	NA,0.344251	0.000289905	0.000548958
3	rs77879628	99743774	A,NA	G,NA	0.975149,NA	-0.02367,NA	0.0127009,NA	1.20502,NA	0.000289724	0.000553072
3	rs117808368	99107521	A,NA	T,NA	0.971173,NA	0.0163667,NA	0.0118166,NA	0.779804,NA	0.000289362	0.000550473
3	rs148881494	99712608	T,NA	A,NA	0.975149,NA	-0.0236411,NA	0.0127009,NA	1.2028,NA	0.000288904	0.000551507
3	rs6538907	99657202	G,NA	A,NA	0.723658,NA	-0.0200507,NA	0.00442129,NA	5.23963,NA	0.000288665	0.000809236
3	rs117989153	99716060	T,NA	C,NA	0.983101,NA	0.00450264,NA	0.0153396,NA	0.114007,NA	0.000287997	0.00054525
3	rs77624188	99545935	NA,G	NA,T	NA,0.888889	NA,0.0140632	NA,0.0136019	NA,0.521179	0.000287861	0.000551025
3	rs140791581	99511237	C,NA	T,NA	0.981113,NA	0.0249476,NA	0.0145245,NA	1.06618,NA	0.000287313	0.000551295
3	rs7298602	99433504	NA,C	NA,T	NA,0.878968	NA,0.0107291	NA,0.0131059	NA,0.384065	0.000287074	0.000547016
3	rs73143005	99686303	C,NA	A,NA	0.747515,NA	-0.0206541,NA	0.00455105,NA	5.24636,NA	0.000286503	0.000808918
3	rs78959499	99486980	NA,C	NA,G	NA,0.984127	NA,-0.0273765	NA,0.0342017	NA,0.373193	0.000286336	0.000545288
3	rs12426338	99190716	C,C	A,A	0.936382,0.875	0.0161091,0.0181542	0.00810069,0.0129254	1.33027,0.795448	0.000286003	0.000536773
3	rs80352820	99546210	NA,G	NA,T	NA,0.888889	NA,0.0139254	NA,0.0136019	NA,0.514365	0.000285855	0.000547163
3	rs147592505	99027447	G,NA	C,NA	0.981113,NA	-0.0157011,NA	0.0145245,NA	0.553318,NA	0.00028575	0.000540951
3	rs143652776	99707226	A,NA	G,NA	0.975149,NA	-0.0235227,NA	0.0127009,NA	1.1937,NA	0.000285588	0.000545176
3	rs118043459	99107508	G,NA	A,NA	0.971173,NA	0.0162285,NA	0.0118166,NA	0.770479,NA	0.000285203	0.000542578
3	rs7978295	99546758	NA,C	NA,G	NA,0.888889	NA,0.0138779	NA,0.0136019	NA,0.512024	0.000285173	0.00054585
3	rs75819463	99488966	NA,T	NA,A	NA,0.91369	NA,-0.00856355	NA,0.0152221	NA,0.241296	0.000284985	0.000543591
3	rs12370618	99088223	T,T	A,A	0.822068,0.891865	-0.00201096,-0.0266633	0.00516962,0.0137648	0.156594,1.27788	0.0002845	0.000523035
3	rs79397546	99546123	NA,A	NA,G	NA,0.888889	NA,0.0138304	NA,0.0136019	NA,0.509688	0.000284495	0.000544546
3	rs73372090	99797380	NA,A	NA,G	NA,0.906746	NA,0.011238	NA,0.0147003	NA,0.352044	0.000283686	0.000535744
3	rs12580385	99013248	C,C	T,T	0.922465,0.815476	0.00935194,0.0199105	0.00739292,0.0110197	0.686393,1.15001	0.000283532	0.00052747
3	rs116948579	99499472	NA,A	NA,G	NA,0.91369	NA,-0.00841924	NA,0.0152221	NA,0.236423	0.000283162	0.000540116
3	rs111382847	99677310	A,NA	C,NA	0.986084,NA	-0.0115547,NA	0.0168779,NA	0.306631,NA	0.000283042	0.000538132
3	rs117171573	99397749	A,NA	G,NA	0.99006,NA	-0.0291024,NA	0.01993,NA	0.840952,NA	0.000282429	0.000537699
3	rs7313251	99153736	C,NA	T,NA	0.039761,NA	0.0116386,NA	0.0101186,NA	0.601967,NA	0.000282141	0.000538686
3	rs117896863	99809750	NA,T	NA,C	NA,0.96131	NA,-0.015477	NA,0.0221651	NA,0.314246	0.000282044	0.000541072
3	rs1352922	99726416	A,NA	G,NA	0.975149,NA	-0.0233903,NA	0.0127009,NA	1.18357,NA	0.000281956	0.00053824
3	rs59231582	99797851	NA,G	NA,A	NA,0.90377	NA,0.0112678	NA,0.014495	NA,0.35957	0.00028189	0.000532711
3	rs2288724	99085027	A,A	C,C	0.822068,0.891865	-0.00205863,-0.0265393	0.00516962,0.0137648	0.160855,1.26882	0.00028165	0.000517867
3	rs2288725	99085026	A,A	C,C	0.822068,0.891865	-0.00205863,-0.0265393	0.00516962,0.0137648	0.160855,1.26882	0.00028165	0.000517867
3	rs74239097	99307700	T,T	C,C	0.957256,0.675595	0.0287015,-0	0.00977441,0.00913095	2.47879,-0	0.000281352	0.000537073
3	rs149848	99276638	T,NA	C,NA	0.815109,NA	-0.00711864,NA	0.005093,NA	0.789965,NA	0.000281259	0.00053745
3	rs148210656	99515680	NA,C	NA,T	NA,0.973214	NA,-0.0211071	NA,0.0264757	NA,0.371285	0.000281116	0.000535607
3	rs117260937	99740957	NA,G	NA,A	NA,0.894841	NA,0.00988609	NA,0.013935	NA,0.320527	0.000280832	0.000539672
3	rs56996439	99489391	NA,T	NA,G	NA,0.91369	NA,-0.00822194	NA,0.0152221	NA,0.229807	0.000280725	0.000535471
3	rs17227683	99198328	A,NA	G,NA	0.945328,NA	-0.0104377,NA	0.00869693,NA	0.638126,NA	0.000280659	0.000531622
3	rs145218484	99594288	NA,T	NA,C	NA,0.970238	NA,0.0177298	NA,0.0251555	NA,0.317917	0.000280002	0.000537589
3	rs61167329	99586601	C,C	T,T	0.985089,0.787698	0.0296711,-0.00194883	0.0163138,0.0104531	1.16149,0.0695077	0.000279795	0.00053221
3	rs59742104	99489303	NA,A	NA,C	NA,0.91369	NA,-0.00812567	NA,0.0152221	NA,0.226598	0.000279559	0.00053325
3	rs79221930	99826577	T,NA	C,NA	0.969185,NA	-0.0126318,NA	0.0114407,NA	0.569368,NA	0.000279227	0.000531814
3	rs117979717	99353709	NA,A	NA,G	NA,0.944444	NA,-0.0142638	NA,0.0186617	NA,0.351964	0.000278598	0.000532907
3	rs76396995	99038881	A,A	T,T	0.921471,0.815476	0.0082766,0.0204349	0.00734995,0.0110197	0.584804,1.19597	0.000278281	0.000517639
3	rs201418	99277908	G,NA	A,NA	0.808151,NA	-0.00711454,NA	0.00502127,NA	0.805437,NA	0.000277655	0.000530998
3	rs34759455	99464852	G,NA	T,NA	0.921471,NA	0.0172136,NA	0.00734995,NA	1.71713,NA	0.000277182	0.000529032
3	rs721799	99194314	A,NA	C,NA	0.11829,NA	0.00712593,NA	0.00612213,NA	0.61183,NA	0.000277051	0.000526359
3	rs73140903	99368473	T,NA	A,NA	0.951292,NA	0.0194944,NA	0.00918509,NA	1.47103,NA	0.000276833	0.000530096
3	rs61940242	99681672	G,NA	T,NA	0.747515,NA	-0.0205247,NA	0.00455105,NA	5.18798,NA	0.000276716	0.000759885
3	rs117714357	99490792	NA,G	NA,A	NA,0.91369	NA,-0.00785484	NA,0.0152221	NA,0.21764	0.00027636	0.000527151
3	rs7311005	99204594	G,G	A,A	0.616302,0.764881	0.00198758,-0.0195215	0.00406582,0.01008	0.204157,1.27747	0.00027614	0.000515654
3	rs79299874	99495660	NA,A	NA,T	NA,0.91369	NA,-0.00783193	NA,0.0152221	NA,0.216887	0.000276094	0.000526645
3	rs73372081	99791431	NA,C	NA,T	NA,0.90377	NA,0.0107687	NA,0.014495	NA,0.339581	0.000275642	0.000521146
3	rs116956406	99493119	NA,G	NA,A	NA,0.91369	NA,-0.00778376	NA,0.0152221	NA,0.215305	0.000275539	0.000525587
3	rs79694440	99492591	NA,C	NA,G	NA,0.91369	NA,-0.00778376	NA,0.0152221	NA,0.215305	0.000275539	0.000525587
3	rs3920002	99726280	T,NA	C,NA	0.975149,NA	-0.0231494,NA	0.0127009,NA	1.16523,NA	0.000275536	0.000525982
3	rs60201657	99050155	G,G	A,A	0.919483,0.815476	0.00832458,0.0201047	0.00726648,0.0110197	0.598677,1.16693	0.00027547	0.000512733
3	rs118104647	99494712	NA,A	NA,G	NA,0.91369	NA,-0.00773559	NA,0.0152221	NA,0.213727	0.000274987	0.000524536
3	rs74802415	99491202	NA,T	NA,C	NA,0.91369	NA,-0.00773559	NA,0.0152221	NA,0.213727	0.000274987	0.000524536
3	rs11109859	99872008	A,NA	C,NA	0.973161,NA	-0.0216656,NA	0.0122339,NA	1.11595,NA	0.000274724	0.000527398
3	rs3815997	99071023	C,C	T,T	0.822068,0.891865	-0.00153407,-0.0268244	0.00516962,0.0137648	0.115397,1.28968	0.000274624	0.000504902
3	rs79613664	99176855	T,NA	C,NA	0.951292,NA	-0.00953527,NA	0.00918509,NA	0.524021,NA	0.00027452	0.000523568
3	rs200783	99289594	A,NA	C,NA	0.810139,NA	-0.00718888,NA	0.00504129,NA	0.81285,NA	0.000274449	0.000525206
3	rs76826621	99502470	NA,A	NA,G	NA,0.91369	NA,-0.00768259	NA,0.0152221	NA,0.211995	0.000274385	0.000523387
3	rs79214275	99499085	NA,G	NA,A	NA,0.91369	NA,-0.00768259	NA,0.0152221	NA,0.211995	0.000274385	0.000523387
3	rs78220442	99494797	NA,A	NA,G	NA,0.91369	NA,-0.00768259	NA,0.0152221	NA,0.211995	0.000274385	0.000523387
3	rs78752019	99494803	NA,T	NA,C	NA,0.81746	NA,-0.00910723	NA,0.011066	NA,0.386673	0.000274366	0.000523264
3	rs75853448	99445154	NA,A	NA,G	NA,0.902778	NA,-0.00725988	NA,0.0144288	NA,0.211226	0.000274342	0.000523534
3	rs76931913	99445938	NA,A	NA,T	NA,0.909722	NA,-0.00752929	NA,0.0149162	NA,0.212031	0.000274072	0.000522409
3	rs79758977	99496970	NA,G	NA,A	NA,0.91369	NA,-0.0076344	NA,0.0152221	NA,0.210423	0.00027384	0.00052235
3	rs60192073	99447277	NA,A	NA,G	NA,0.902778	NA,-0.00716822	NA,0.0144288	NA,0.208078	0.000273254	0.000521458
3	rs61350958	99504137	NA,G	NA,T	NA,0.91369	NA,-0.00756233	NA,0.0152221	NA,0.208078	0.000273033	0.000520812
3	rs148522729	99323597	NA,T	NA,G	NA,0.954365	NA,-0.0128839	NA,0.0204832	NA,0.276256	0.000272888	0.000519423
3	rs116905233	99518496	A,NA	G,NA	0.981113,NA	0.0243317,NA	0.0145245,NA	1.02737,NA	0.000272854	0.000523458
3	rs76820211	99557019	T,T	C,C	0.989066,0.887897	0.0322871,0.00852588	0.0190121,0.0135492	1.04836,0.276394	0.000272359	0.000519774
3	rs113680423	99886517	C,NA	T,NA	0.973161,NA	0.00781629,NA	0.0122339,NA	0.281594,NA	0.000272131	0.000518943
3	rs79948775	99556894	C,C	T,T	0.989066,0.887897	0.0321513,0.00898619	0.0190121,0.0135492	1.04183,0.294833	0.000271817	0.000518814
3	rs117463906	99489733	T,NA	C,NA	0.963221,NA	0.0196489,NA	0.0105045,NA	1.21175,NA	0.000271547	0.000520022
3	rs11109632	99256586	C,C	T,T	0.951292,0.912698	-0.018785,0.00471579	0.00918509,0.0151436	1.38893,0.12177	0.000271526	0.000519326
3	rs147414256	99617366	NA,T	NA,G	NA,0.987103	NA,0.0270619	NA,0.0378862	NA,0.323266	0.000271265	0.000510587
3	rs76952629	99001409	G,NA	A,NA	0.977137,NA	-0.0170825,NA	0.0132281,NA	0.706479,NA	0.000270745	0.000516415
3	rs117339330	99249973	NA,A	NA,T	NA,0.956349	NA,-0.0140356	NA,0.0209218	NA,0.299028	0.00027063	0.000517691
3	rs60878016	99507332	NA,T	NA,C	NA,0.91369	NA,-0.00734037	NA,0.0152221	NA,0.2009	0.000270597	0.000516168
3	rs918306	99170272	C,NA	T,NA	0.04175,NA	0.0116796,NA	0.00988489,NA	0.624559,NA	0.000270555	0.000516578
3	rs142448035	99509312	NA,C	NA,T	NA,0.91369	NA,-0.00731567	NA,0.0152221	NA,0.200106	0.00027033	0.00051566
3	rs76439845	99970675	NA,G	NA,A	NA,0.97123	NA,0.016369	NA,0.0255725	NA,0.28224	0.000270077	0.000518469
3	rs79962497	99240577	NA,C	NA,T	NA,0.973214	NA,0.0162286	NA,0.0264757	NA,0.267687	0.000269821	0.000517115
3	rs77581080	99505405	NA,T	NA,C	NA,0.91369	NA,-0.00726729	NA,0.0152221	NA,0.198552	0.000269811	0.00051467
3	rs74671561	99971045	NA,A	NA,G	NA,0.926587	NA,0.0106557	NA,0.0163898	NA,0.287687	0.000269232	0.000519584
3	rs74388702	99492650	NA,C	NA,A	NA,0.906746	NA,-0.00691365	NA,0.0147003	NA,0.195087	0.000269145	0.000513971
3	rs80215729	99441395	NA,A	NA,G	NA,0.909722	NA,-0.00703453	NA,0.0149162	NA,0.195717	0.000268566	0.000511941
3	rs76139097	99977635	NA,T	NA,C	NA,0.968254	NA,0.0150777	NA,0.0243817	NA,0.270584	0.0002681	0.000514055
3	rs137933277	99043693	NA,G	NA,T	NA,0.982143	NA,-0.0227143	NA,0.0322783	NA,0.317297	0.000267858	0.000509161
3	rs77827444	99240542	NA,G	NA,C	NA,0.909722	NA,0.00971244	NA,0.0149162	NA,0.288226	0.000267669	0.000514061
3	rs11613203	99492328	C,NA	T,NA	0.957256,NA	0.0187277,NA	0.00977441,NA	1.25676,NA	0.000267417	0.000511718
3	rs76481556	99448814	NA,C	NA,T	NA,0.904762	NA,-0.0070742	NA,0.0145623	NA,0.202651	0.000267324	0.000509621
3	rs117003368	99388667	G,NA	C,NA	0.99006,NA	-0.0281708,NA	0.01993,NA	0.802685,NA	0.000266997	0.000508366
3	rs200782	99289541	A,NA	T,NA	0.813121,NA	-0.0070747,NA	0.00507203,NA	0.787647,NA	0.000266967	0.000510461
3	rs150596281	99324710	NA,T	NA,C	NA,0.954365	NA,-0.0121318	NA,0.0204832	NA,0.256756	0.000266904	0.000508102
3	rs4762511	99182260	C,NA	T,NA	0.117296,NA	0.00690178,NA	0.00614455,NA	0.582798,NA	0.00026673	0.000506924
3	rs60394982	99590457	NA,T	NA,A	NA,0.911706	NA,-0.00705871	NA,0.0150664	NA,0.194211	0.00026672	0.000508822
3	rs2118851	99039326	G,G	C,C	0.921471,0.815476	0.0080786,0.0203293	0.00734995,0.0110197	0.565897,1.18665	0.000266671	0.000496159
3	rs117481136	99586292	NA,T	NA,C	NA,0.91369	NA,-0.00704019	NA,0.0152221	NA,0.1913	0.000266624	0.00050824
3	rs936208	99205713	T,T	C,C	0.647117,0.761905	0.00281855,-0.0184483	0.00413745,0.0100364	0.304757,1.18018	0.000265978	0.000496672
3	rs11609895	99815990	G,NA	A,NA	0.965209,NA	-0.0103387,NA	0.0107893,NA	0.471153,NA	0.000265757	0.0005047
3	rs76731799	99189877	C,C	T,T	0.969185,0.874008	0.0207832,0.019275	0.0114407,0.0128817	1.1594,0.871037	0.000265522	0.000500596
3	rs118067258	99236497	NA,T	NA,C	NA,0.978175	NA,-0.0184206	NA,0.0292559	NA,0.2766	0.00026534	0.000506565
3	rs12424108	99781320	NA,A	NA,G	NA,0.988095	NA,-0.0239549	NA,0.0394133	NA,0.264937	0.000265071	0.000505047
3	rs2118852	99039467	T,T	G,G	0.921471,0.815476	0.00802911,0.0203293	0.00734995,0.0110197	0.561212,1.18665	0.000264895	0.000492871
3	rs111697678	99432061	A,NA	T,NA	0.974155,NA	-0.00563391,NA	0.0124606,NA	0.186306,NA	0.000264879	0.000503896
3	rs112082377	99335742	T,T	C,C	0.969185,0.949405	0.00828698,-0.00746701	0.0114407,0.019504	0.328959,0.153765	0.000264442	0.000489421
3	rs77724722	99974217	NA,A	NA,G	NA,0.924603	NA,0.00993819	NA,0.0161901	NA,0.268155	0.000264329	0.000509414
3	rs75348575	99590144	NA,T	NA,C	NA,0.911706	NA,-0.00675265	NA,0.0150664	NA,0.184412	0.000263613	0.000502898
3	rs147686128	99585787	NA,C	NA,G	NA,0.91369	NA,-0.00672832	NA,0.0152221	NA,0.181456	0.000263495	0.000502292
3	rs58028019	99802852	NA,G	NA,A	NA,0.90377	NA,0.00940312	NA,0.014495	NA,0.28691	0.000263431	0.000498579
3	rs56980683	99802862	NA,C	NA,T	NA,0.90377	NA,0.00926136	NA,0.014495	NA,0.28161	0.000263376	0.000498202
3	rs111384240	99633216	NA,C	NA,T	NA,0.929563	NA,-0.00811693	NA,0.0167057	NA,0.202695	0.000263203	0.000502642
3	rs12298429	99724538	C,NA	A,NA	0.975149,NA	-0.0226423,NA	0.0127009,NA	1.12709,NA	0.000262795	0.000501656
3	rs140506908	99853739	A,NA	C,NA	0.989066,NA	0.025188,NA	0.0190121,NA	0.732303,NA	0.000262672	0.000500723
3	rs7303874	99072233	A,A	G,G	0.826044,0.891865	-0.00129024,-0.0266192	0.00521577,0.0137648	0.0944093,1.27466	0.000262447	0.000482643
3	rs73140999	99664430	T,NA	G,NA	0.751491,NA	-0.0202994,NA	0.00457516,NA	5.03963,NA	0.000262348	0.000668117
3	rs11612681	99523120	T,NA	C,NA	0.981113,NA	0.0238467,NA	0.0145245,NA	0.997286,NA	0.000262303	0.000503144
3	rs78419662	99439585	NA,G	NA,C	NA,0.909722	NA,-0.00640405	NA,0.0149162	NA,0.175432	0.00026209	0.000499631
3	rs59605780	99440352	NA,T	NA,C	NA,0.909722	NA,-0.00637791	NA,0.0149162	NA,0.174603	0.000261834	0.000499144
3	rs74979520	99556091	NA,C	NA,T	NA,0.914682	NA,-0.00653974	NA,0.015302	NA,0.174506	0.000261651	0.000498911
3	rs77567095	99443810	NA,A	NA,T	NA,0.909722	NA,-0.00635161	NA,0.0149162	NA,0.17377	0.000261578	0.000498657
3	rs17460208	99029879	A,NA	C,NA	0.982107,NA	0.0201796,NA	0.014915,NA	0.754331,NA	0.000261497	0.000499873
3	rs141179418	99710754	NA,A	NA,T	NA,0.677579	NA,0.00478755	NA,0.00914559	NA,0.221387	0.000261369	0.000496902
3	rs56211958	99802703	NA,A	NA,G	NA,0.904762	NA,0.00921419	NA,0.0145623	NA,0.27827	0.000261303	0.000494594
3	rs1586852	99729737	T,NA	C,NA	0.975149,NA	-0.0225798,NA	0.0127009,NA	1.12243,NA	0.000261294	0.000498792
3	rs113518882	99633210	NA,C	NA,A	NA,0.929563	NA,-0.00787894	NA,0.0167057	NA,0.195731	0.000261117	0.000498649
3	rs17028676	99173415	G,NA	A,NA	0.951292,NA	-0.00914278,NA	0.00918509,NA	0.495468,NA	0.000261005	0.000497804
3	rs7135051	99169588	A,NA	G,NA	0.951292,NA	-0.00913913,NA	0.00918509,NA	0.495206,NA	0.000260885	0.000497575
3	rs112101911	99444765	NA,G	NA,A	NA,0.902778	NA,-0.0060026	NA,0.0144288	NA,0.169156	0.000260625	0.000497353
3	rs74351755	99334147	NA,C	NA,G	NA,0.916667	NA,0.00925363	NA,0.0154664	NA,0.259925	0.000260539	0.000496553
3	rs77369322	99265479	A,NA	T,NA	0.893638,NA	0.00580049,NA	0.00641306,NA	0.436827,NA	0.000260448	0.000498711
3	rs59263668	99590559	NA,C	NA,A	NA,0.911706	NA,-0.00642196	NA,0.0150664	NA,0.17397	0.000260407	0.000496786
3	rs75404661	99512379	NA,T	NA,G	NA,0.91369	NA,-0.00630449	NA,0.0152221	NA,0.168289	0.000260176	0.000496308
3	rs77773128	99512913	NA,A	NA,T	NA,0.91369	NA,-0.00628415	NA,0.0152221	NA,0.167663	0.000259986	0.000495946
3	rs73372070	99781891	NA,G	NA,A	NA,0.923611	NA,0.0104951	NA,0.0160932	NA,0.288775	0.000259807	0.00049502
3	rs143894834	99808391	NA,C	NA,T	NA,0.930556	NA,0.0111528	NA,0.0168156	NA,0.29484	0.000259596	0.000494141
3	rs11109861	99872662	C,NA	T,NA	0.985089,NA	-0.0201094,NA	0.0163138,NA	0.662137,NA	0.00025938	0.000495617
3	rs74538248	99781325	NA,T	NA,C	NA,0.923611	NA,0.010444	NA,0.0160932	NA,0.287049	0.000259361	0.000494173
3	rs7312653	99241120	NA,G	NA,T	NA,0.970238	NA,-0.012909	NA,0.0251555	NA,0.216214	0.000259141	0.000491482
3	rs181668634	99477247	NA,G	NA,T	NA,0.979167	NA,0.0198065	NA,0.0299292	NA,0.294039	0.000258866	0.000488738
3	rs113984759	99445892	NA,T	NA,C	NA,0.902778	NA,-0.00581877	NA,0.0144288	NA,0.163204	0.000258827	0.000493922
3	rs116870408	99016461	T,NA	A,NA	0.972167,NA	0.0156216,NA	0.0120196,NA	0.712843,NA	0.000258768	0.000492286
3	rs79246877	99003437	A,NA	T,NA	0.977137,NA	-0.0165677,NA	0.0132281,NA	0.676954,NA	0.000258674	0.0004934
3	rs77730347	99435733	NA,C	NA,T	NA,0.909722	NA,-0.0060386	NA,0.0149162	NA,0.16393	0.000258601	0.000492999
3	rs59365416	99436199	NA,A	NA,G	NA,0.909722	NA,-0.0060386	NA,0.0149162	NA,0.16393	0.000258601	0.000492999
3	rs147350967	99015744	T,NA	C,NA	0.916501,NA	0.00666612,NA	0.00714714,NA	0.454722,NA	0.000258395	0.000492474
3	rs80138202	99435215	NA,C	NA,T	NA,0.902778	NA,-0.00574465	NA,0.0144288	NA,0.160818	0.000258117	0.000492566
3	rs12320586	99320508	NA,T	NA,C	NA,0.954365	NA,-0.0108396	NA,0.0204832	NA,0.224267	0.000257666	0.000490629
3	rs117298162	99264256	NA,A	NA,C	NA,0.975198	NA,0.0147597	NA,0.0274863	NA,0.228208	0.000257591	0.000491888
3	rs12581942	99917135	NA,T	NA,G	NA,0.97619	NA,0.0164162	NA,0.0280389	NA,0.25319	0.000257125	0.000491874
3	rs10860437	99815845	A,NA	G,NA	0.861829,NA	-0.0142845,NA	0.00572955,NA	1.89748,NA	0.000256908	0.000490671
3	rs76878482	99440886	NA,G	NA,A	NA,0.902778	NA,-0.00561217	NA,0.0144288	NA,0.156575	0.000256868	0.000490182
3	rs4762518	99271411	T,T	C,C	0.425447,0.214286	0.00845332,0.00105623	0.003999,0.0104178	1.46184,0.0365697	0.000256818	0.00049353
3	rs201410	99300340	G,NA	A,NA	0.812127,NA	-0.00663931,NA	0.00506169,NA	0.722097,NA	0.000256626	0.000490621
3	rs141258662	99584358	NA,A	NA,C	NA,0.912698	NA,-0.00593473	NA,0.0151436	NA,0.157931	0.000256233	0.000488438
3	rs7958533	99579937	C,C	T,T	0.985089,0.78373	0.029713,0.000850282	0.0163138,0.010383	1.16396,0.0293126	0.000255632	0.000486587
3	rs2032766	99179534	T,NA	C,NA	0.138171,NA	0.00602106,NA	0.00572955,NA	0.532667,NA	0.000255463	0.000486125
3	rs147529834	99015630	T,NA	C,NA	0.972167,NA	0.0154813,NA	0.0120196,NA	0.7039,NA	0.000255326	0.000485753
3	rs57541875	99439910	NA,T	NA,C	NA,0.90873	NA,-0.00569231	NA,0.014843	NA,0.154066	0.000255224	0.000486465
3	rs58183065	99010488	NA,T	NA,C	NA,0.963294	NA,0.0131203	NA,0.0227328	NA,0.248846	0.000255112	0.000483961
3	rs74352840	99517193	NA,C	NA,T	NA,0.917659	NA,-0.00595289	NA,0.0155508	NA,0.153745	0.000254958	0.000486689
3	rs2289315	99038549	A,A	G,G	0.982107,0.833333	0.0257381,0.018402	0.014915,0.0114701	1.07361,0.964009	0.000254869	0.000476173
3	rs116928965	99128872	NA,A	NA,G	NA,0.893849	NA,0.00759234	NA,0.0138774	NA,0.233357	0.000254728	0.00048753
3	rs116967712	99669494	C,NA	T,NA	0.988072,NA	0.0239405,NA	0.0182119,NA	0.724321,NA	0.000254576	0.000486246
3	rs117031035	99443901	NA,G	NA,A	NA,0.902778	NA,-0.00535428	NA,0.0144288	NA,0.14839	0.000254509	0.00048568
3	rs117319187	99959553	C,NA	T,NA	0.962227,NA	0.00976636,NA	0.0103707,NA	0.460507,NA	0.000254178	0.000484893
3	rs190006867	99583070	NA,T	NA,G	NA,0.993056	NA,0.0331595	NA,0.0514752	NA,0.284452	0.000254088	0.000486114
3	rs12578287	99556447	C,C	T,T	0.989066,0.887897	0.0314294,0.00908018	0.0190121,0.0135492	1.00742,0.298645	0.00025363	0.000484131
3	rs150416809	99582928	NA,T	NA,C	NA,0.91369	NA,-0.0056132	NA,0.0152221	NA,0.14733	0.000253397	0.000483099
3	rs142428951	99817232	NA,C	NA,T	NA,0.964286	NA,0.0089386	NA,0.0230345	NA,0.156159	0.000253218	0.000472215
3	rs118091735	99277224	NA,C	NA,T	NA,0.864087	NA,-0.00649749	NA,0.0124737	NA,0.220087	0.000253174	0.000483212
3	rs140196742	99582675	NA,A	NA,G	NA,0.91369	NA,-0.00558363	NA,0.0152221	NA,0.146448	0.000253151	0.000482632
3	rs73384613	99367865	NA,A	NA,T	NA,0.957341	NA,-0.0100161	NA,0.0211527	NA,0.196649	0.000252471	0.000483905
3	rs142283701	99631915	NA,G	NA,T	NA,0.929563	NA,-0.00678541	NA,0.0167057	NA,0.164553	0.000252342	0.00048185
3	rs79459962	99597948	NA,A	NA,C	NA,0.97619	NA,0.0169404	NA,0.0280389	NA,0.263024	0.000252097	0.000480864
3	rs77811596	99171904	G,NA	A,NA	0.954274,NA	-0.00982323,NA	0.00946506,NA	0.52383,NA	0.000251971	0.000480386
3	rs113987233	99039784	G,NA	A,NA	0.977137,NA	-0.0162452,NA	0.0132281,NA	0.65873,NA	0.000251574	0.000479862
3	rs117044185	99577149	NA,T	NA,C	NA,0.912698	NA,-0.00538032	NA,0.0151436	NA,0.141238	0.000251556	0.000479553
3	rs4762510	99156590	NA,T	NA,C	NA,0.983135	NA,0.0176345	NA,0.0331973	NA,0.22528	0.000251518	0.000480123
3	rs11109674	99318757	NA,T	NA,C	NA,0.954365	NA,-0.0098318	NA,0.0204832	NA,0.199811	0.000251315	0.000478622
3	rs73382442	99335198	NA,C	NA,G	NA,0.915675	NA,0.00807262	NA,0.0153834	NA,0.22203	0.000251049	0.000478608
3	rs75614436	99781579	NA,A	NA,G	NA,0.923611	NA,0.00932603	NA,0.0160932	NA,0.250069	0.000250348	0.000477082
3	rs61940214	99657071	T,NA	C,NA	0.750497,NA	-0.0200943,NA	0.00456906,NA	4.96136,NA	0.00025033	0.000620348
3	rs117221498	99877545	NA,A	NA,G	NA,0.96627	NA,-0.0119315	NA,0.023678	NA,0.2116	0.000250051	0.000475234
3	rs73372068	99781806	NA,A	NA,G	NA,0.923611	NA,0.00927496	NA,0.0160932	NA,0.248417	0.00024997	0.000476366
3	rs2638565	99632295	C,NA	T,NA	0.247515,NA	0.0206847,NA	0.00458131,NA	5.19854,NA	0.000249826	0.00070563
3	rs7300348	99184174	G,NA	A,NA	0.11829,NA	0.00637319,NA	0.00612213,NA	0.525971,NA	0.000249719	0.000474695
3	rs79165485	99572585	NA,A	NA,G	NA,0.91369	NA,-0.0051404	NA,0.0152221	NA,0.133362	0.000249601	0.000475886
3	rs2131163	99662904	C,NA	T,NA	0.914513,NA	-0.0202903,NA	0.00707122,NA	2.38591,NA	0.000249486	0.000477812
3	rs75363015	99169076	G,NA	A,NA	0.954274,NA	-0.00973545,NA	0.00946506,NA	0.51758,NA	0.000249353	0.000475397
3	rs61246644	99454478	NA,T	NA,C	NA,0.905754	NA,0.0102944	NA,0.0146307	NA,0.317246	0.000249251	0.000472536
3	rs59628437	99780984	NA,A	NA,C	NA,0.923611	NA,0.00917283	NA,0.0160932	NA,0.245124	0.000249223	0.00047495
3	rs146449270	99634867	NA,T	NA,C	NA,0.929563	NA,-0.00627698	NA,0.0167057	NA,0.150512	0.000248693	0.000474865
3	rs17460229	99030637	A,NA	C,NA	0.977137,NA	-0.0161062,NA	0.0132281,NA	0.650945,NA	0.00024862	0.00047423
3	rs140989201	99479506	NA,A	NA,C	NA,0.947421	NA,0.00922946	NA,0.0191524	NA,0.200742	0.000248606	0.000476245
3	rs12320223	99730355	G,NA	T,NA	0.975149,NA	-0.0220055,NA	0.0127009,NA	1.08005,NA	0.00024817	0.000473733
3	rs11109806	99742239	T,NA	C,NA	0.83002,NA	-0.0141986,NA	0.00526376,NA	2.15565,NA	0.000247633	0.000472774
3	rs60683713	99678413	NA,T	NA,C	NA,0.927579	NA,-0.00643966	NA,0.0164929	NA,0.157264	0.000247612	0.000471596
3	rs79045619	99559024	NA,G	NA,C	NA,0.911706	NA,-0.00470313	NA,0.0150664	NA,0.122099	0.000247573	0.000471948
3	rs12578751	99847886	NA,T	NA,G	NA,0.953373	NA,0.0103871	NA,0.0202746	NA,0.215792	0.000247445	0.000473669
3	rs117306711	99514779	NA,C	NA,T	NA,0.91369	NA,-0.00471577	NA,0.0152221	NA,0.121068	0.000246986	0.000471171
3	rs2712646	99633113	T,NA	A,NA	0.248509,NA	0.0206989,NA	0.00457516,NA	5.21731,NA	0.000246783	0.000708071
3	rs149607765	99562124	A,NA	G,NA	0.955268,NA	0.0169213,NA	0.00956466,NA	1.11424,NA	0.000246711	0.000473431
3	rs186928762	99018835	NA,C	NA,G	NA,0.962302	NA,0.0114136	NA,0.0224433	NA,0.213913	0.000246667	0.000468397
3	rs57941636	99552693	NA,A	NA,G	NA,0.888889	NA,0.0103869	NA,0.0136019	NA,0.351556	0.000246663	0.000471549
3	rs117169504	99706558	NA,A	NA,G	NA,0.978175	NA,0.0120197	NA,0.0292559	NA,0.166735	0.00024665	0.000467372
3	rs17227584	99078669	C,NA	T,NA	0.977137,NA	-0.015994,NA	0.0132281,NA	0.644686,NA	0.000246278	0.000469765
3	rs117738401	99574317	NA,A	NA,G	NA,0.91369	NA,-0.00469505	NA,0.0152221	NA,0.120474	0.000246276	0.000469568
3	rs140805820	99636541	NA,G	NA,A	NA,0.927579	NA,-0.00605447	NA,0.0164929	NA,0.146577	0.000246177	0.000470279
3	rs116427218	99226577	C,NA	T,NA	0.976143,NA	-0.0110947,NA	0.0129561,NA	0.406917,NA	0.000246164	0.000471214
3	rs117374253	99437582	NA,T	NA,C	NA,0.902778	NA,-0.00433128	NA,0.0144288	NA,0.116885	0.000246069	0.000469569
3	rs12312048	99240092	NA,T	NA,G	NA,0.97123	NA,-0.0103742	NA,0.0255725	NA,0.164322	0.000246068	0.000467236
3	rs149789132	99089735	NA,C	NA,T	NA,0.987103	NA,0.0192254	NA,0.0378862	NA,0.213363	0.000245967	0.000469996
3	rs60725709	99553098	NA,A	NA,G	NA,0.888889	NA,0.0102929	NA,0.0136019	NA,0.347545	0.000245905	0.000470088
3	rs55671602	99802939	NA,C	NA,T	NA,0.900794	NA,0.00710267	NA,0.0142995	NA,0.208032	0.000245902	0.000465937
3	rs2712656	99619627	G,NA	A,NA	0.250497,NA	0.0208667,NA	0.00456301,NA	5.31808,NA	0.000245878	0.00075594
3	rs79494756	99221908	G,G	A,A	0.977137,0.886905	0.0194999,0.0219452	0.0132281,0.0134972	0.852485,0.983096	0.000245874	0.000465203
3	rs2712642	99642427	T,NA	C,NA	0.248509,NA	0.0206105,NA	0.00457516,NA	5.17772,NA	0.000245859	0.000688952
3	rs58989270	99311911	NA,A	NA,T	NA,0.974206	NA,-0.0117362	NA,0.0269663	NA,0.178222	0.000245464	0.000468394
3	rs200785	99202494	C,NA	T,NA	0.040755,NA	0.0117329,NA	0.00999964,NA	0.618593,NA	0.000245251	0.000468173
3	rs141187567	99818668	NA,G	NA,A	NA,0.965278	NA,0.00726057	NA,0.0233493	NA,0.121573	0.000245232	0.000458614
3	rs59566177	99666792	NA,T	NA,C	NA,0.929563	NA,-0.00615048	NA,0.0167057	NA,0.147063	0.000244762	0.000465907
3	rs28859649	99719709	T,NA	C,NA	0.975149,NA	-0.0218437,NA	0.0127009,NA	1.06825,NA	0.00024468	0.00046707
3	rs140287380	99554161	NA,T	NA,C	NA,0.889881	NA,0.0101494	NA,0.0136555	NA,0.339771	0.000244671	0.00046762
3	rs147330076	99049762	NA,T	NA,C	NA,0.981151	NA,-0.014103	NA,0.0314332	NA,0.18464	0.000244233	0.000465458
3	rs77918739	99668126	NA,A	NA,C	NA,0.930556	NA,-0.00611349	NA,0.0168156	NA,0.144974	0.00024405	0.000464651
3	rs117846939	99328585	NA,A	NA,G	NA,0.955357	NA,-0.0085306	NA,0.0206987	NA,0.167336	0.000243783	0.000464434
3	rs77365437	99434993	NA,C	NA,T	NA,0.902778	NA,-0.00399872	NA,0.0144288	NA,0.106973	0.000243626	0.000464906
3	rs189155828	99274341	NA,A	NA,G	NA,0.9375	NA,-0.00927415	NA,0.0176595	NA,0.222234	0.000243437	0.000465857
3	rs113016918	99437494	NA,G	NA,A	NA,0.902778	NA,-0.00392009	NA,0.0144288	NA,0.104652	0.00024307	0.000463843
3	rs75859145	99679199	NA,T	NA,A	NA,0.927579	NA,-0.00571542	NA,0.0164929	NA,0.137309	0.000242917	0.00046273
3	rs73143004	99681708	C,NA	A,NA	0.954274,NA	0.0165853,NA	0.00946506,NA	1.09839,NA	0.000242817	0.000465615
3	rs189251687	99020453	NA,G	NA,A	NA,0.99504	NA,-0.0292362	NA,0.0608454	NA,0.200059	0.000242726	0.000463691
3	rs77490862	99269882	NA,G	NA,C	NA,0.87004	NA,-0.00575299	NA,0.0127124	NA,0.186503	0.000242509	0.000463078
3	rs138645880	99951752	NA,A	NA,G	NA,0.992063	NA,-0.0216887	NA,0.0481747	NA,0.18538	0.000242457	0.000461281
3	rs79453826	99273722	NA,G	NA,A	NA,0.871032	NA,-0.00572271	NA,0.012754	NA,0.184656	0.000242127	0.000462373
3	rs3759214	99273632	NA,G	NA,A	NA,0.871032	NA,-0.00572271	NA,0.012754	NA,0.184656	0.000242127	0.000462373
3	rs77116730	99779528	NA,G	NA,A	NA,0.920635	NA,0.00817484	NA,0.0158141	NA,0.218099	0.00024212	0.000461626
3	rs79211680	99284437	NA,G	NA,T	NA,0.865079	NA,-0.00522691	NA,0.0125123	NA,0.169967	0.000242014	0.000461686
3	rs60429359	99571039	NA,C	NA,T	NA,0.909722	NA,-0.00391852	NA,0.0149162	NA,0.100847	0.000242001	0.000461258
3	rs12579159	99779075	NA,T	NA,C	NA,0.922619	NA,0.00820105	NA,0.0159983	NA,0.215941	0.000241981	0.000461266
3	rs113715646	99360120	NA,C	NA,T	NA,0.861111	NA,0.00689404	NA,0.0123606	NA,0.238809	0.00024182	0.000461112
3	rs78952360	99680745	NA,T	NA,G	NA,0.930556	NA,-0.00572197	NA,0.0168156	NA,0.134512	0.000241701	0.000460229
3	rs12367364	99560313	G,NA	A,NA	0.972167,NA	0.0193191,NA	0.0120196,NA	0.966626,NA	0.000241669	0.000462981
3	rs7397873	99715329	A,NA	G,NA	0.951292,NA	0.0164287,NA	0.00918509,NA	1.13269,NA	0.000241358	0.000460764
3	rs10507106	99489951	NA,T	NA,C	NA,0.947421	NA,0.00799549	NA,0.0191524	NA,0.169837	0.000241357	0.000462171
3	rs77296419	99046768	G,G	C,C	0.921471,0.815476	0.0077867,0.0199016	0.00734995,0.0110197	0.53849,1.14924	0.000241173	0.000449007
3	rs138087218	99697052	NA,C	NA,T	NA,0.979167	NA,0.0115457	NA,0.0299292	NA,0.155107	0.000240783	0.000458783
3	rs7974073	99361892	NA,T	NA,G	NA,0.916667	NA,0.00760242	NA,0.0154664	NA,0.205484	0.000240745	0.000460124
3	rs139249114	99394532	NA,C	NA,A	NA,0.981151	NA,0.0160795	NA,0.0314332	NA,0.215404	0.000240673	0.000456981
3	rs73381158	99664288	NA,A	NA,G	NA,0.928571	NA,-0.00539618	NA,0.0165981	NA,0.127786	0.000240557	0.000457962
3	rs148081579	99846657	G,NA	A,NA	0.972167,NA	-0.0199324,NA	0.0120196,NA	1.01211,NA	0.000240548	0.000461876
3	rs4762513	99205569	NA,C	NA,T	NA,0.986111	NA,-0.0156027	NA,0.0365264	NA,0.174405	0.000240337	0.000458607
3	rs79548886	99219213	G,G	T,T	0.978131,0.887897	0.0191605,0.0225983	0.0135185,0.0135492	0.805821,1.02072	0.000239991	0.000454494
3	rs111386199	99021598	T,NA	A,NA	0.977137,NA	-0.0156789,NA	0.0132281,NA	0.627256,NA	0.000239913	0.000457628
3	rs11503241	99711818	A,NA	T,NA	0.975149,NA	-0.0216028,NA	0.0127009,NA	1.05079,NA	0.000239645	0.000457456
3	rs80005960	99666020	NA,C	NA,G	NA,0.929563	NA,-0.00526895	NA,0.0167057	NA,0.123517	0.000239546	0.000456103
3	rs78771907	99047714	C,C	T,T	0.921471,0.815476	0.0077867,0.0198461	0.00734995,0.0110197	0.53849,1.14442	0.000239272	0.000445494
3	rs117785039	99604930	NA,C	NA,G	NA,0.880952	NA,0.00904315	NA,0.0131998	NA,0.306906	0.000239256	0.000457333
3	rs60883945	99593125	NA,G	NA,A	NA,0.90873	NA,-0.00352166	NA,0.014843	NA,0.0902009	0.000239216	0.00045624
3	rs77206135	99593430	NA,A	NA,T	NA,0.90873	NA,-0.00352166	NA,0.014843	NA,0.0902009	0.000239216	0.00045624
3	rs4520688	99608421	NA,C	NA,T	NA,0.87996	NA,0.00901078	NA,0.0131525	NA,0.306906	0.0002392	0.000457262
3	rs2712659	99600749	C,NA	T,NA	0.215706,NA	0.0217872,NA	0.00480694,NA	5.2343,NA	0.000238937	0.000712331
3	rs77352398	99815547	NA,T	NA,C	NA,0.930556	NA,0.00812048	NA,0.0168156	NA,0.20124	0.000238925	0.000455133
3	rs2712644	99633250	G,NA	A,NA	0.248509,NA	0.0205639,NA	0.00457516,NA	5.15694,NA	0.000238915	0.000664747
3	rs75184181	99527243	NA,C	NA,G	NA,0.911706	NA,-0.00335659	NA,0.0150664	NA,0.0842298	0.000238867	0.000455635
3	rs12423961	99231494	NA,A	NA,G	NA,0.923611	NA,0.00612252	NA,0.0160932	NA,0.152663	0.000238795	0.000454266
3	rs61561979	99816609	NA,T	NA,A	NA,0.803571	NA,-0.00469953	NA,0.0107594	NA,0.178966	0.000238795	0.000456072
3	rs148777481	99853286	NA,T	NA,C	NA,0.981151	NA,0.0130144	NA,0.0314332	NA,0.168226	0.000238749	0.000455577
3	rs61933630	99267926	G,NA	A,NA	0.926441,NA	0.00804148,NA	0.0075738,NA	0.540081,NA	0.000238577	0.000457311
3	rs57653543	99680937	NA,T	NA,G	NA,0.930556	NA,-0.00511746	NA,0.0168156	NA,0.118685	0.000238349	0.000453925
3	rs79044799	99527511	NA,A	NA,G	NA,0.911706	NA,-0.00326129	NA,0.0150664	NA,0.0816398	0.000238302	0.00045456
3	rs73143021	99720620	G,NA	A,NA	0.983101,NA	0.00199918,NA	0.0153396,NA	0.0475431,NA	0.000238285	0.000451594
3	rs185772736	99372936	NA,C	NA,T	NA,0.972222	NA,0.00855664	NA,0.0260119	NA,0.129484	0.000238186	0.000454193
3	rs75446793	99748029	NA,C	NA,T	NA,0.979167	NA,-0.0133501	NA,0.0299292	NA,0.183389	0.000238032	0.000452687
3	rs12227899	99450935	NA,C	NA,T	NA,0.930556	NA,0.00480129	NA,0.0168156	NA,0.110563	0.000238023	0.000451258
3	rs9888407	99514816	NA,G	NA,A	NA,0.863095	NA,0.0081596	NA,0.0124355	NA,0.290962	0.000237936	0.000452396
3	rs12580279	99812735	NA,A	NA,G	NA,0.931548	NA,0.00793531	NA,0.016928	NA,0.194339	0.000237921	0.000453199
3	rs138050969	99312827	NA,A	NA,T	NA,0.980159	NA,0.0105143	NA,0.0306528	NA,0.135734	0.000237469	0.000453987
3	rs7305880	99657128	A,NA	G,NA	0.750497,NA	-0.0198738,NA	0.00456906,NA	4.8653,NA	0.000237366	0.000569609
3	rs113136248	99335836	C,C	T,T	0.969185,0.949405	0.00764316,-0.00727318	0.0114407,0.019504	0.29749,0.149221	0.000237239	0.000439464
3	rs58615510	99149044	NA,A	NA,G	NA,0.964286	NA,0.0100038	NA,0.0230345	NA,0.177783	0.000236975	0.000451266
3	rs76523863	99613792	NA,G	NA,T	NA,0.777778	NA,-0.00543746	NA,0.0102821	NA,0.22408	0.000236953	0.000450726
3	rs117247834	99527147	NA,C	NA,G	NA,0.911706	NA,-0.00302294	NA,0.0150664	NA,0.0752145	0.000236933	0.000451953
3	rs149252144	99316536	NA,G	NA,C	NA,0.954365	NA,-0.00694942	NA,0.0204832	NA,0.134066	0.000236871	0.000451345
3	rs111401811	99763293	G,NA	A,NA	0.974155,NA	0.00984801,NA	0.0124606,NA	0.367206,NA	0.00023683	0.000450595
3	rs80126872	99611249	NA,C	NA,T	NA,0.984127	NA,-0.0150074	NA,0.0342017	NA,0.179921	0.000236763	0.000451292
3	rs2372392	98994132	NA,T	NA,C	NA,0.97619	NA,-0.0130055	NA,0.0280389	NA,0.191948	0.000236716	0.000451938
3	rs17029081	99515243	NA,A	NA,G	NA,0.97619	NA,-0.00564673	NA,0.0280389	NA,0.0755169	0.000236555	0.000450638
3	rs12303010	99703812	A,NA	G,NA	0.975149,NA	-0.0214473,NA	0.0127009,NA	1.03959,NA	0.000236495	0.000451442
3	rs74662698	99005806	NA,T	NA,A	NA,0.97619	NA,-0.0128825	NA,0.0280389	NA,0.189828	0.00023635	0.000451236
3	rs80022420	99516447	NA,A	NA,T	NA,0.866071	NA,0.00784047	NA,0.0125513	NA,0.273937	0.0002362	0.000448795
3	rs78359997	99591438	NA,G	NA,A	NA,0.90873	NA,-0.0029972	NA,0.014843	NA,0.0757341	0.000236153	0.000450416
3	rs78708548	99269585	NA,C	NA,T	NA,0.867063	NA,-0.00454181	NA,0.0125908	NA,0.14369	0.000236084	0.000450674
3	rs76481099	99663193	NA,A	NA,T	NA,0.929563	NA,-0.00460437	NA,0.0167057	NA,0.106326	0.000236084	0.000449603
3	rs78266890	99783317	NA,G	NA,A	NA,0.924603	NA,0.00700192	NA,0.0161901	NA,0.176923	0.000236083	0.000450023
3	rs17815467	99220195	G,NA	A,NA	0.946322,NA	-0.00951078,NA	0.00877248,NA	0.555497,NA	0.000235848	0.0004472
3	rs149414455	99831080	NA,T	NA,G	NA,0.962302	NA,0.00477025	NA,0.0224433	NA,0.0800436	0.000235825	0.000442897
3	rs56403363	99367780	NA,G	NA,C	NA,0.907738	NA,-0.00397899	NA,0.0147711	NA,0.103673	0.000235817	0.00044992
3	rs57473651	99800540	NA,G	NA,C	NA,0.935516	NA,-0.00769502	NA,0.0174041	NA,0.181517	0.0002357	0.000449311
3	rs192224878	99095862	A,NA	G,NA	0.983101,NA	0.0164649,NA	0.0153396,NA	0.548044,NA	0.000235688	0.000449048
3	rs17029421	99814455	NA,A	NA,G	NA,0.933532	NA,0.00714609	NA,0.0171606	NA,0.169348	0.000235471	0.000448507
3	rs80045233	99341277	NA,G	NA,A	NA,0.960318	NA,-0.00845613	NA,0.0218976	NA,0.155291	0.000235468	0.000447969
3	rs79411044	99593514	NA,C	NA,T	NA,0.90873	NA,-0.00285535	NA,0.014843	NA,0.0718848	0.000235377	0.000448941
3	rs58709328	99592880	NA,T	NA,A	NA,0.90873	NA,-0.00285535	NA,0.014843	NA,0.0718848	0.000235377	0.000448941
3	rs76728748	99627424	NA,T	NA,A	NA,0.918651	NA,-0.00345531	NA,0.0156369	NA,0.0834856	0.000235143	0.000448634
3	rs11833201	99354079	NA,C	NA,T	NA,0.860119	NA,0.00582046	NA,0.0123238	NA,0.196054	0.000234966	0.000447932
3	rs78728313	99347729	NA,C	NA,T	NA,0.931548	NA,0.00754352	NA,0.016928	NA,0.183183	0.00023476	0.000447387
3	rs117579460	99607590	NA,G	NA,C	NA,0.992063	NA,-0.0194906	NA,0.0481747	NA,0.163813	0.000234743	0.000448434
3	rs146354864	99351420	NA,A	NA,G	NA,0.955357	NA,0.00874839	NA,0.0206987	NA,0.172276	0.000234738	0.000446354
3	rs58609250	99495904	NA,A	NA,G	NA,0.947421	NA,0.00651283	NA,0.0191524	NA,0.134412	0.000234608	0.000448974
3	rs2888313	99357841	NA,G	NA,A	NA,0.864087	NA,0.00593515	NA,0.0124737	NA,0.197769	0.000234447	0.000447025
3	rs76534194	99643011	NA,T	NA,G	NA,0.936508	NA,-0.00411182	NA,0.0175302	NA,0.0890805	0.000234395	0.000446706
3	rs703699	99299274	A,NA	G,NA	0.812127,NA	-0.00622254,NA	0.00506169,NA	0.659667,NA	0.000234279	0.000447841
3	rs73382479	99357521	NA,A	NA,C	NA,0.864087	NA,0.00589124	NA,0.0124737	NA,0.196054	0.000234177	0.000446513
3	rs146954181	99822379	NA,C	NA,T	NA,0.965278	NA,0.00442936	NA,0.0233493	NA,0.070814	0.00023416	0.00044042
3	rs17028742	99236779	NA,A	NA,G	NA,0.972222	NA,-0.00706074	NA,0.0260119	NA,0.10455	0.000233928	0.000444813
3	rs76654336	99783616	NA,T	NA,G	NA,0.924603	NA,0.00655385	NA,0.0161901	NA,0.163917	0.000233902	0.0004459
3	rs12580254	99782500	NA,A	NA,G	NA,0.924603	NA,0.00655385	NA,0.0161901	NA,0.163917	0.000233902	0.0004459
3	rs12316299	99355030	NA,T	NA,A	NA,0.910714	NA,0.00650868	NA,0.0149907	NA,0.17773	0.000233838	0.000446912
3	rs12580257	99782634	NA,T	NA,C	NA,0.924603	NA,0.00650353	NA,0.0161901	NA,0.162471	0.000233669	0.000445458
3	rs58797477	99751790	NA,C	NA,A	NA,0.985119	NA,-0.0118861	NA,0.0353055	NA,0.132904	0.000233666	0.000445799
3	rs79466343	99627632	C,NA	T,NA	0.975149,NA	0.0189259,NA	0.0127009,NA	0.865856,NA	0.000233599	0.000447755
3	rs11833519	99582253	T,T	C,C	0.984095,0.787698	0.0272064,-0.00122818	0.0158037,0.0104531	1.06978,0.0426474	0.000233576	0.000444878
3	rs621284	99326756	G,NA	T,NA	0.17495,NA	-0.00292734,NA	0.00520406,NA	0.241263,NA	0.000233562	0.000439129
3	rs7303031	99251604	C,C	T,T	0.946322,0.916667	-0.0163963,0.0119204	0.00877248,0.0154664	1.21031,0.355694	0.000233315	0.000444938
3	rs73139189	99346481	G,NA	A,NA	0.985089,NA	0.00382145,NA	0.0163138,NA	0.0889524,NA	0.000233033	0.000442916
3	rs561708593	99404688	NA,G	NA,T	NA,0.987103	NA,-0.0139265	NA,0.0378862	NA,0.146801	0.000232821	0.00044434
3	rs2372446	99192396	G,NA	C,NA	0.134195,NA	0.00555646,NA	0.00580045,NA	0.470961,NA	0.000232813	0.000443085
3	rs17029324	99784972	NA,T	NA,C	NA,0.924603	NA,0.00630733	NA,0.0161901	NA,0.156862	0.000232781	0.000443779
3	rs78569968	99820777	NA,C	NA,T	NA,0.965278	NA,0.00395691	NA,0.0233493	NA,0.0627681	0.000232665	0.000438027
3	rs116390061	99820757	NA,G	NA,A	NA,0.965278	NA,0.00395035	NA,0.0233493	NA,0.0626571	0.000232645	0.000437995
3	rs74956560	99579057	NA,C	NA,G	NA,0.909722	NA,-0.00227222	NA,0.0149162	NA,0.0560483	0.000232571	0.000443389
3	rs116952117	99825438	NA,C	NA,A	NA,0.965278	NA,0.00390476	NA,0.0233493	NA,0.0618872	0.000232506	0.000437774
3	rs78562375	99627322	NA,A	NA,C	NA,0.918651	NA,-0.00289434	NA,0.0156369	NA,0.0689729	0.000232451	0.000443504
3	rs543851179	99910534	NA,A	NA,T	NA,0.984127	NA,0.0123794	NA,0.0342017	NA,0.144246	0.000232417	0.000444769
3	rs76360152	99679255	NA,C	NA,T	NA,0.930556	NA,-0.00386095	NA,0.0168156	NA,0.087035	0.000232404	0.000442762
3	rs117360603	98997765	NA,T	NA,G	NA,0.97619	NA,-0.0114358	NA,0.0280389	NA,0.165337	0.000232392	0.000443647
3	rs17029331	99785434	NA,A	NA,G	NA,0.924603	NA,0.00620675	NA,0.0161901	NA,0.154005	0.000232339	0.000442944
3	rs73382484	99359348	NA,G	NA,A	NA,0.867063	NA,0.00553314	NA,0.0125908	NA,0.180239	0.000232008	0.00044252
3	rs10860374	99233202	T,NA	A,NA	0.906561,NA	-0.00446294,NA	0.00679323,NA	0.291409,NA	0.000231949	0.000441606
3	rs60096787	99816568	NA,C	NA,G	NA,0.806548	NA,-0.00378793	NA,0.0108218	NA,0.138873	0.000231808	0.000442737
3	rs12300893	99484800	NA,A	NA,G	NA,0.948413	NA,0.00576967	NA,0.0193256	NA,0.116178	0.000231801	0.000443397
3	rs17028549	98997597	NA,A	NA,G	NA,0.97619	NA,-0.0111664	NA,0.0280389	NA,0.16087	0.000231725	0.000442367
3	rs56364350	99209747	A,NA	T,NA	0.932406,NA	-0.00797813,NA	0.00787557,NA	0.507171,NA	0.000231548	0.000440144
3	rs12302825	99355022	NA,T	NA,C	NA,0.866071	NA,0.00532851	NA,0.0125513	NA,0.173165	0.000231531	0.000441472
3	rs77327197	99277611	NA,C	NA,T	NA,0.895833	NA,-0.0048535	NA,0.0139934	NA,0.137445	0.000231531	0.000442052
3	rs7316092	99822901	NA,A	NA,G	NA,0.965278	NA,0.00356918	NA,0.0233493	NA,0.0562542	0.00023151	0.000436196
3	rs189973842	99274473	NA,G	NA,A	NA,0.875992	NA,-0.00406283	NA,0.0129696	NA,0.122579	0.000231504	0.000441941
3	rs74604883	98995408	NA,A	NA,C	NA,0.97619	NA,-0.0110366	NA,0.0280389	NA,0.158726	0.000231411	0.000441764
3	rs11109843	99835291	NA,A	NA,G	NA,0.96131	NA,0.003416	NA,0.0221651	NA,0.0567439	0.000231357	0.000435857
3	rs76322271	99652766	NA,T	NA,C	NA,0.929563	NA,-0.00354066	NA,0.0167057	NA,0.0797976	0.000231338	0.000440712
3	rs114260341	99821889	NA,C	NA,T	NA,0.965278	NA,0.00344034	NA,0.0233493	NA,0.0541073	0.00023114	0.000435613
3	rs117359388	99081389	NA,A	NA,G	NA,0.974206	NA,0.00680854	NA,0.0269663	NA,0.096548	0.000231103	0.000440362
3	rs147447582	99356581	NA,C	NA,T	NA,0.956349	NA,0.00804687	NA,0.0209218	NA,0.154579	0.000231046	0.000439759
3	rs73382473	99354632	NA,A	NA,T	NA,0.866071	NA,0.00522793	NA,0.0125513	NA,0.169395	0.000230996	0.000440459
3	rs140617140	99494470	NA,C	NA,G	NA,0.97619	NA,-0.00346135	NA,0.0280389	NA,0.0449128	0.000230772	0.000439768
3	rs116696909	99821878	NA,A	NA,G	NA,0.965278	NA,0.00324537	NA,0.0233493	NA,0.0508755	0.000230594	0.000434756
3	rs12578362	99796190	NA,T	NA,C	NA,0.921627	NA,0.0060545	NA,0.0159053	NA,0.152763	0.000230549	0.000439644
3	rs115032260	99821865	NA,A	NA,G	NA,0.965278	NA,0.00321561	NA,0.0233493	NA,0.0503839	0.000230512	0.000434627
3	rs11109774	99640831	NA,A	NA,G	NA,0.956349	NA,0.0100779	NA,0.0209218	NA,0.200644	0.000230501	0.000438712
3	rs12580937	99784114	NA,T	NA,C	NA,0.924603	NA,0.00572672	NA,0.0161901	NA,0.140531	0.000230352	0.000439192
3	rs12580952	99784117	NA,A	NA,G	NA,0.924603	NA,0.00572672	NA,0.0161901	NA,0.140531	0.000230352	0.000439192
3	rs77649120	99605636	NA,A	NA,C	NA,0.917659	NA,-0.00220076	NA,0.0155508	NA,0.0518517	0.000230273	0.000439279
3	rs12580948	99784269	NA,A	NA,C	NA,0.924603	NA,0.00568137	NA,0.0161901	NA,0.139272	0.000230175	0.000438857
3	rs78025158	99777001	NA,A	NA,G	NA,0.922619	NA,0.00584427	NA,0.0159983	NA,0.145764	0.000230149	0.000438859
3	rs58039801	99898850	NA,T	NA,C	NA,0.865079	NA,0.00502519	NA,0.0125123	NA,0.162435	0.000229992	0.000440553
3	rs138856830	99526869	NA,A	NA,G	NA,0.911706	NA,-0.00158056	NA,0.0150664	NA,0.037891	0.000229926	0.000438623
3	rs115173420	98995527	NA,G	NA,T	NA,0.97619	NA,-0.0103842	NA,0.0280389	NA,0.148056	0.000229907	0.000438879
3	rs17029043	99480170	NA,T	NA,G	NA,0.97619	NA,-0.00304219	NA,0.0280389	NA,0.0392439	0.000229824	0.000437991
3	rs145500150	99643516	NA,T	NA,C	NA,0.936508	NA,-0.00307908	NA,0.0175302	NA,0.0652121	0.000229745	0.00043794
3	rs143507737	99833925	NA,A	NA,G	NA,0.96131	NA,0.00284988	NA,0.0221651	NA,0.0468718	0.000229717	0.000433305
3	rs12580241	99782312	NA,A	NA,G	NA,0.924603	NA,0.0055473	NA,0.0161901	NA,0.135564	0.000229661	0.000437887
3	rs117599403	99821073	NA,A	NA,G	NA,0.965278	NA,0.00281602	NA,0.0233493	NA,0.0438294	0.000229447	0.000432971
3	rs77217832	99783441	NA,C	NA,T	NA,0.924603	NA,0.00544625	NA,0.0161901	NA,0.132784	0.000229284	0.000437176
3	rs56287109	99367796	NA,T	NA,A	NA,0.904762	NA,-0.00256112	NA,0.0145623	NA,0.0653027	0.000229254	0.000437475
3	rs75377389	99044756	NA,T	NA,G	NA,0.920635	NA,0.00387478	NA,0.0158141	NA,0.0934277	0.000229191	0.000437782
3	rs12580993	99775594	NA,C	NA,T	NA,0.920635	NA,0.00567789	NA,0.0158141	NA,0.14293	0.000229166	0.000437045
3	rs80009471	99780546	NA,A	NA,G	NA,0.924603	NA,0.00539574	NA,0.0161901	NA,0.131398	0.000229099	0.000436827
3	rs76632513	99772406	NA,C	NA,T	NA,0.916667	NA,0.0055359	NA,0.0154664	NA,0.14243	0.000229059	0.000436971
3	rs79903994	99783729	NA,C	NA,T	NA,0.924603	NA,0.00537914	NA,0.0161901	NA,0.130944	0.000229039	0.000436713
3	rs12580957	99784203	NA,T	NA,G	NA,0.924603	NA,0.00532878	NA,0.0161901	NA,0.129566	0.000228857	0.00043637
3	rs73372083	99791508	NA,T	NA,C	NA,0.919643	NA,0.00552006	NA,0.0157247	NA,0.13933	0.000228779	0.000436357
3	rs12578453	99783917	NA,G	NA,A	NA,0.924603	NA,0.00527843	NA,0.0161901	NA,0.128192	0.000228678	0.000436032
3	rs12578489	99784238	NA,G	NA,A	NA,0.924603	NA,0.00527843	NA,0.0161901	NA,0.128192	0.000228678	0.000436032
3	rs74663841	99784518	NA,T	NA,G	NA,0.924603	NA,0.00527843	NA,0.0161901	NA,0.128192	0.000228678	0.000436032
3	rs140245163	99096458	NA,G	NA,C	NA,0.980159	NA,-0.0119528	NA,0.0306528	NA,0.157029	0.000228632	0.000436397
3	rs56002425	99656021	T,NA	A,NA	0.750497,NA	-0.0197115,NA	0.00456906,NA	4.79525,NA	0.000228588	0.000536961
3	rs57058897	99378515	NA,C	NA,T	NA,0.980159	NA,-0.00707778	NA,0.0306528	NA,0.08757	0.000228578	0.00043632
3	rs117067489	99622787	NA,A	NA,C	NA,0.918651	NA,-0.00193181	NA,0.0156369	NA,0.0449484	0.000228528	0.000436027
3	rs140663834	99897478	NA,C	NA,G	NA,0.988095	NA,0.0114954	NA,0.0394133	NA,0.113203	0.000228501	0.000436939
3	rs145692374	99823681	NA,A	NA,G	NA,0.964286	NA,0.00263723	NA,0.0230345	NA,0.0415083	0.000228474	0.000431527
3	rs117415620	99240349	NA,C	NA,T	NA,0.933532	NA,0.00367368	NA,0.0171606	NA,0.0806673	0.000228324	0.000434729
3	rs79879797	99598276	A,NA	C,NA	0.979125,NA	0.0195849,NA	0.0138296,NA	0.80485,NA	0.000228241	0.000437577
3	rs117032555	99355802	NA,T	NA,C	NA,0.967262	NA,0.00638187	NA,0.0240217	NA,0.102102	0.000228224	0.00043583
3	rs148698429	99924769	NA,A	NA,G	NA,0.954365	NA,0.00640334	NA,0.0204832	NA,0.122299	0.000228098	0.000436001
3	rs114412986	99832129	NA,A	NA,G	NA,0.96131	NA,0.00219259	NA,0.0221651	NA,0.0356456	0.000227998	0.000430682
3	rs17029329	99785146	NA,C	NA,G	NA,0.924603	NA,0.00506653	NA,0.0161901	NA,0.122441	0.000227946	0.000434651
3	rs146593887	99704576	NA,T	NA,C	NA,0.998016	NA,0.02368	NA,0.0960615	NA,0.0940484	0.000227939	0.000435331
3	rs140698965	99354961	NA,C	NA,A	NA,0.955357	NA,0.00659872	NA,0.0206987	NA,0.125008	0.000227886	0.000433768
3	rs34451674	99789425	NA,A	NA,G	NA,0.923611	NA,0.00506403	NA,0.0160932	NA,0.123197	0.000227777	0.000434354
3	rs7973932	99234876	NA,C	NA,T	NA,0.93254	NA,0.00501175	NA,0.017043	NA,0.114239	0.00022767	0.000435271
3	rs77683465	99008691	NA,C	NA,T	NA,0.907738	NA,0.00295405	NA,0.0147711	NA,0.0749513	0.000227372	0.000434333
3	rs11836131	99586180	A,A	G,G	0.985089,0.786706	0.0277565,-0.00213444	0.0163138,0.0104354	1.05126,0.0767911	0.000227371	0.000432465
3	rs79335495	99284415	NA,T	NA,C	NA,0.950397	NA,0.0044884	NA,0.0196877	NA,0.0863651	0.000227364	0.000434095
3	rs143388411	99351186	NA,T	NA,C	NA,0.955357	NA,0.00638934	NA,0.0206987	NA,0.120581	0.000227349	0.000432789
3	rs141615357	99845258	NA,A	NA,G	NA,0.968254	NA,0.00663991	NA,0.0243817	NA,0.104927	0.000227252	0.000435072
3	rs11836114	99586247	T,T	C,C	0.985089,0.786706	0.0277101,-0.00222887	0.0163138,0.0104354	1.04866,0.0804679	0.000227249	0.000432218
3	rs7135427	99824184	NA,A	NA,G	NA,0.965278	NA,0.00186542	NA,0.0233493	NA,0.0285742	0.000227177	0.000429518
3	rs12582088	99787307	NA,A	NA,G	NA,0.924603	NA,0.00480101	NA,0.0161901	NA,0.115308	0.000227082	0.000433024
3	rs78153361	99612372	NA,A	NA,G	NA,0.917659	NA,-0.00132566	NA,0.0155508	NA,0.0305536	0.000227065	0.00043318
3	rs117763787	99409694	NA,C	NA,T	NA,0.929563	NA,-0.00229843	NA,0.0167057	NA,0.0503323	0.000227009	0.000432644
3	rs118042924	99965609	C,NA	A,NA	0.974155,NA	-0.00972863,NA	0.0124606,NA	0.361563,NA	0.000226996	0.000432353
3	rs117279284	99525800	NA,G	NA,A	NA,0.909722	NA,-0.000725894	NA,0.0149162	NA,0.0171924	0.00022697	0.000432941
3	rs117374551	99608249	NA,T	NA,C	NA,0.917659	NA,-0.00127837	NA,0.0155508	NA,0.0294287	0.000226911	0.000432889
3	rs75765611	99610633	NA,T	NA,C	NA,0.917659	NA,-0.00127449	NA,0.0155508	NA,0.0293364	0.000226899	0.000432865
3	rs79158739	99610656	NA,T	NA,G	NA,0.917659	NA,-0.00127449	NA,0.0155508	NA,0.0293364	0.000226899	0.000432865
3	rs149920777	99357797	NA,G	NA,A	NA,0.956349	NA,0.00652532	NA,0.0209218	NA,0.121982	0.000226839	0.000432011
3	rs74861946	99431033	NA,A	NA,G	NA,0.951389	NA,0.00431763	NA,0.0198773	NA,0.0819481	0.000226831	0.000433349
3	rs114599995	99020780	NA,T	NA,C	NA,0.981151	NA,-0.0110688	NA,0.0314332	NA,0.139821	0.000226806	0.000433352
3	rs187065429	99110893	NA,A	NA,G	NA,0.980159	NA,0.00855658	NA,0.0306528	NA,0.107831	0.000226748	0.000432931
3	rs140467751	99934436	NA,A	NA,G	NA,0.954365	NA,0.00586013	NA,0.0204832	NA,0.110807	0.000226715	0.000433283
3	rs78304977	99368361	NA,C	NA,G	NA,0.97619	NA,0.00828784	NA,0.0280389	NA,0.114894	0.000226569	0.000433595
3	rs2035880	99667785	NA,A	NA,G	NA,0.948413	NA,-0.00589943	NA,0.0193256	NA,0.119093	0.00022656	0.000432274
3	rs118152344	99506267	NA,C	NA,T	NA,0.878968	NA,-0.00498481	NA,0.0131059	NA,0.152621	0.0002265	0.00043273
3	rs59114270	99596067	NA,A	NA,G	NA,0.916667	NA,-0.00124722	NA,0.0154664	NA,0.0288505	0.000226494	0.000432252
3	rs77048146	99787093	NA,C	NA,T	NA,0.924603	NA,0.00460607	NA,0.0161901	NA,0.110123	0.000226486	0.0004319
3	rs11109722	99484373	NA,C	NA,T	NA,0.947421	NA,0.00395645	NA,0.0191524	NA,0.0776169	0.000226486	0.000432962
3	rs138315125	99070113	NA,A	NA,G	NA,0.974206	NA,0.00462781	NA,0.0269663	NA,0.0636168	0.000226482	0.000431714
3	rs116979940	99357753	NA,C	NA,T	NA,0.956349	NA,0.00634874	NA,0.0209218	NA,0.118304	0.000226426	0.000431255
3	rs76061102	99317005	NA,G	NA,A	NA,0.933532	NA,0.00507531	NA,0.0171606	NA,0.114968	0.000226397	0.000431403
3	rs17029338	99787207	NA,T	NA,G	NA,0.924603	NA,0.00450614	NA,0.0161901	NA,0.107482	0.000226192	0.000431347
3	rs12582066	99787259	NA,T	NA,C	NA,0.924603	NA,0.00450614	NA,0.0161901	NA,0.107482	0.000226192	0.000431347
3	rs79876542	99623712	NA,C	NA,T	NA,0.905754	NA,-0.000689613	NA,0.0146307	NA,0.0166417	0.000225897	0.000430881
3	rs117995086	99374555	NA,C	NA,G	NA,0.929563	NA,0.0051841	NA,0.0167057	NA,0.121295	0.000225823	0.000431073
3	rs7302319	99823457	NA,C	NA,T	NA,0.964286	NA,0.00123279	NA,0.0230345	NA,0.0189437	0.000225811	0.000427548
3	rs7970246	99509210	NA,T	NA,C	NA,0.863095	NA,0.00586238	NA,0.0124355	NA,0.195629	0.000225791	0.000430026
3	rs76772856	99438139	NA,A	NA,G	NA,0.909722	NA,-0.000505965	NA,0.0149162	NA,0.0119137	0.000225708	0.000430539
3	rs75616041	99773276	NA,G	NA,A	NA,0.916667	NA,0.0044891	NA,0.0154664	NA,0.112593	0.000225582	0.000430363
3	rs148155692	99358728	NA,A	NA,G	NA,0.956349	NA,0.00592875	NA,0.0209218	NA,0.109642	0.000225506	0.000429575
3	rs57040323	99628169	NA,C	NA,T	NA,0.915675	NA,-0.000796635	NA,0.0153834	NA,0.0183174	0.000225395	0.000429983
3	rs74465308	99566468	NA,A	NA,G	NA,0.923611	NA,-0.00462542	NA,0.0160932	NA,0.111374	0.000225347	0.000430515
3	rs149404699	99142733	NA,T	NA,C	NA,0.97619	NA,0.00483456	NA,0.0280389	NA,0.0639366	0.000225288	0.00042964
3	rs550821158	99360118	NA,T	NA,C	NA,0.956349	NA,0.00578823	NA,0.0209218	NA,0.10677	0.000225218	0.000429049
3	rs58533849	99375180	NA,A	NA,G	NA,0.952381	NA,0.00664127	NA,0.0200728	NA,0.130328	0.000225089	0.000429287
3	rs181532314	99891531	NA,T	NA,G	NA,0.981151	NA,-0.0080297	NA,0.0314332	NA,0.097794	0.000225048	0.000429301
3	rs145037433	99654386	NA,C	NA,T	NA,0.978175	NA,0.00817357	NA,0.0292559	NA,0.107932	0.000224934	0.000427863
3	rs78158216	99816638	NA,G	NA,A	NA,0.792659	NA,0.0017034	NA,0.0105443	NA,0.0596518	0.000224921	0.000428941
3	rs76958089	99276133	NA,G	NA,A	NA,0.878968	NA,-0.00277801	NA,0.0131059	NA,0.0798073	0.000224859	0.000429224
3	rs117330714	99581300	NA,A	NA,G	NA,0.877976	NA,-0.00425319	NA,0.0130599	NA,0.128033	0.000224805	0.000428786
3	rs74543792	99627100	NA,G	NA,T	NA,0.915675	NA,-0.000560762	NA,0.0153834	NA,0.0128158	0.000224759	0.000428778
3	rs79259489	99629331	NA,A	NA,G	NA,0.983135	NA,0.00813765	NA,0.0331973	NA,0.0934734	0.000224737	0.000428533
3	rs11109679	99347067	NA,A	NA,G	NA,0.955357	NA,-0.00333661	NA,0.0206987	NA,0.0595148	0.000224664	0.000428975
3	rs78871567	99768079	NA,C	NA,T	NA,0.915675	NA,0.00417755	NA,0.0153834	NA,0.1046	0.000224616	0.000428544
3	rs17029318	99783035	NA,A	NA,G	NA,0.923611	NA,0.00382441	NA,0.0160932	NA,0.0903586	0.000224484	0.00042815
3	rs17362530	99010788	A,NA	G,NA	0.978131,NA	-0.0142703,NA	0.0135185,NA	0.535888,NA	0.000224368	0.000427676
3	rs73384617	99368162	NA,C	NA,T	NA,0.931548	NA,0.00496713	NA,0.016928	NA,0.113963	0.00022434	0.000428175
3	rs201365	99243181	T,NA	A,NA	0.115308,NA	-0.00842224,NA	0.00619033,NA	0.760309,NA	0.000224262	0.000427485
3	rs76787622	99059883	NA,A	NA,G	NA,0.980159	NA,-0.00907432	NA,0.0306528	NA,0.11509	0.000224224	0.000427938
3	rs12300760	99424407	NA,A	NA,G	NA,0.902778	NA,0.000298926	NA,0.0144288	NA,0.00723837	0.000224188	0.000428173
3	rs142580021	99047350	NA,A	NA,G	NA,0.981151	NA,-0.00926788	NA,0.0314332	NA,0.114575	0.000224144	0.000427826
3	rs79550197	99259937	NA,A	NA,G	NA,0.949405	NA,0.00256149	NA,0.019504	NA,0.0479282	0.000224068	0.000427273
3	rs143118274	99407262	NA,C	NA,T	NA,0.957341	NA,-0.00165808	NA,0.0211527	NA,0.028019	0.000224037	0.000427794
3	rs71462276	99784188	A,NA	G,NA	0.967197,NA	-0.013531,NA	0.0111,NA	0.652005,NA	0.000223972	0.000427143
3	rs74796602	99311961	NA,A	NA,C	NA,0.964286	NA,0.00492674	NA,0.0230345	NA,0.0805888	0.000223937	0.000427324
3	rs17029352	99789782	NA,C	NA,G	NA,0.921627	NA,0.00359805	NA,0.0159053	NA,0.0856395	0.000223884	0.00042706
3	rs75314120	99367635	NA,A	NA,G	NA,0.901786	NA,-0.000787014	NA,0.0143636	NA,0.019404	0.000223843	0.000427199
3	rs77834845	99788407	NA,T	NA,C	NA,0.924603	NA,0.00354106	NA,0.0161901	NA,0.082563	0.000223776	0.000426806
3	rs201408	99304404	G,NA	T,NA	0.811133,NA	-0.00601754,NA	0.00505144,NA	0.631611,NA	0.000223742	0.000427663
3	rs117139042	99338311	NA,G	NA,A	NA,0.951389	NA,-0.0024494	NA,0.0198773	NA,0.0448282	0.000223734	0.000426872
3	rs75197616	99367643	NA,A	NA,G	NA,0.901786	NA,-0.000740756	NA,0.0143636	NA,0.0182403	0.000223733	0.000426987
3	rs75354607	99313127	NA,C	NA,T	NA,0.952381	NA,-0.00245495	NA,0.0200728	NA,0.0444761	0.000223708	0.000426702
3	rs12578350	99762783	NA,C	NA,T	NA,0.915675	NA,0.00370358	NA,0.0153834	NA,0.0916502	0.000223692	0.000426787
3	rs78225067	99012040	NA,A	NA,C	NA,0.984127	NA,-0.0104307	NA,0.0342017	NA,0.118967	0.000223661	0.000427521
3	rs140144855	99853129	NA,C	NA,G	NA,0.97123	NA,-0.00458193	NA,0.0255725	NA,0.0666134	0.000223656	0.000426216
3	rs111618626	99372886	NA,T	NA,C	NA,0.952381	NA,0.00586224	NA,0.0200728	NA,0.113369	0.000223636	0.000426556
3	rs149136296	99311398	NA,C	NA,G	NA,0.963294	NA,0.00431936	NA,0.0227328	NA,0.0709364	0.00022363	0.000426606
3	rs73384620	99368385	NA,T	NA,C	NA,0.931548	NA,0.00459993	NA,0.016928	NA,0.104674	0.000223575	0.000426703
3	rs17029294	99763881	NA,G	NA,A	NA,0.915675	NA,0.00370358	NA,0.0153834	NA,0.0916502	0.000223513	0.000426446
3	rs17028955	99384874	NA,A	NA,G	NA,0.952381	NA,0.00578428	NA,0.0200728	NA,0.111697	0.000223508	0.000426316
3	rs76718278	99544323	NA,T	NA,C	NA,0.914682	NA,0.000478428	NA,0.015302	NA,0.0109697	0.000223492	0.000426372
3	rs117234832	99535449	NA,T	NA,C	NA,0.915675	NA,0.000529097	NA,0.0153834	NA,0.0120822	0.000223436	0.000426279
3	rs75212533	99358604	NA,A	NA,G	NA,0.955357	NA,0.00449909	NA,0.0206987	NA,0.0820078	0.000223401	0.000425657
3	rs145146992	99709382	NA,C	NA,T	NA,0.957341	NA,0.00256081	NA,0.0211527	NA,0.044004	0.000223368	0.000426789
3	rs118090983	99524608	NA,G	NA,A	NA,0.910714	NA,0.000686328	NA,0.0149907	NA,0.0161561	0.000223208	0.000425831
3	rs10860371	99207888	A,A	C,C	0.648111,0.793651	0.00274442,-0.0184	0.00414011,0.010563	0.294647,1.08873	0.000223171	0.00041643
3	rs138280344	99835634	NA,C	NA,T	NA,0.96131	NA,-0.000339109	NA,0.0221651	NA,0.00533386	0.000223161	0.000423901
3	rs61940246	99690240	G,NA	T,NA	0.770378,NA	-0.020764,NA	0.0047009,NA	4.9997,NA	0.000223158	0.000587455
3	rs117132596	99428928	NA,C	NA,T	NA,0.93254	NA,-0.000784511	NA,0.017043	NA,0.0162451	0.000223144	0.000425517
3	rs150070471	99049687	NA,A	NA,G	NA,0.980159	NA,-0.00808425	NA,0.0306528	NA,0.101284	0.000223142	0.000425856
3	rs78786920	99788601	NA,T	NA,C	NA,0.924603	NA,0.00321875	NA,0.0161901	NA,0.0744758	0.000223135	0.000425607
3	rs77904820	99304643	NA,G	NA,A	NA,0.867063	NA,0.00196493	NA,0.0125908	NA,0.057503	0.000223096	0.000425668
3	rs12578151	99753338	NA,C	NA,A	NA,0.921627	NA,0.00345107	NA,0.0159053	NA,0.0818505	0.000223079	0.000425536
3	rs118021181	99919948	NA,G	NA,A	NA,0.987103	NA,-0.00496031	NA,0.0378862	NA,0.0477728	0.000223065	0.000425166
3	rs7974573	99798973	NA,G	NA,C	NA,0.920635	NA,0.00321233	NA,0.0158141	NA,0.076221	0.000223052	0.000425508
3	rs7975287	99799404	NA,A	NA,G	NA,0.920635	NA,0.00321233	NA,0.0158141	NA,0.076221	0.000223052	0.000425508
3	rs7974967	99799403	NA,C	NA,A	NA,0.920635	NA,0.00321233	NA,0.0158141	NA,0.076221	0.000223052	0.000425508
3	rs79924955	99534987	NA,T	NA,C	NA,0.915675	NA,0.00072164	NA,0.0153834	NA,0.016561	0.000223051	0.000425548
3	rs77879115	99031939	NA,T	NA,C	NA,0.980159	NA,-0.00786432	NA,0.0306528	NA,0.0982598	0.000223009	0.000425821
3	rs75268962	99695132	NA,C	NA,T	NA,0.973214	NA,-0.00478659	NA,0.0264757	NA,0.067257	0.000223009	0.000425171
3	rs56318743	99800803	NA,A	NA,C	NA,0.923611	NA,0.00314996	NA,0.0160932	NA,0.0732359	0.000222963	0.000425297
3	rs74491445	99268265	NA,C	NA,A	NA,0.866071	NA,-0.00157299	NA,0.0125513	NA,0.0456288	0.000222962	0.000425504
3	rs112804197	99189415	G,NA	A,NA	0.976143,NA	0.0199265,NA	0.0129561,NA	0.906403,NA	0.00022296	0.000427471
3	rs57623194	99537625	NA,T	NA,C	NA,0.914682	NA,0.00077053	NA,0.015302	NA,0.0178013	0.00022291	0.000425271
3	rs116205465	99072947	NA,G	NA,A	NA,0.980159	NA,-0.00782804	NA,0.0306528	NA,0.0977624	0.000222897	0.000425385
3	rs17028850	99256967	NA,C	NA,T	NA,0.888889	NA,0.0016739	NA,0.0136019	NA,0.0447662	0.000222834	0.000424651
3	rs76013045	99540478	NA,T	NA,C	NA,0.914682	NA,0.000813612	NA,0.015302	NA,0.0188175	0.000222831	0.000425121
3	rs78876352	99364182	NA,A	NA,G	NA,0.956349	NA,-0.00126348	NA,0.0209218	NA,0.021434	0.00022276	0.000425535
3	rs76463989	99295353	A,NA	T,NA	0.984095,NA	0.0197027,NA	0.0158037,NA	0.672633,NA	0.000222718	0.000425406
```
