## Supplementary material for "Characterization of shared and ancestry-specific signals driving complex traits using multi-ancestry fine-mapping": susiex_nc3.cs80.snp

```
BP	SNP	PIP(CS1)	LogBF(CS1,Pop1)	LogBF(CS1,Pop2)	PIP(CS2)	LogBF(CS2,Pop1)	LogBF(CS2,Pop2)	PIP(CS3)	LogBF(CS3,Pop1)	LogBF(CS3,Pop2)
98979179	rs114606531	4.17429e-08	-1.23375e-10	-0.635021	0.000347683	-1.23375e-10	-0.663726	0.000380373	-1.23375e-10	-0.67013
98979275	rs139305120	1.39557e-08	-1.73066	-1.88684e-10	0.000130731	-1.64187	-1.88684e-10	0.000144424	-1.63853	-1.88684e-10
98979356	rs1195555	1.45328e-08	-1.69014	-1.88684e-10	0.000125426	-1.6833	-1.88684e-10	0.000138068	-1.68353	-1.88684e-10
98979444	rs4347438	4.57811e-09	-1.74061	-1.10465	4.07606e-05	-1.73466	-1.07264	4.54239e-05	-1.73441	-1.06084
98979678	rs73140487	1.55353e-08	-0.419217	-1.20422	0.000409332	0.704062	-1.20455	0.000462864	0.727822	-1.20167
98980788	rs111604160	7.95505e-08	-1.56432	1.57416	0.000883631	-1.64113	1.91015	0.00105384	-1.64272	1.99163
98981373	rs73384492	8.60758e-08	-1.49655	1.58523	0.000921384	-1.61994	1.9308	0.00109275	-1.62147	2.00664
98981385	rs11109538	1.39668e-08	-1.72987	-1.88684e-10	0.000131042	-1.6395	-1.88684e-10	0.000144772	-1.63612	-1.88684e-10
98981585	rs4762209	7.652e-08	-1.67174	1.64274	0.000946906	-1.66678	2.00496	0.0011424	-1.66663	2.09623
98981645	rs36031841	1.39165e-07	-1.6892	2.2583	0.00130312	-1.73942	2.39692	0.00152857	-1.73976	2.46056
98981658	rs12368484	1.63471e-08	-1.5725	-1.88684e-10	0.000122887	-1.70375	-1.88684e-10	0.000135129	-1.70505	-1.88684e-10
98981857	rs144775207	3.07266e-08	-1.23375e-10	-0.941422	0.00028556	-1.23375e-10	-0.860563	0.000309553	-1.23375e-10	-0.876153
98981987	rs34328059	1.3387e-07	-1.69258	2.2229	0.0012561	-1.74006	2.36082	0.00147303	-1.74034	2.42414
98982066	rs12580005	1.30707e-07	-1.69258	2.19899	0.00122584	-1.74006	2.33643	0.00143722	-1.74034	2.39953
98982601	rs4762499	4.93663e-09	-1.63883	-1.13104	4.24643e-05	-1.68237	-1.08398	4.70587e-05	-1.68302	-1.07687
98982848	rs139618750	5.90549e-09	-1.69332	-0.897348	4.94305e-05	-1.72603	-0.888424	5.43664e-05	-1.7261	-0.889433
98982970	rs186035847	1.57063e-08	-1.61249	-1.88684e-10	0.000193957	-1.24738	-1.88684e-10	0.000214945	-1.2409	-1.88684e-10
98983021	rs1659762	1.40288e-08	-1.72544	-1.88684e-10	0.000120724	-1.72151	-1.88684e-10	0.000132905	-1.72165	-1.88684e-10
98983054	rs12580376	3.92072e-08	-1.6817	0.984012	0.000350917	-1.73769	1.08323	0.000408345	-1.73815	1.13898
98983214	rs7964472	4.89553e-09	-1.64891	-1.12932	4.22021e-05	-1.68996	-1.08258	4.68289e-05	-1.69057	-1.07422
98983701	rs35528091	3.7918e-08	-1.67777	0.94664	0.000338117	-1.73664	1.04502	0.000393244	-1.73716	1.10031
98983935	rs4762500	4.57974e-09	-1.66338	-1.18153	4.09355e-05	-1.63797	-1.16505	4.55736e-05	-1.63581	-1.15615
98984297	rs2004206	5.68217e-09	-1.52651	-1.10271	7.82772e-05	-1.11071	-1.04405	8.80075e-05	-1.10101	-1.03285
98984447	rs1807234	1.06504e-08	-1.53376	-0.467192	0.000120989	-1.2316	-0.487709	0.000133527	-1.22024	-0.496739
98984651	rs7303869	3.77702e-08	-1.6817	0.946673	0.000339239	-1.73769	1.04938	0.000394011	-1.73815	1.10325
98985056	rs934930	4.67561e-09	-1.67242	-1.15177	4.01489e-05	-1.71124	-1.11118	4.45356e-05	-1.71169	-1.1033
98985084	rs4586219	1.40768e-08	-1.72203	-1.88684e-10	0.00014601	-1.53134	-1.88684e-10	0.000161635	-1.52594	-1.88684e-10
98985820	rs111479953	7.30958e-08	-1.601	1.52622	0.000813034	-1.68249	1.86824	0.000964099	-1.68342	1.94333
98986092	rs17362112	1.58955e-08	-1.60052	-1.88684e-10	0.00012135	-1.71634	-1.88684e-10	0.000133471	-1.7174	-1.88684e-10
98987265	rs139200797	1.99952e-08	-1.37106	-1.88684e-10	0.000194818	-1.24295	-1.88684e-10	0.000213942	-1.24557	-1.88684e-10
98987445	rs28372744	1.13068e-07	-0.599694	0.961136	0.0006574	-1.06644	1.03972	0.000769724	-1.06596	1.10071
98988433	rs145900321	2.06874e-08	-1.33702	-1.88684e-10	0.000158621	-1.4485	-1.88684e-10	0.000174608	-1.44874	-1.88684e-10
98988786	rs2239700	2.22808e-07	0.331994	0.707766	0.000799505	-0.621149	0.790125	0.000934472	-0.616444	0.845144
98988807	rs875899	2.45722e-08	-1.16493	-1.88684e-10	0.00026981	-0.917298	-1.88684e-10	0.00029777	-0.91496	-1.88684e-10
98989918	rs79625667	1.78543e-07	0.305812	0.512465	0.000642403	-0.640372	0.590571	0.000748724	-0.635708	0.642798
98990289	rs12579669	1.90709e-07	0.540879	0.343321	0.000621467	-0.466274	0.38334	0.000723125	-0.461256	0.433555
98990871	rs10507102	5.66701e-09	-1.53312	-1.09877	6.3575e-05	-1.27351	-1.08929	7.06705e-05	-1.26299	-1.09026
98991273	rs61932022	8.79651e-08	0.110389	-1.88684e-10	0.000892506	0.279017	-1.88684e-10	0.000999478	0.295951	-1.88684e-10
98992064	rs74440450	1.56088e-08	-1.61872	-1.88684e-10	0.000164884	-1.40977	-1.88684e-10	0.000183085	-1.40133	-1.88684e-10
98992264	rs117230192	2.07075e-08	-1.33605	-1.88684e-10	0.000148818	-1.51229	-1.88684e-10	0.000164023	-1.51128	-1.88684e-10
98993356	rs7955363	5.60911e-09	-1.52506	-1.11709	6.31273e-05	-1.26148	-1.10839	7.01877e-05	-1.25083	-1.10928
98994132	rs2372392	2.48827e-08	-1.23375e-10	-1.15238	0.000215247	-1.23375e-10	-1.14323	0.000236716	-1.23375e-10	-1.14442
98994255	rs7138165	1.57719e-08	-1.60832	-1.88684e-10	0.000129162	-1.65395	-1.88684e-10	0.00014248	-1.65208	-1.88684e-10
98994441	rs10745831	5.14865e-09	-1.53254	-1.19528	4.44012e-05	-1.54113	-1.18062	4.93607e-05	-1.5376	-1.17453
98995408	rs74604883	2.4361e-08	-1.23375e-10	-1.17357	0.000210378	-1.23375e-10	-1.16611	0.000231411	-1.23375e-10	-1.16709
98995517	rs76488843	1.48521e-08	-1.66841	-1.88684e-10	0.000149649	-1.50673	-1.88684e-10	0.000165902	-1.49988	-1.88684e-10
98995527	rs115173420	2.42146e-08	-1.23375e-10	-1.1796	0.000208996	-1.23375e-10	-1.1727	0.000229907	-1.23375e-10	-1.17361
98996703	rs73140491	1.44093e-08	-1.69868	-1.88684e-10	0.000123898	-1.69556	-1.88684e-10	0.000136949	-1.69167	-1.88684e-10
98996731	rs17028546	1.38615e-08	-1.73743	-1.88684e-10	0.0001209	-1.72006	-1.88684e-10	0.000133325	-1.71849	-1.88684e-10
98996942	rs79708350	1.96007e-07	0.415634	0.495963	0.000613152	-0.670102	0.573699	0.00071499	-0.664696	0.625682
98997056	rs12579609	1.94486e-07	0.415634	0.488175	0.000608289	-0.670102	0.565736	0.000709237	-0.664696	0.617604
98997275	rs73372793	1.69711e-08	-1.53504	-1.88684e-10	0.000197859	-1.22746	-1.88684e-10	0.000219947	-1.2179	-1.88684e-10
98997340	rs11109541	4.25696e-09	-1.73172	-1.18627	4.43073e-05	-1.57626	-1.1476	4.92593e-05	-1.57236	-1.14182
98997597	rs17028549	2.43917e-08	-1.23375e-10	-1.17231	0.000210666	-1.23375e-10	-1.16474	0.000231725	-1.23375e-10	-1.16573
98997765	rs117360603	2.4457e-08	-1.23375e-10	-1.16963	0.000211279	-1.23375e-10	-1.16184	0.000232392	-1.23375e-10	-1.16286
98997803	rs11109542	1.42758e-07	0.0646738	0.529925	0.000473313	-0.963679	0.608421	0.000551636	-0.959295	0.660903
98997944	rs183646776	4.38749e-08	-1.23375e-10	-0.585209	0.000423748	-1.23375e-10	-0.465878	0.000456025	-1.23375e-10	-0.488734
98999100	rs10777938	7.00239e-09	-1.2094	-1.2109	5.09908e-05	-1.38886	-1.19451	5.64512e-05	-1.38655	-1.19135
98999111	rs4277163	6.52096e-08	-1.25682	1.06787	0.00078187	-1.24031	1.38699	0.000919366	-1.23381	1.44622
98999398	rs113126838	1.74696e-07	0.324704	0.471795	0.000561215	-0.733898	0.548986	0.000654085	-0.728655	0.600611
99000309	rs4762210	4.99042e-09	-1.56967	-1.18936	4.33123e-05	-1.57411	-1.17247	4.81392e-05	-1.57091	-1.16627
99000371	rs76683382	2.05446e-07	0.378446	0.580187	0.000651025	-0.696263	0.659795	0.000760035	-0.690923	0.713006
99000486	rs76694308	1.97705e-07	0.424264	0.495963	0.000616894	-0.664018	0.573699	0.000719364	-0.658596	0.625682
99000854	rs74880444	1.80707e-07	0.415634	0.41469	0.000564246	-0.670102	0.490576	0.000657162	-0.664696	0.541345
99001364	rs76207229	1.7129e-07	0.378446	0.398363	0.000540571	-0.696263	0.473872	0.000629391	-0.690923	0.524394
99001375	rs74509116	1.90986e-07	0.397474	0.488175	0.00060056	-0.682889	0.565736	0.000700203	-0.677515	0.617604
99001409	rs76952629	3.10782e-08	-0.930043	-1.88684e-10	0.000245706	-1.01088	-1.88684e-10	0.000270745	-1.01011	-1.88684e-10
99001464	rs76030290	1.9737e-07	0.406066	0.512465	0.000619396	-0.676842	0.590571	0.000722434	-0.671453	0.642798
99001561	rs139755745	6.65433e-08	-1.30305	1.13435	0.0007693	-1.32828	1.45874	0.000905805	-1.32247	1.52002
99001794	rs11109545	7.92069e-08	-1.2825	1.28802	0.000768239	-1.49573	1.62481	0.000904993	-1.4963	1.69294
99002085	rs113920968	2.37749e-07	0.565873	0.538793	0.000712678	-0.563472	0.617486	0.000831786	-0.557804	0.670097
99002155	rs182823945	2.00705e-07	0.397474	0.537812	0.000631823	-0.682889	0.616483	0.000737191	-0.677515	0.66908
99003437	rs79246877	2.96194e-08	-0.978121	-1.88684e-10	0.000234757	-1.05646	-1.88684e-10	0.000258674	-1.05571	-1.88684e-10
99004013	rs112972638	6.72521e-08	-1.42351	1.2654	0.000686093	-1.58473	1.60072	0.000808039	-1.58524	1.66856
99004560	rs12582812	1.86802e-07	0.324704	0.538793	0.000601005	-0.733898	0.617486	0.000701152	-0.728655	0.670097
99005594	rs74705586	1.88458e-07	0.324704	0.54762	0.000606453	-0.733898	0.626508	0.000707597	-0.728655	0.679249
99005806	rs74662698	2.48466e-08	-1.23375e-10	-1.15383	0.000214912	-1.23375e-10	-1.14479	0.00023635	-1.23375e-10	-1.14597
99007218	rs77258639	2.45607e-08	-1.1654	-1.88684e-10	0.000348304	-0.661941	-1.88684e-10	0.000382685	-0.664069	-1.88684e-10
99007356	rs1048908	1.72818e-08	-0.30814	-1.20876	9.88306e-05	-0.724528	-1.19708	0.000110018	-0.713354	-1.19728
99007623	rs1048906	2.0364e-08	-0.139313	-1.21347	0.000119149	-0.524029	-1.21061	0.000132789	-0.511798	-1.21072
99008431	rs2028301	7.261e-09	-1.1845	-1.19953	5.13311e-05	-1.4033	-1.17342	5.68472e-05	-1.40096	-1.16996
99008474	rs2028302	4.21951e-09	-1.74077	-1.18606	4.29438e-05	-1.60615	-1.14898	4.77256e-05	-1.60268	-1.14313
99008691	rs77683465	2.46923e-08	-1.23375e-10	-1.16006	0.000206983	-1.23375e-10	-1.18238	0.000227372	-1.23375e-10	-1.18469
99008775	rs2055306	4.87618e-09	-1.57973	-1.20246	4.19055e-05	-1.58728	-1.19232	4.64812e-05	-1.58418	-1.18806
99009700	rs77127608	1.50628e-08	-1.65432	-1.88684e-10	0.000155566	-1.46794	-1.88684e-10	0.000172622	-1.46018	-1.88684e-10
99009894	rs117461139	1.45055e-08	-1.69203	-1.88684e-10	0.000139607	-1.57618	-1.88684e-10	0.000154243	-1.57275	-1.88684e-10
99009895	rs10860351	2.00711e-08	-0.158529	-1.20874	0.000116846	-0.540772	-1.21338	0.000130229	-0.528626	-1.21336
99010488	rs58183065	2.72387e-08	-1.23375e-10	-1.06191	0.00022888	-1.23375e-10	-1.08182	0.000255112	-1.23375e-10	-1.06958
99010788	rs17362530	2.33931e-08	-1.21411	-1.88684e-10	0.000203331	-1.20018	-1.88684e-10	0.000224368	-1.198	-1.88684e-10
99011272	rs9668109	5.31917e-09	-1.58226	-1.11297	5.61385e-05	-1.38311	-1.10408	6.23362e-05	-1.37374	-1.10499
99011291	rs9668110	6.83767e-08	-1.1924	1.05088	0.000797837	-1.20398	1.37086	0.000941901	-1.19717	1.43379
99011663	rs78305719	1.53969e-07	0.271682	0.398518	0.000501316	-0.770821	0.473042	0.000584736	-0.765675	0.525554
99011903	rs58703913	4.35873e-09	-1.68107	-1.2133	3.65065e-05	-1.70983	-1.2077	4.01948e-05	-1.70985	-1.20769
99012040	rs78225067	2.35552e-08	-1.23375e-10	-1.20721	0.000203882	-1.23375e-10	-1.19747	0.000223661	-1.23375e-10	-1.20115
99012325	rs28716195	2.02095e-08	-1.3604	-1.88684e-10	0.000133861	-1.61821	-1.88684e-10	0.000147206	-1.61945	-1.88684e-10
99013248	rs12580385	3.04907e-08	-0.983995	0.0348659	0.000243977	-1.11981	0.101862	0.000283532	-1.10881	0.144858
99013277	rs34201862	1.88942e-07	0.459335	0.415557	0.00058274	-0.639239	0.491964	0.000677495	-0.633755	0.540876
99013628	rs75671993	3.40521e-08	-0.992153	0.153495	0.000273522	-1.12719	0.22356	0.000318461	-1.11627	0.268487
99014240	rs35897309	3.35504e-08	-0.983995	0.130492	0.000269127	-1.11981	0.199974	0.000313249	-1.10881	0.244533
99014407	rs12579443	3.42975e-08	-0.992153	0.160674	0.000275543	-1.12719	0.230922	0.00032085	-1.11627	0.275962
99014621	rs10745832	5.54748e-09	-1.51722	-1.13599	4.66182e-05	-1.56203	-1.11099	5.19456e-05	-1.55937	-1.10172
99014649	rs11109548	1.42293e-08	-1.71124	-1.88684e-10	0.000150582	-1.50051	-1.88684e-10	0.000166648	-1.4954	-1.88684e-10
99014837	rs137978254	2.02378e-08	-1.359	-1.88684e-10	0.00019756	-1.22897	-1.88684e-10	0.000216945	-1.23164	-1.88684e-10
99014858	rs149496647	7.01654e-08	-0.718774	0.603078	0.000373399	-1.17332	0.580948	0.000429949	-1.17479	0.627178
99015301	rs57591670	3.45699e-08	-1.00027	0.176699	0.000278057	-1.13454	0.24735	0.000323839	-1.12368	0.292643
99015621	rs7138837	6.56897e-09	-1.28269	-1.2015	4.18243e-05	-1.57112	-1.21042	4.61413e-05	-1.56906	-1.21051
99015630	rs147529834	2.82634e-08	-1.02499	-1.88684e-10	0.000230458	-1.07495	-1.88684e-10	0.000255326	-1.06874	-1.88684e-10
99015744	rs147350967	2.06779e-08	-1.33749	-1.88684e-10	0.000234119	-1.05919	-1.88684e-10	0.000258395	-1.05679	-1.88684e-10
99016461	rs116870408	2.86566e-08	-1.01117	-1.88684e-10	0.00023355	-1.06162	-1.88684e-10	0.000258768	-1.05535	-1.88684e-10
99016848	rs58666099	3.59271e-08	-1.03148	0.246419	0.000290343	-1.16275	0.318798	0.000338429	-1.15214	0.365178
99017118	rs11109549	6.52805e-09	-1.28158	-1.20887	0.000112681	-0.594729	-1.19572	0.00012631	-0.580036	-1.19251
99017720	rs2372395	6.80853e-09	-1.25114	-1.19724	4.27538e-05	-1.55168	-1.20787	4.71733e-05	-1.54951	-1.20795
99018835	rs186928762	2.63032e-08	-1.23375e-10	-1.09686	0.000221758	-1.23375e-10	-1.11343	0.000246667	-1.23375e-10	-1.10324
99019058	rs7310804	4.34042e-09	-1.68769	-1.21089	3.5173e-05	-1.74142	-1.21332	3.87416e-05	-1.74142	-1.21294
99019430	rs7962649	4.98825e-09	-1.55586	-1.20361	4.12372e-05	-1.59641	-1.19927	4.56915e-05	-1.59401	-1.19536
99019469	rs1055656	4.37758e-09	-1.68002	-1.21003	3.51917e-05	-1.74075	-1.21346	3.87559e-05	-1.74075	-1.21324
99019630	rs17028572	3.65718e-08	-1.06973	0.302451	0.000297072	-1.19723	0.376189	0.000346458	-1.18694	0.423423
99020125	rs61756485	1.44794e-08	-1.69382	-1.88684e-10	0.000118338	-1.74147	-1.88684e-10	0.000130301	-1.74143	-1.88684e-10
99020453	rs189251687	2.62427e-08	-1.23375e-10	-1.09916	0.000220992	-1.23375e-10	-1.11689	0.000242726	-1.23375e-10	-1.11935
99020780	rs114599995	2.3933e-08	-1.23375e-10	-1.19129	0.000206569	-1.23375e-10	-1.18438	0.000226806	-1.23375e-10	-1.18719
99020928	rs11109551	2.65001e-08	-1.67219	0.582789	0.000279133	-1.74009	0.856761	0.000325862	-1.74018	0.915371
99021459	rs150843635	3.03512e-08	-1.67852	0.72481	0.000375395	-1.59126	1.00422	0.000445052	-1.58938	1.07629
99021598	rs111386199	2.73543e-08	-1.05768	-1.88684e-10	0.00021774	-1.13171	-1.88684e-10	0.000239913	-1.13101	-1.88684e-10
99022400	rs4762501	5.18938e-09	-1.55056	-1.16937	4.35195e-05	-1.59172	-1.15009	4.83878e-05	-1.58929	-1.14275
99022974	rs7978134	5.13703e-09	-1.55586	-1.17422	4.30422e-05	-1.59641	-1.15643	4.78993e-05	-1.59401	-1.14817
99023842	rs111670081	2.34552e-08	-1.23375e-10	-1.21146	0.000201537	-1.23375e-10	-1.20904	0.000221669	-1.23375e-10	-1.2101
99023846	rs4564386	3.36874e-08	-1.73491	0.88548	0.000413922	-1.65902	1.16968	0.000490737	-1.65745	1.24208
99025696	rs7958706	5.09607e-09	-1.56623	-1.17186	4.27353e-05	-1.60556	-1.15443	4.75704e-05	-1.60323	-1.14584
99025883	rs142883114	1.38111e-08	-1.74108	-1.88684e-10	0.000139417	-1.57755	-1.88684e-10	0.000154463	-1.57133	-1.88684e-10
99025911	rs34050435	2.63384e-08	-1.64523	0.549708	0.000269575	-1.73463	0.816458	0.000314809	-1.73488	0.875561
99026625	rs78254048	3.50273e-08	-1.12133	0.310908	0.000300767	-1.19353	0.384849	0.000350795	-1.18329	0.432211
99027045	rs3847874	5.09467e-09	-1.56623	-1.17213	4.27574e-05	-1.60556	-1.15392	4.7587e-05	-1.60323	-1.14549
99027268	rs10860355	6.14443e-09	-1.35152	-1.19949	0.000103381	-0.701884	-1.17471	0.00011611	-0.68789	-1.16885
99027363	rs112277644	3.85517e-08	-1.017	0.302451	0.000333713	-1.08093	0.376189	0.000389155	-1.07073	0.423423
99027439	rs117108984	3.31502e-08	-0.865502	-1.88684e-10	0.000268856	-0.920841	-1.88684e-10	0.000298069	-0.913955	-1.88684e-10
99027447	rs147592505	2.25201e-08	-1.25214	-1.88684e-10	0.000255251	-0.972768	-1.88684e-10	0.00028575	-0.956165	-1.88684e-10
99027475	rs10732662	5.08406e-09	-1.56623	-1.17422	4.26502e-05	-1.60556	-1.15643	4.74595e-05	-1.60323	-1.14817
99029285	rs142972143	3.84303e-08	-1.23375e-10	-0.717705	0.000324262	-1.23375e-10	-0.733464	0.000357624	-1.23375e-10	-0.731799
99029299	rs12371097	3.39777e-08	-1.73768	0.896829	0.000422256	-1.65737	1.18796	0.000501915	-1.65579	1.26294
99029879	rs17460208	3.36721e-08	-0.849882	-1.88684e-10	0.000238405	-1.04105	-1.88684e-10	0.000261497	-1.04486	-1.88684e-10
99030637	rs17460229	2.84052e-08	-1.01998	-1.88684e-10	0.000225638	-1.09609	-1.88684e-10	0.00024862	-1.09536	-1.88684e-10
99030698	rs12815244	1.40574e-08	-1.7234	-1.88684e-10	0.000140514	-1.56971	-1.88684e-10	0.000155179	-1.5667	-1.88684e-10
99031051	rs12821083	2.80992e-08	-1.63853	0.607719	0.000286507	-1.73592	0.878668	0.000334905	-1.7361	0.938664
99031164	rs79463079	3.21495e-08	-1.14257	0.246419	0.000275981	-1.21348	0.318798	0.00032151	-1.20343	0.365178
99031358	rs147576493	3.19177e-08	-1.14981	0.246419	0.000274112	-1.22028	0.318798	0.000319312	-1.21029	0.365178
99031939	rs77879115	2.35872e-08	-1.23375e-10	-1.20585	0.000202834	-1.23375e-10	-1.20263	0.000223009	-1.23375e-10	-1.20407
99032580	rs2372394	4.91143e-09	-1.59036	-1.18463	4.12301e-05	-1.6267	-1.16914	4.58273e-05	-1.62457	-1.16183
99032978	rs79683551	3.14749e-08	-1.68681	0.769449	0.000391182	-1.60421	1.05836	0.000465162	-1.60241	1.13351
99033050	rs77914039	2.51483e-08	-1.14176	-1.88684e-10	0.000291954	-0.838421	-1.88684e-10	0.000320433	-0.84161	-1.88684e-10
99033660	rs74588504	3.14783e-08	-1.68986	0.772609	0.000388105	-1.60906	1.05533	0.000460446	-1.6073	1.12822
99033730	rs76667914	1.60726e-08	-1.58944	-1.88684e-10	0.000145494	-1.53488	-1.88684e-10	0.000160954	-1.53017	-1.88684e-10
99034042	rs34555661	1.39873e-08	-1.7284	-1.88684e-10	0.00014231	-1.55701	-1.88684e-10	0.00015725	-1.55344	-1.88684e-10
99034489	rs35396543	1.40078e-08	-1.72694	-1.88684e-10	0.000143075	-1.55165	-1.88684e-10	0.000158104	-1.54803	-1.88684e-10
99034869	rs73140502	1.44968e-08	-1.69262	-1.88684e-10	0.000123046	-1.70246	-1.88684e-10	0.000135883	-1.69949	-1.88684e-10
99035199	rs77331997	1.38925e-08	-1.7352	-1.88684e-10	0.000122109	-1.7101	-1.88684e-10	0.00013476	-1.70779	-1.88684e-10
99035624	rs77976381	3.00888e-08	-1.69393	0.731527	0.000369	-1.61562	1.0114	0.000437452	-1.6139	1.08359
99035913	rs7965771	4.41993e-09	-1.66743	-1.213	3.56647e-05	-1.73736	-1.2035	3.93709e-05	-1.73737	-1.20088
99036479	rs148951595	1.38775e-08	-1.73628	-1.88684e-10	0.000122421	-1.70755	-1.88684e-10	0.000135116	-1.70514	-1.88684e-10
99036808	rs143692734	1.38925e-08	-1.7352	-1.88684e-10	0.000122109	-1.7101	-1.88684e-10	0.00013476	-1.70779	-1.88684e-10
99037143	rs74448404	3.28715e-08	-1.23375e-10	-0.873946	0.000259096	-1.23375e-10	-0.957817	0.000289905	-1.23375e-10	-0.94173
99038495	rs79512170	1.43363e-08	-1.70375	-1.88684e-10	0.000126839	-1.6721	-1.88684e-10	0.000140011	-1.66956	-1.88684e-10
99038549	rs2289315	4.58413e-08	-0.352448	-0.188917	0.000221315	-0.953777	-0.161653	0.000254869	-0.955338	-0.115195
99038881	rs76396995	2.79851e-08	-1.14257	0.107692	0.000239397	-1.21348	0.176589	0.000278281	-1.20343	0.220781
99038943	rs183650301	1.94002e-08	-1.40127	-1.88684e-10	0.000173341	-1.35976	-1.88684e-10	0.000191534	-1.35621	-1.88684e-10
99039183	rs74619561	2.87457e-08	-1.68134	0.673275	0.000353706	-1.59562	0.949069	0.000418952	-1.59377	1.02025
99039326	rs2118851	2.67936e-08	-1.17125	0.0928636	0.000229523	-1.24039	0.161378	0.000266671	-1.2306	0.205329
99039467	rs2118852	2.66052e-08	-1.17831	0.0928636	0.00022801	-1.247	0.161378	0.000264895	-1.23728	0.205329
99039784	rs113987233	2.87619e-08	-1.0075	-1.88684e-10	0.000228317	-1.08428	-1.88684e-10	0.000251574	-1.08355	-1.88684e-10
99040483	rs117962329	6.95804e-08	-1.23375e-10	-0.124068	0.000510819	-1.23375e-10	-0.279	0.000579876	-1.23375e-10	-0.248468
99041905	rs7303489	6.24153e-09	-1.32562	-1.2097	4.02865e-05	-1.60569	-1.21331	4.44464e-05	-1.60361	-1.21339
99043207	rs2278361	2.66924e-08	-1.72807	0.645896	0.000332188	-1.62907	0.91975	0.000393232	-1.62733	0.990446
99043683	rs10860356	6.42589e-09	-1.30671	-1.19951	4.09115e-05	-1.59479	-1.20881	4.51353e-05	-1.59263	-1.20899
99043693	rs137933277	2.79218e-08	-1.23375e-10	-1.03714	0.000241339	-1.23375e-10	-1.02881	0.000267858	-1.23375e-10	-1.02082
99043935	rs75666371	1.3884e-08	-1.73582	-1.88684e-10	0.000122282	-1.70869	-1.88684e-10	0.000134957	-1.70633	-1.88684e-10
99044157	rs11109557	2.638e-08	-1.72652	0.632571	0.000328923	-1.62467	0.905476	0.000389289	-1.6229	0.975937
99044756	rs75377389	2.50601e-08	-1.23375e-10	-1.14527	0.000208614	-1.23375e-10	-1.17453	0.000229191	-1.23375e-10	-1.17672
99044763	rs2288739	7.23687e-09	-1.18692	-1.20044	9.31035e-05	-0.78147	-1.19983	0.000104681	-0.76212	-1.19824
99044920	rs34144325	2.62565e-08	-1.72488	0.626242	0.000328167	-1.62019	0.898695	0.000388364	-1.61838	0.969044
99045192	rs2288738	8.99664e-08	-1.23375e-10	0.132885	0.00080001	-1.23375e-10	0.169608	0.000879539	-1.23375e-10	0.168117
99045560	rs2288737	1.26696e-08	-0.615024	-1.21232	8.60188e-05	-0.847963	-1.21249	9.54197e-05	-0.840406	-1.21259
99046194	rs10082736	7.15684e-09	-1.2123	-1.18619	5.50886e-05	-1.33499	-1.17108	6.12181e-05	-1.33292	-1.16392
99046413	rs117466473	1.35494e-08	-1.6852	-0.0750166	0.000147402	-1.59987	0.078015	0.000172742	-1.59825	0.138767
99046527	rs10777940	6.93505e-09	-1.24136	-1.1886	5.35436e-05	-1.36042	-1.1741	5.94824e-05	-1.35841	-1.16719
99046768	rs77296419	2.42389e-08	-1.21225	0.0336549	0.000207859	-1.27877	0.100618	0.000241173	-1.26936	0.143595
99047350	rs142580021	2.37545e-08	-1.23375e-10	-1.19878	0.000203704	-1.23375e-10	-1.19835	0.000224144	-1.23375e-10	-1.19899
99047714	rs78771907	2.40557e-08	-1.21225	0.0260696	0.000206247	-1.27877	0.0928318	0.000239272	-1.26936	0.135682
99047892	rs79089398	1.4235e-08	-1.71085	-1.88684e-10	0.000119123	-1.73486	-1.88684e-10	0.000131304	-1.73377	-1.88684e-10
99049687	rs150070471	2.36704e-08	-1.23375e-10	-1.20232	0.000202736	-1.23375e-10	-1.20311	0.000223142	-1.23375e-10	-1.20347
99049762	rs147330076	2.61955e-08	-1.23375e-10	-1.10096	0.000221252	-1.23375e-10	-1.11571	0.000244233	-1.23375e-10	-1.11316
99050071	rs12369297	6.22657e-09	-1.33466	-1.20306	4.02418e-05	-1.60967	-1.21044	4.43855e-05	-1.60763	-1.21074
99050154	rs56947674	2.23895e-08	-1.21904	-0.0389139	0.000191711	-1.28513	0.026098	0.00022215	-1.27578	0.0678483
99050155	rs60201657	2.74529e-08	-1.11568	0.0616003	0.0002373	-1.17499	0.1293	0.00027547	-1.16554	0.17274
99050316	rs142790780	3.26414e-08	-1.23375e-10	-0.88097	0.000275132	-1.23375e-10	-0.897767	0.000307902	-1.23375e-10	-0.881502
99050366	rs7315397	7.10922e-09	-1.21983	-1.18533	5.47846e-05	-1.34159	-1.17001	6.08845e-05	-1.33953	-1.16277
99051184	rs117974213	3.22773e-08	-0.892187	-1.88684e-10	0.000264245	-0.938141	-1.88684e-10	0.000292799	-0.931796	-1.88684e-10
99051374	rs60521401	2.22418e-08	-1.21904	-0.0455332	0.000190412	-1.28513	0.0192978	0.000220619	-1.27578	0.0609343
99052417	rs76371171	1.44549e-08	-1.69552	-1.88684e-10	0.000134293	-1.61499	-1.88684e-10	0.000148135	-1.61316	-1.88684e-10
99052634	rs78892251	2.17753e-08	-1.21904	-0.0667306	0.000186309	-1.28513	-0.00248266	0.000215787	-1.27578	0.0387875
99055199	rs73374765	1.27315e-08	-1.24297	-0.579502	0.000120088	-1.22796	-0.498833	0.000137901	-1.21642	-0.468331
99055427	rs75766418	1.1382e-08	-1.36587	-0.568646	0.000102319	-1.39961	-0.48731	0.000117371	-1.38937	-0.456566
99055672	rs73374767	1.33763e-08	-1.27022	-0.502847	0.000121479	-1.29769	-0.417582	0.000139637	-1.28682	-0.385412
99055679	rs73374768	1.33835e-08	-1.26363	-0.508896	0.000121478	-1.2913	-0.423984	0.000139628	-1.28036	-0.391941
99056086	rs11109561	1.41478e-08	-1.71699	-1.88684e-10	0.000146319	-1.52923	-1.88684e-10	0.000161634	-1.52595	-1.88684e-10
99056125	rs10745833	4.12325e-09	-1.73845	-1.21146	3.61404e-05	-1.72786	-1.19974	3.99148e-05	-1.72822	-1.19631
99056852	rs12581724	1.32398e-08	-1.26301	-0.520314	0.000125291	-1.2483	-0.436074	0.00014403	-1.23699	-0.404275
99056921	rs12581734	1.12019e-08	-1.36529	-0.585178	0.000104426	-1.36168	-0.50486	0.000119794	-1.35102	-0.474486
99057314	rs74747398	1.13886e-08	-1.36529	-0.568646	0.000106275	-1.36168	-0.48731	0.00012196	-1.35102	-0.456566
99059023	rs2372445	6.95138e-09	-1.23693	-1.19068	5.19765e-05	-1.38749	-1.17673	5.77374e-05	-1.38532	-1.17005
99059127	rs145742976	1.41806e-08	-1.71468	-1.88684e-10	0.000128361	-1.66017	-1.88684e-10	0.000141581	-1.65841	-1.88684e-10
99059137	rs7965985	5.90481e-09	-1.38383	-1.20695	3.92397e-05	-1.63287	-1.21245	4.32792e-05	-1.631	-1.21261
99059689	rs117069060	1.40642e-08	-1.72292	-1.88684e-10	0.000120061	-1.72701	-1.88684e-10	0.000132404	-1.72543	-1.88684e-10
99059883	rs76787622	2.3791e-08	-1.23375e-10	-1.19724	0.000203736	-1.23375e-10	-1.19819	0.000224224	-1.23375e-10	-1.19864
99059900	rs11109564	2.02214e-08	-1.72851	0.368702	0.000286349	-1.60453	0.746728	0.000343096	-1.6014	0.828128
99060231	rs76116877	3.43201e-08	-0.830819	-1.88684e-10	0.000280504	-0.878427	-1.88684e-10	0.000310887	-0.871851	-1.88684e-10
99060350	rs10745834	5.9033e-09	-1.38446	-1.20658	3.91745e-05	-1.63481	-1.21218	4.32103e-05	-1.63284	-1.21237
99060813	rs11109565	1.96137e-08	-1.72851	0.338189	0.000276782	-1.60453	0.712748	0.000331401	-1.6014	0.793446
99060975	rs4762502	7.1959e-09	-1.19934	-1.1937	5.34384e-05	-1.3559	-1.18059	5.93465e-05	-1.35364	-1.17425
99061275	rs34873465	1.13224e-08	-1.37112	-0.568646	0.000105654	-1.36753	-0.48731	0.000121238	-1.35696	-0.456566
99061906	rs12580228	1.11368e-08	-1.37112	-0.585178	0.000103816	-1.36753	-0.50486	0.000119085	-1.35696	-0.474486
99062389	rs77058764	2.34632e-08	-1.23375e-10	-1.21112	0.000201048	-1.23375e-10	-1.21147	0.000221329	-1.23375e-10	-1.21163
99062678	rs2288732	7.09786e-09	-1.21454	-1.19222	5.28591e-05	-1.3687	-1.17869	5.8711e-05	-1.36647	-1.17218
99062870	rs76370671	4.13276e-08	-1.23375e-10	-0.64502	0.000395547	-1.23375e-10	-0.534745	0.000425645	-1.23375e-10	-0.557676
99063164	rs145015264	2.34561e-08	-1.23375e-10	-1.21142	0.000200992	-1.23375e-10	-1.21175	0.00022127	-1.23375e-10	-1.2119
99063843	rs2288731	4.10743e-09	-1.74059	-1.21317	3.60447e-05	-1.72489	-1.20537	3.97767e-05	-1.72531	-1.20269
99064332	rs11109568	1.31767e-08	-1.27548	-0.512619	0.000124489	-1.26097	-0.429835	0.000143297	-1.2498	-0.396568
99065533	rs74446759	2.35561e-08	-1.23375e-10	-1.20717	0.000201797	-1.23375e-10	-1.20775	0.000222129	-1.23375e-10	-1.20802
99066235	rs142752734	1.6433e-08	-1.56726	-1.88684e-10	0.000157917	-1.45295	-1.88684e-10	0.000174703	-1.44819	-1.88684e-10
99066514	rs2288730	1.09472e-08	-1.38264	-0.590827	0.000102008	-1.37911	-0.51086	0.000116976	-1.3687	-0.480614
99067194	rs12099604	1.27465e-08	-1.28108	-0.540214	0.000120782	-1.26388	-0.457156	0.000138779	-1.25261	-0.425787
99067542	rs35715320	2.34763e-08	-1.23375e-10	-1.21056	0.000201152	-1.23375e-10	-1.21096	0.000221439	-1.23375e-10	-1.21113
99067590	rs2288729	5.94887e-09	-1.38029	-1.20306	3.89757e-05	-1.64163	-1.21044	4.29796e-05	-1.63982	-1.21074
99067906	rs114825860	2.3577e-08	-1.23375e-10	-1.20628	0.000201968	-1.23375e-10	-1.20691	0.000222312	-1.23375e-10	-1.2072
99068483	rs78489365	3.73256e-08	-1.23375e-10	-0.746871	0.000302734	-1.23375e-10	-0.802161	0.000332203	-1.23375e-10	-0.805536
99070113	rs138315125	2.37662e-08	-1.23375e-10	-1.19829	0.000205255	-1.23375e-10	-1.19076	0.000226482	-1.23375e-10	-1.18862
99070234	rs150188379	1.49324e-08	-1.66302	-1.88684e-10	0.000141246	-1.56451	-1.88684e-10	0.000155925	-1.56191	-1.88684e-10
99070843	rs7298561	1.50499e-08	-1.67164	0.0164639	0.000162973	-1.74083	0.319393	0.00019173	-1.7407	0.385503
99071023	rs3815997	1.64077e-08	-1.71994	0.151144	0.000230325	-1.57919	0.503661	0.000274624	-1.57578	0.5799
99071681	rs17028590	7.61467e-09	-1.42018	-0.916293	6.88026e-05	-1.41684	-0.866934	7.83003e-05	-1.40698	-0.84375
99072081	rs78031307	8.86411e-09	-1.30738	-0.877164	8.09853e-05	-1.29336	-0.827387	9.2399e-05	-1.28257	-0.802591
99072233	rs7303874	1.58699e-08	-1.72986	0.127732	0.000220238	-1.59769	0.477386	0.000262447	-1.59428	0.553046
99072574	rs74475256	7.60181e-09	-1.40443	-0.933738	6.85948e-05	-1.40101	-0.885793	7.80331e-05	-1.39091	-0.863238
99072651	rs12813112	1.53036e-08	-1.63846	-1.88684e-10	0.000128335	-1.66038	-1.88684e-10	0.000141264	-1.66065	-1.88684e-10
99072859	rs12582317	8.67341e-09	-1.31978	-0.886504	7.93781e-05	-1.30597	-0.834823	9.04993e-05	-1.29533	-0.810605
99072874	rs7307338	7.10325e-09	-1.21454	-1.19146	5.29104e-05	-1.3687	-1.17772	5.87731e-05	-1.36647	-1.17112
99072947	rs116205465	2.3643e-08	-1.23375e-10	-1.20348	0.00020251	-1.23375e-10	-1.20423	0.000222897	-1.23375e-10	-1.20457
99073022	rs12578662	8.81237e-09	-1.30738	-0.883018	8.06873e-05	-1.29336	-0.831073	9.20167e-05	-1.28257	-0.806737
99073632	rs74472032	8.97267e-09	-1.3011	-0.871264	8.22358e-05	-1.28699	-0.818436	9.38265e-05	-1.27613	-0.793708
99073817	rs11837552	8.67341e-09	-1.31978	-0.886504	7.93781e-05	-1.30597	-0.834823	9.04993e-05	-1.29533	-0.810605
99074772	rs7313090	7.64935e-09	-1.14283	-1.1891	5.54204e-05	-1.32534	-1.17473	6.15641e-05	-1.32333	-1.16787
99075201	rs76114477	2.35477e-08	-1.23375e-10	-1.20752	0.000201729	-1.23375e-10	-1.20809	0.000222055	-1.23375e-10	-1.20835
99076316	rs1439123	7.31668e-09	-1.166	-1.2104	9.5161e-05	-0.749347	-1.2101	0.00010695	-0.729638	-1.20928
99076507	rs1439122	7.41333e-09	-1.15601	-1.20726	9.67302e-05	-0.736252	-1.20684	0.000108761	-0.716414	-1.20571
99076586	rs4319556	1.38484e-08	-1.73838	-1.88684e-10	0.000118926	-1.73652	-1.88684e-10	0.000130935	-1.73658	-1.88684e-10
99076594	rs76302028	1.41212e-08	-1.71887	-1.88684e-10	0.000119678	-1.73021	-1.88684e-10	0.000131957	-1.72881	-1.88684e-10
99077743	rs7311426	8.29327e-09	-1.0384	-1.21271	0.000112017	-0.583815	-1.21255	0.000126046	-0.562533	-1.21211
99078669	rs17227584	2.81225e-08	-1.02998	-1.88684e-10	0.000223514	-1.10554	-1.88684e-10	0.000246278	-1.10482	-1.88684e-10
99078889	rs2840025	1.22833e-08	-1.3012	-0.557117	0.000115915	-1.28708	-0.475078	0.000133084	-1.27622	-0.444079
99079950	rs77001512	1.03557e-08	-1.40443	-0.624589	9.62796e-05	-1.40101	-0.546753	0.000110287	-1.39091	-0.517282
99080320	rs17028605	1.03565e-08	-1.39891	-0.630027	9.62567e-05	-1.39546	-0.552541	0.000110256	-1.38528	-0.523196
99080868	rs10860358	5.42134e-09	-1.46895	-1.20726	3.74917e-05	-1.67843	-1.21246	4.13363e-05	-1.67691	-1.21263
99081038	rs146140531	1.02995e-08	-1.40443	-0.630027	9.57241e-05	-1.40101	-0.552541	0.000109637	-1.39091	-0.523196
99081075	rs148808800	1.02995e-08	-1.40443	-0.630027	9.57241e-05	-1.40101	-0.552541	0.000109637	-1.39091	-0.523196
99081389	rs117359388	2.41601e-08	-1.23375e-10	-1.18185	0.000209284	-1.23375e-10	-1.17133	0.000231103	-1.23375e-10	-1.16842
99081643	rs145414367	3.32653e-08	-1.23375e-10	-0.862038	0.000298714	-1.23375e-10	-0.81553	0.000322213	-1.23375e-10	-0.836069
99082495	rs2288728	1.0248e-08	-1.40945	-0.630027	9.55646e-05	-1.40267	-0.552541	0.00010942	-1.39289	-0.523196
99082853	rs73142310	2.12238e-08	-1.31143	-1.88684e-10	0.000267415	-0.926216	-1.88684e-10	0.000294324	-0.926601	-1.88684e-10
99082898	rs73142311	4.60713e-09	-1.72543	-1.11352	4.32858e-05	-1.64823	-1.09896	4.77675e-05	-1.6434	-1.10153
99082977	rs117629149	1.40354e-08	-1.72497	-1.88684e-10	0.000120292	-1.72509	-1.88684e-10	0.000132672	-1.7234	-1.88684e-10
99083799	rs2288727	1.22125e-08	-1.3012	-0.562894	0.000115206	-1.28708	-0.481207	0.000132254	-1.27622	-0.450336
99084326	rs919699	7.05337e-09	-1.21454	-1.1985	5.2414e-05	-1.3687	-1.18714	5.81723e-05	-1.36647	-1.1814
99084387	rs2288726	7.42306e-09	-1.15601	-1.20595	9.68612e-05	-0.736252	-1.20548	0.00010892	-0.716414	-1.20425
99085026	rs2288725	1.62982e-08	-1.69416	0.118666	0.000236267	-1.51726	0.467205	0.00028165	-1.51326	0.542639
99085027	rs2288724	1.62982e-08	-1.69416	0.118666	0.000236267	-1.51726	0.467205	0.00028165	-1.51326	0.542639
99085508	rs116624926	2.35744e-08	-1.23375e-10	-1.20639	0.000201947	-1.23375e-10	-1.20701	0.00022229	-1.23375e-10	-1.2073
99086208	rs117101956	3.32738e-08	-0.86178	-1.88684e-10	0.000272178	-0.908561	-1.88684e-10	0.000301624	-0.9021	-1.88684e-10
99086423	rs79053765	1.19676e-08	-0.693816	-1.19054	8.17929e-05	-0.917981	-1.19284	9.06915e-05	-0.910726	-1.19309
99086505	rs77652205	3.38662e-08	-1.23375e-10	-0.844134	0.000295949	-1.23375e-10	-0.824828	0.000324728	-1.23375e-10	-0.828295
99086597	rs117751447	1.38519e-08	-1.73813	-1.88684e-10	0.000131437	-1.63649	-1.88684e-10	0.000145576	-1.63059	-1.88684e-10
99087461	rs2888315	1.02116e-08	-1.4099	-0.633129	9.48414e-05	-1.40651	-0.556301	0.000108651	-1.39649	-0.526645
99087610	rs4609647	1.19722e-08	-1.3012	-0.58277	0.000112748	-1.28708	-0.502779	0.000129426	-1.27622	-0.471952
99088094	rs6538879	1.49337e-08	-1.70016	0.0372261	0.000167978	-1.73375	0.342562	0.000197771	-1.73333	0.409164
99088223	rs12370618	1.64838e-08	-1.69692	0.132745	0.000238587	-1.5233	0.483015	0.0002845	-1.51935	0.558799
99088865	rs113613007	1.18853e-08	-1.3011	-0.590146	0.000111879	-1.28699	-0.51061	0.000128407	-1.27613	-0.479951
99088867	rs143020660	3.2942e-08	-0.871802	-1.88684e-10	0.000269537	-0.918312	-1.88684e-10	0.000298686	-0.911889	-1.88684e-10
99089735	rs149789132	2.55187e-08	-1.23375e-10	-1.12714	0.000224058	-1.23375e-10	-1.10311	0.000245967	-1.23375e-10	-1.10608
99090130	rs12368223	1.38279e-08	-1.73986	-1.88684e-10	0.000136176	-1.60107	-1.88684e-10	0.00015046	-1.59759	-1.88684e-10
99090414	rs74842747	3.2942e-08	-0.871802	-1.88684e-10	0.000269537	-0.918312	-1.88684e-10	0.000298686	-0.911889	-1.88684e-10
99091195	rs80188674	3.2942e-08	-0.871802	-1.88684e-10	0.000269537	-0.918312	-1.88684e-10	0.000298686	-0.911889	-1.88684e-10
99091339	rs2288723	1.19454e-08	-1.31978	-0.566418	0.000112733	-1.30597	-0.484022	0.000129329	-1.29533	-0.453588
99092621	rs1007573	1.14968e-08	-1.31978	-0.604698	0.000108091	-1.30597	-0.526068	0.00012399	-1.29533	-0.495745
99092837	rs76211385	9.79846e-09	-1.42552	-0.658801	9.0846e-05	-1.42221	-0.583638	0.000103985	-1.41243	-0.554598
99093013	rs17815365	1.39875e-08	-1.72839	-1.88684e-10	0.00012075	-1.72129	-1.88684e-10	0.0001332	-1.71943	-1.88684e-10
99094106	rs12426636	4.55663e-09	-1.7405	-1.10947	3.94241e-05	-1.73825	-1.10238	4.34167e-05	-1.73813	-1.1023
99094145	rs140891416	3.29494e-08	-1.23375e-10	-0.871578	0.00027948	-1.23375e-10	-0.882085	0.000312381	-1.23375e-10	-0.867058
99094484	rs2288721	2.85247e-08	-0.522338	-0.493443	0.000158827	-1.03906	-0.408139	0.000182307	-1.03025	-0.375344
99094782	rs10777943	4.11037e-09	-1.74159	-1.21144	3.68979e-05	-1.70725	-1.19961	4.07461e-05	-1.70783	-1.19609
99095175	rs10745836	4.12158e-09	-1.73749	-1.21282	3.75558e-05	-1.6853	-1.20389	4.14405e-05	-1.68603	-1.20099
99095448	rs75126458	2.28184e-08	-1.72259	0.483608	0.000299818	-1.68624	0.874398	0.000358723	-1.68711	0.958381
99095479	rs76742622	3.9087e-08	-1.23375e-10	-0.700761	0.000318447	-1.23375e-10	-0.75156	0.000347602	-1.23375e-10	-0.760224
99095524	rs117452856	4.23167e-08	-0.621369	-1.88684e-10	0.000301165	-0.807358	-1.88684e-10	0.000330775	-0.809842	-1.88684e-10
99095862	rs192224878	2.2904e-08	-1.23524	-1.88684e-10	0.000213388	-1.15191	-1.88684e-10	0.000235688	-1.14877	-1.88684e-10
99095891	rs7980303	6.75745e-09	-1.24782	-1.20809	5.1469e-05	-1.3734	-1.20063	5.70133e-05	-1.37146	-1.19653
99095969	rs146524415	8.80958e-09	-1.44645	-0.744263	8.1193e-05	-1.44325	-0.674941	9.27052e-05	-1.43379	-0.648064
99096014	rs149073415	2.29304e-08	-1.71769	0.483608	0.000302275	-1.67808	0.874398	0.000361641	-1.67901	0.958381
99096207	rs17041383	2.94515e-08	0.228262	-1.21207	0.000360891	0.586045	-1.21248	0.00039875	0.588239	-1.21119
99096377	rs188905358	9.44668e-09	-1.45157	-0.669323	8.75116e-05	-1.44839	-0.594853	0.000100102	-1.43902	-0.56607
99096458	rs140245163	2.4276e-08	-1.23375e-10	-1.17706	0.000207789	-1.23375e-10	-1.17849	0.000228632	-1.23375e-10	-1.17917
99097470	rs2288720	6.70519e-09	-1.25558	-1.20809	5.01024e-05	-1.40031	-1.20063	5.54916e-05	-1.39852	-1.19653
99097801	rs41514747	3.59272e-08	-1.23375e-10	-0.785058	0.000294016	-1.23375e-10	-0.83138	0.000321188	-1.23375e-10	-0.839256
99098224	rs77424512	3.23701e-08	-0.889315	-1.88684e-10	0.000264984	-0.935348	-1.88684e-10	0.000293621	-0.928992	-1.88684e-10
99098924	rs2288718	2.27874e-08	-1.73332	0.492977	0.000296991	-1.7061	0.884788	0.000355476	-1.7068	0.968978
99101410	rs7299536	5.01985e-09	-1.54121	-1.21194	3.63125e-05	-1.70944	-1.21341	4.00243e-05	-1.70843	-1.21336
99101441	rs7315547	1.62e-08	-1.70219	0.120656	0.000184015	-1.73338	0.433385	0.000217158	-1.73292	0.502262
99101457	rs11831003	1.00182e-08	-1.36643	-0.695714	9.35599e-05	-1.3534	-0.623014	0.000107022	-1.34336	-0.594886
99101970	rs190624207	8.47497e-08	-1.23375e-10	0.0731511	0.000920043	-1.23375e-10	0.309404	0.00105863	-1.23375e-10	0.353453
99101982	rs141949581	1.38183e-08	-1.74056	-1.88684e-10	0.000119813	-1.72908	-1.88684e-10	0.000131856	-1.72957	-1.88684e-10
99103245	rs75190853	1.42434e-08	-1.71026	-1.88684e-10	0.000119091	-1.73513	-1.88684e-10	0.000131265	-1.73406	-1.88684e-10
99103310	rs118005084	1.4209e-08	-1.71267	-1.88684e-10	0.00011923	-1.73396	-1.88684e-10	0.00013143	-1.73281	-1.88684e-10
99103776	rs2288717	2.42994e-08	-1.707	0.530897	0.000323945	-1.66126	0.926814	0.000387923	-1.66231	1.01183
99104421	rs2288716	5.77932e-09	-1.39979	-1.21248	3.93704e-05	-1.62877	-1.21323	4.34375e-05	-1.62682	-1.21314
99105224	rs7316588	2.87895e-08	-1.23375e-10	-1.00654	0.000272076	-1.23375e-10	-0.908935	0.000296435	-1.23375e-10	-0.919455
99105793	rs3782558	4.13052e-09	-1.73514	-1.21301	3.80624e-05	-1.67114	-1.20465	4.19907e-05	-1.67197	-1.20186
99106340	rs77391446	9.80172e-09	-1.37221	-0.711781	9.39421e-05	-1.33216	-0.640181	0.000107595	-1.32045	-0.61246
99106367	rs11109576	4.82893e-09	-1.57923	-1.2127	3.59466e-05	-1.71988	-1.2131	3.96163e-05	-1.71905	-1.21299
99106442	rs2288715	4.92266e-09	-1.56048	-1.21222	3.60466e-05	-1.71687	-1.21334	3.97271e-05	-1.71598	-1.21327
99107508	rs118043459	3.14199e-08	-0.919111	-1.88684e-10	0.000257417	-0.964321	-1.88684e-10	0.000285203	-0.958079	-1.88684e-10
99107521	rs117808368	3.18893e-08	-0.904281	-1.88684e-10	0.000261155	-0.949903	-1.88684e-10	0.000289362	-0.943604	-1.88684e-10
99107731	rs61932043	2.35354e-08	-1.20805	-1.88684e-10	0.000196676	-1.23346	-1.88684e-10	0.000218245	-1.22566	-1.88684e-10
99108288	rs2288714	4.14836e-09	-1.73076	-1.21308	3.82913e-05	-1.66444	-1.20536	4.22376e-05	-1.66531	-1.20266
99109012	rs141477813	6.87692e-09	-1.59583	-0.842549	6.21463e-05	-1.59358	-0.791946	7.06536e-05	-1.5869	-0.766594
99109423	rs2288713	8.66074e-09	-1.51308	-0.694675	8.03179e-05	-1.51026	-0.618765	9.16924e-05	-1.50192	-0.590917
99110060	rs77103840	9.84059e-09	-1.43752	-0.642517	9.24098e-05	-1.42577	-0.563011	0.000105707	-1.41671	-0.533901
99110201	rs7314932	9.94673e-09	-1.43752	-0.631788	9.34737e-05	-1.42577	-0.551563	0.000106951	-1.41671	-0.5222
99110447	rs10860359	4.77164e-09	-1.59125	-1.21261	3.57893e-05	-1.72414	-1.21323	3.94389e-05	-1.72339	-1.21314
99110693	rs56115813	2.27246e-08	-1.2431	-1.88684e-10	0.000293512	-0.833097	-1.88684e-10	0.000323041	-0.833503	-1.88684e-10
99110893	rs187065429	2.39223e-08	-1.23375e-10	-1.19174	0.000206206	-1.23375e-10	-1.18614	0.000226748	-1.23375e-10	-1.18744
99111380	rs143765428	2.34815e-08	-1.23375e-10	-1.21034	0.000201326	-1.23375e-10	-1.21009	0.000221607	-1.23375e-10	-1.21038
99112058	rs144474317	3.66969e-08	-1.23375e-10	-0.76386	0.000299099	-1.23375e-10	-0.814242	0.000326856	-1.23375e-10	-0.821761
99112080	rs4762504	4.21476e-09	-1.71472	-1.21324	3.5403e-05	-1.74136	-1.20686	3.90596e-05	-1.74142	-1.20478
99112323	rs12581119	4.11825e-09	-1.73889	-1.21223	3.87603e-05	-1.64983	-1.20779	4.26594e-05	-1.65047	-1.20757
99113558	rs2060175	5.89376e-09	-1.39625	-1.19641	8.72195e-05	-0.873729	-1.17286	9.77306e-05	-0.862618	-1.16645
99114292	rs4762505	4.55392e-09	-1.64792	-1.20264	3.67092e-05	-1.71978	-1.19221	4.06392e-05	-1.71941	-1.18713
99114519	rs182951511	1.40198e-07	-1.23375e-10	0.576507	0.00101869	-1.23375e-10	0.411261	0.00114746	-1.23375e-10	0.434023
99114638	rs138996945	7.25016e-09	-1.67269	-0.712834	6.70998e-05	-1.68164	-0.627194	7.60538e-05	-1.67731	-0.602532
99114879	rs10437887	4.41016e-09	-1.68159	-1.20105	3.64993e-05	-1.72772	-1.19	4.0415e-05	-1.7274	-1.18468
99115219	rs10437888	4.59609e-09	-1.63767	-1.20368	3.70772e-05	-1.70834	-1.19367	4.1043e-05	-1.7079	-1.18876
99115661	rs12368451	4.66283e-09	-1.61554	-1.21138	6.48868e-05	-1.13709	-1.20529	7.20464e-05	-1.12952	-1.20445
99115668	rs12368428	1.69794e-08	-1.69468	0.16013	0.000250402	-1.50817	0.516219	0.000298283	-1.50385	0.590614
99115757	rs116593758	2.34709e-08	-1.23375e-10	-1.21079	0.000201232	-1.23375e-10	-1.21056	0.000221508	-1.23375e-10	-1.21082
99116490	rs74630492	1.52047e-08	-1.64495	-1.88684e-10	0.000122724	-1.70508	-1.88684e-10	0.000135316	-1.70367	-1.88684e-10
99116919	rs11109582	6.2117e-09	-1.34744	-1.19268	9.55393e-05	-0.785661	-1.16982	0.000107146	-0.774618	-1.16247
99119340	rs2304006	8.11865e-09	-1.13318	-1.13921	0.000102992	-0.742806	-1.13756	0.000116044	-0.723496	-1.13382
99119833	rs1866477	4.48772e-09	-1.65734	-1.20787	3.62756e-05	-1.72419	-1.19968	4.01187e-05	-1.72387	-1.19557
99120070	rs1439124	1.73539e-08	-1.68896	0.176221	0.00025719	-1.4956	0.530397	0.000306974	-1.49117	0.60665
99121548	rs6538880	4.45054e-09	-1.66334	-1.21018	3.60415e-05	-1.72686	-1.20348	3.9836e-05	-1.72656	-1.19995
99121563	rs141735706	3.55724e-08	-1.70816	0.913184	0.000487243	-1.66304	1.33679	0.000587952	-1.66408	1.42945
99121748	rs7304836	2.07382e-08	-0.883649	-0.450925	0.000151879	-1.13085	-0.361081	0.000163802	-1.12573	-0.386893
99122324	rs10431447	4.39124e-09	-1.67711	-1.20983	3.58562e-05	-1.73246	-1.20304	3.96327e-05	-1.73222	-1.1994
99123906	rs145099984	2.35155e-08	-1.23375e-10	-1.20889	0.000201193	-1.23375e-10	-1.21075	0.000221891	-1.23375e-10	-1.2091
99124740	rs3825264	6.36275e-09	-1.68671	-0.829384	5.75891e-05	-1.70669	-0.754995	6.50273e-05	-1.70358	-0.732894
99124909	rs61932057	7.6917e-08	-0.0238241	-1.88684e-10	0.000757439	0.114927	-1.88684e-10	0.000842766	0.125407	-1.88684e-10
99124912	rs3782560	6.36275e-09	-1.68671	-0.829384	5.75891e-05	-1.70669	-0.754995	6.50273e-05	-1.70358	-0.732894
99126068	rs117894982	3.95993e-08	-1.23375e-10	-0.687739	0.000332321	-1.23375e-10	-0.708915	0.000373484	-1.23375e-10	-0.688407
99126770	rs115805629	2.34431e-08	-1.23375e-10	-1.21197	0.000200982	-1.23375e-10	-1.2118	0.000221247	-1.23375e-10	-1.212
99127431	rs12829605	2.03917e-08	-1.6626	0.31117	0.000312159	-1.44429	0.67279	0.000374091	-1.43937	0.752592
99127759	rs139964896	1.40239e-08	-1.72579	-1.88684e-10	0.000127013	-1.67073	-1.88684e-10	0.000140078	-1.66908	-1.88684e-10
99128357	rs73142318	1.49416e-08	-1.6624	-1.88684e-10	0.000122751	-1.70486	-1.88684e-10	0.00013524	-1.70423	-1.88684e-10
99128872	rs116928965	2.54627e-08	-1.23375e-10	-1.12934	0.000232836	-1.23375e-10	-1.06468	0.000254728	-1.23375e-10	-1.07109
99129197	rs140352209	7.52188e-08	-0.0461501	-1.88684e-10	0.000740059	0.0917142	-1.88684e-10	0.000823374	0.102129	-1.88684e-10
99129497	rs10860361	4.22607e-09	-1.73316	-1.19212	3.67688e-05	-1.73811	-1.17226	4.07468e-05	-1.73835	-1.16555
99129622	rs12581708	1.2378e-08	-1.12312	-0.727505	7.72227e-05	-1.53891	-0.629415	8.74187e-05	-1.53473	-0.605844
99129872	rs113938634	1.74581e-08	-1.50675	-1.88684e-10	0.000143418	-1.54925	-1.88684e-10	0.000157973	-1.54886	-1.88684e-10
99130059	rs77608491	4.78209e-08	-1.71805	1.21896	0.00066983	-1.67866	1.67067	0.00081309	-1.67959	1.76915
99130345	rs57171434	6.65274e-09	-1.6565	-0.815019	5.94655e-05	-1.68576	-0.743862	6.71778e-05	-1.68231	-0.721633
99130522	rs117073557	1.38497e-08	-1.73829	-1.88684e-10	0.000123147	-1.70164	-1.88684e-10	0.000135944	-1.69904	-1.88684e-10
99130660	rs12303961	5.82717e-09	-1.73477	-0.86925	5.30354e-05	-1.74115	-0.802906	5.96454e-05	-1.74076	-0.782105
99131493	rs73142320	1.20402e-08	-0.743999	-1.1343	0.000164106	-0.281909	-1.1326	0.000185657	-0.258642	-1.12874
99132112	rs17028658	5.16905e-09	-1.71688	-1.00698	4.65197e-05	-1.72821	-0.946933	5.22067e-05	-1.72632	-0.929751
99134324	rs74841300	3.63721e-08	-0.772749	-1.88684e-10	0.000269619	-0.918007	-1.88684e-10	0.000296186	-0.920294	-1.88684e-10
99134366	rs10860362	5.06812e-09	-1.7308	-1.01278	4.40095e-05	-1.74046	-0.990146	4.83527e-05	-1.73996	-0.992801
99135638	rs4762507	4.55476e-09	-1.70201	-1.14837	4.52884e-05	-1.55466	-1.1473	5.04184e-05	-1.54668	-1.14425
99136198	rs3847876	1.01344e-08	-1.47718	-0.573438	0.000106865	-1.39587	-0.447585	0.000121007	-1.39654	-0.418894
99137338	rs78980509	4.23552e-08	-1.70267	1.08221	0.000570116	-1.67851	1.50933	0.000688526	-1.67957	1.60284
99137384	rs7968661	1.46626e-08	-1.73587	0.0546167	0.000154443	-1.6492	0.174007	0.000172168	-1.65137	0.188557
99138143	rs76399902	4.64846e-09	-1.74154	-1.08848	3.88367e-05	-1.73739	-1.11826	4.2589e-05	-1.73609	-1.12359
99138493	rs78840210	3.29455e-08	-1.23375e-10	-0.871695	0.000287532	-1.23375e-10	-0.853681	0.000320818	-1.23375e-10	-0.840409
99138768	rs57332865	8.05558e-08	-1.74029	1.76269	0.00113514	-1.73955	2.25905	0.00136526	-1.7396	2.34742
99139021	rs117898822	1.51819e-08	-1.64645	-1.88684e-10	0.000170345	-1.37719	-1.88684e-10	0.000188445	-1.37248	-1.88684e-10
99139559	rs61932058	2.43296e-08	-1.17486	-1.88684e-10	0.000261711	-0.947776	-1.88684e-10	0.000290148	-0.940891	-1.88684e-10
99140916	rs61932059	8.46553e-08	0.0720364	-1.88684e-10	0.000911167	0.29971	-1.88684e-10	0.00101082	0.307238	-1.88684e-10
99141008	rs73149018	6.32247e-09	-1.4967	-1.02574	9.70566e-05	-0.924199	-1.01552	0.000108111	-0.907992	-1.02013
99141017	rs73149019	6.36747e-09	-1.49177	-1.02358	9.81507e-05	-0.915208	-1.0133	0.000109336	-0.898913	-1.01794
99141821	rs61933560	7.37944e-09	-1.20044	-1.16741	5.79828e-05	-1.31041	-1.14446	6.50012e-05	-1.29969	-1.13719
99141897	rs77778079	8.40334e-09	-1.61827	-0.619649	8.08423e-05	-1.57744	-0.545073	8.72192e-05	-1.57881	-0.564049
99142733	rs149404699	2.36768e-08	-1.23375e-10	-1.20206	0.000204374	-1.23375e-10	-1.19507	0.000225288	-1.23375e-10	-1.1939
99144003	rs74998807	1.39502e-08	-1.73106	-1.88684e-10	0.000121253	-1.71714	-1.88684e-10	0.000133994	-1.71349	-1.88684e-10
99144247	rs7311164	4.77003e-09	-1.60497	-1.19923	4.22943e-05	-1.56815	-1.20221	4.64757e-05	-1.56914	-1.20321
99144283	rs7310962	1.07963e-07	-0.32939	0.644629	0.00264779	0.225334	1.14113	0.00337239	0.283199	1.2289
99144357	rs139545567	2.44864e-08	-1.16843	-1.88684e-10	0.00031908	-0.749574	-1.88684e-10	0.000352495	-0.746246	-1.88684e-10
99144410	rs4472982	1.32878e-07	-0.593737	1.11662	0.00324201	-0.0370698	1.606	0.00404347	0.0164742	1.6771
99144737	rs115802163	7.86983e-08	-0.000929228	-1.88684e-10	0.000823179	0.198158	-1.88684e-10	0.000909651	0.201779	-1.88684e-10
99144738	rs116223890	7.28715e-08	-0.0778535	-1.88684e-10	0.000758939	0.116905	-1.88684e-10	0.000838598	0.12045	-1.88684e-10
99145357	rs77210491	1.40895e-08	-1.72112	-1.88684e-10	0.000136788	-1.59658	-1.88684e-10	0.000151217	-1.59257	-1.88684e-10
99145547	rs73149021	1.94132e-08	-1.4006	-1.88684e-10	0.000183139	-1.30477	-1.88684e-10	0.000202366	-1.30121	-1.88684e-10
99145795	rs11610211	1.39196e-08	-1.73325	-1.88684e-10	0.000118821	-1.7374	-1.88684e-10	0.000130837	-1.73733	-1.88684e-10
99146024	rs117860854	6.95759e-09	-1.62531	-0.801405	6.54781e-05	-1.59439	-0.738913	7.08215e-05	-1.59624	-0.754881
99146587	rs7134519	9.82432e-08	0.0444855	0.17641	0.0047634	1.34873	0.604974	0.00619268	1.43215	0.687687
99146595	rs11610744	4.92592e-09	-1.69283	-1.07921	4.3398e-05	-1.70887	-1.03573	4.84932e-05	-1.70422	-1.02564
99146756	rs3847879	9.62515e-08	-0.297864	0.498277	0.0023453	0.321897	0.923254	0.00296596	0.383088	1.00059
99147045	rs73149022	5.08172e-08	-0.438316	-1.88684e-10	0.00093944	0.330267	-1.88684e-10	0.00104486	0.34036	-1.88684e-10
99147201	rs4762508	1.70563e-07	0.496449	0.276103	0.00834159	1.76188	0.752111	0.0108232	1.85108	0.827082
99147343	rs7974351	1.60729e-08	-1.58941	-1.88684e-10	0.00018175	-1.31238	-1.88684e-10	0.000202007	-1.30298	-1.88684e-10
99147841	rs11109586	1.25304e-07	-0.0720097	0.536198	0.00295839	0.481083	0.996303	0.00370492	0.544962	1.06117
99148442	rs17815383	1.0644e-08	-0.916349	-1.0852	8.95393e-05	-0.977699	-1.04264	0.000101848	-0.955056	-1.03274
99148667	rs10860363	1.70423e-07	0.419519	0.352214	0.00884759	1.7308	0.842085	0.0114656	1.82063	0.915198
99149044	rs58615510	2.48665e-08	-1.23375e-10	-1.15303	0.000214317	-1.23375e-10	-1.14756	0.000236975	-1.23375e-10	-1.14333
99149046	rs75906529	7.20191e-09	-1.65232	-0.739883	6.77305e-05	-1.58786	-0.711617	7.47612e-05	-1.58619	-0.710792
99149394	rs61933561	4.07651e-08	-0.658724	-1.88684e-10	0.000321679	-0.741461	-1.88684e-10	0.000355839	-0.736805	-1.88684e-10
99150577	rs11109587	1.48809e-08	-1.66647	-1.88684e-10	0.000165593	-1.40549	-1.88684e-10	0.000183879	-1.397	-1.88684e-10
99150663	rs187954317	1.46713e-08	-1.68066	-1.88684e-10	0.000119585	-1.73099	-1.88684e-10	0.000131523	-1.7321	-1.88684e-10
99151192	rs80128349	4.85441e-08	-0.484079	-1.88684e-10	0.000470703	-0.360789	-1.88684e-10	0.000532769	-0.333194	-1.88684e-10
99151215	rs78407436	1.3812e-08	-1.74101	-1.88684e-10	0.000118707	-1.73836	-1.88684e-10	0.000130638	-1.73885	-1.88684e-10
99151332	rs7954349	1.88553e-08	-1.42976	-1.88684e-10	0.000166055	-1.4027	-1.88684e-10	0.00018202	-1.40716	-1.88684e-10
99151389	rs61933563	5.75982e-08	-0.313059	-1.88684e-10	0.000448848	-0.408332	-1.88684e-10	0.000496868	-0.402957	-1.88684e-10
99151576	rs61933564	6.0339e-08	-0.266573	-1.88684e-10	0.000536834	-0.229328	-1.88684e-10	0.000592833	-0.22637	-1.88684e-10
99151826	rs34105601	1.41972e-08	-1.71351	-1.88684e-10	0.00014777	-1.51936	-1.88684e-10	0.000163879	-1.51216	-1.88684e-10
99152413	rs116710109	6.72456e-09	-1.65672	-0.804064	6.45461e-05	-1.58486	-0.762776	7.06899e-05	-1.58352	-0.769457
99152886	rs17815396	1.16529e-08	-0.874418	-1.03658	9.81358e-05	-0.937336	-0.991328	0.000111902	-0.914107	-0.979547
99153032	rs74844730	6.88841e-09	-1.67823	-0.758476	6.81452e-05	-1.58758	-0.705797	7.39347e-05	-1.58595	-0.722149
99153582	rs76916173	1.05254e-08	-0.890803	-1.12195	8.77391e-05	-0.953113	-1.08754	9.97811e-05	-0.930111	-1.07819
99153736	rs7313251	2.4876e-08	-1.15265	-1.88684e-10	0.000256592	-0.967528	-1.88684e-10	0.000282141	-0.968874	-1.88684e-10
99153873	rs77732302	1.298e-08	-0.723518	-1.07962	0.000106097	-0.809977	-1.04069	0.000121363	-0.782908	-1.02959
99153902	rs7300416	8.64219e-09	-1.16076	-1.04914	6.93893e-05	-1.26688	-1.0084	7.87942e-05	-1.24953	-0.994908
99154010	rs17028668	1.32751e-08	-0.69703	-1.08363	0.000109496	-0.773876	-1.04525	0.000125251	-0.746663	-1.0343
99155147	rs10860364	5.74907e-09	-1.51736	-1.10016	4.25892e-05	-1.67891	-1.0845	4.72577e-05	-1.67677	-1.0789
99156303	rs4762509	1.55829e-07	-0.495098	1.1773	0.00372515	-0.029984	1.73783	0.00467133	0.012361	1.82556
99156590	rs4762510	2.58967e-08	-1.23375e-10	-1.11243	0.000228636	-1.23375e-10	-1.08289	0.000251518	-1.23375e-10	-1.08377
99157444	rs11109592	1.4498e-08	-1.69254	-1.88684e-10	0.0001621	-1.4268	-1.88684e-10	0.000179971	-1.41849	-1.88684e-10
99157523	rs1862022	1.72918e-07	-0.408739	1.195	0.00396394	0.00796781	1.76201	0.00494402	0.0502418	1.84441
99157805	rs34860642	1.45096e-08	-1.69174	-1.88684e-10	0.000153857	-1.47899	-1.88684e-10	0.000170754	-1.47106	-1.88684e-10
99157916	rs4331156	1.6768e-07	-0.460585	1.21609	0.00395114	-0.0186977	1.78544	0.00492987	0.0236206	1.86817
99157917	rs4636718	2.52855e-08	-1.33875	0.202431	0.000566046	-0.711659	0.535318	0.000657902	-0.688946	0.56672
99158289	rs142364225	8.68523e-07	2.40024	-1.88684e-10	0.00248589	1.30337	-1.88684e-10	0.00272369	1.29846	-1.88684e-10
99158371	rs11109593	1.45858e-08	-1.6865	-1.88684e-10	0.000155693	-1.46713	-1.88684e-10	0.000172822	-1.45902	-1.88684e-10
99158432	rs77167866	1.40028e-08	-0.651687	-1.0756	0.000118144	-0.703763	-1.03935	0.000135233	-0.675921	-1.02836
99158501	rs11611528	2.94054e-08	-1.32174	0.336372	0.000636641	-0.751145	0.692335	0.000741368	-0.730473	0.727688
99158587	rs11109594	1.4549e-08	-1.68903	-1.88684e-10	0.000154811	-1.47281	-1.88684e-10	0.000171828	-1.46479	-1.88684e-10
99158757	rs10777944	2.91955e-08	-1.30943	0.316896	0.000659415	-0.674672	0.651009	0.000770293	-0.651157	0.686647
99158886	rs61933567	4.41545e-08	-0.578855	-1.88684e-10	0.000391214	-0.545761	-1.88684e-10	0.000431882	-0.54313	-1.88684e-10
99159256	rs7299294	1.01129e-07	-0.471883	0.721726	0.00219847	-0.0389691	1.21947	0.00270891	0.00426411	1.28875
99159443	rs151290663	1.38109e-08	-1.74109	-1.88684e-10	0.000123044	-1.70248	-1.88684e-10	0.000135502	-1.70229	-1.88684e-10
99159607	rs6538884	1.06458e-07	-0.402154	0.703353	0.00242789	0.080897	1.19886	0.00299427	0.125317	1.26786
99159849	rs12812887	1.38552e-08	-1.73789	-1.88684e-10	0.000127444	-1.66734	-1.88684e-10	0.000140808	-1.66388	-1.88684e-10
99160014	rs61933568	5.01429e-08	-0.451675	-1.88684e-10	0.00044505	-0.41683	-1.88684e-10	0.000491381	-0.414061	-1.88684e-10
99160457	rs78531550	1.38096e-08	-1.74119	-1.88684e-10	0.000121213	-1.71747	-1.88684e-10	0.000133481	-1.71732	-1.88684e-10
99160676	rs7135140	1.56407e-07	-0.428051	1.11396	0.00579532	0.414608	1.73518	0.00736842	0.471316	1.82236
99160961	rs78070393	1.16355e-08	-0.82252	-1.08997	9.74032e-05	-0.887329	-1.04883	0.000110901	-0.863394	-1.03925
99161969	rs78893670	1.64047e-08	-0.57814	-0.990842	0.000141256	-0.620492	-0.94395	0.000162121	-0.591961	-0.930977
99162328	rs12370809	1.26609e-07	0.474552	-1.88684e-10	0.00195272	1.06196	-1.88684e-10	0.0021761	1.07401	-1.88684e-10
99162339	rs113499825	1.61006e-08	-0.448567	-1.13913	0.000371136	0.509152	-1.1076	0.000411347	0.517552	-1.1094
99162662	rs12369108	6.22365e-09	-1.43526	-1.10294	8.86868e-05	-0.987995	-1.04191	9.97489e-05	-0.972121	-1.0365
99163022	rs10492279	7.22565e-08	-0.774404	0.688075	0.000970539	-0.80076	1.16359	0.00117826	-0.773455	1.23397
99163096	rs17028671	3.89067e-08	-1.23375e-10	-0.705385	0.0003567	-1.23375e-10	-0.63812	0.000400576	-1.23375e-10	-0.618379
99163194	rs12229507	3.72393e-08	-1.30046	0.551271	0.000616697	-1.17713	1.08649	0.000745583	-1.15197	1.15486
99163271	rs11109595	7.53842e-08	-0.761176	0.717222	0.00104844	-0.754271	1.19431	0.00127304	-0.726169	1.26405
99163431	rs199785874	1.45537e-08	-1.68871	-1.88684e-10	0.000128491	-1.65916	-1.88684e-10	0.00014241	-1.65257	-1.88684e-10
99163666	rs12309594	4.531e-08	-1.09788	0.544853	0.000804213	-0.822489	0.997336	0.000973423	-0.789354	1.05889
99163991	rs10860366	2.02038e-07	-0.39132	1.33322	0.00270525	-0.468387	1.85632	0.00329684	-0.437369	1.92681
99164234	rs61933569	4.5224e-08	-0.554924	-1.88684e-10	0.000400824	-0.521493	-1.88684e-10	0.000442502	-0.518836	-1.88684e-10
99164614	rs11109596	2.12929e-08	-1.57784	0.269663	0.000281462	-1.4995	0.624484	0.000319469	-1.49032	0.645696
99165884	rs61933570	1.62611e-08	-1.57778	-1.88684e-10	0.000121422	-1.71575	-1.88684e-10	0.000133474	-1.71738	-1.88684e-10
99165990	rs918307	5.19304e-08	-0.583253	0.166607	0.00064797	-0.502553	0.461382	0.000740486	-0.489303	0.485328
99166260	rs150901978	1.34774e-08	-0.804953	-0.960587	8.043e-05	-1.21681	-0.910818	9.06449e-05	-1.20715	-0.897187
99166308	rs1874877	2.94437e-07	-0.100273	1.41879	0.00366762	-0.343921	2.0362	0.00440795	-0.323009	2.10289
99166365	rs140937164	3.15607e-08	-1.23375e-10	-0.914637	0.000262459	-1.23375e-10	-0.944922	0.000291425	-1.23375e-10	-0.936498
99166805	rs2287574	1.09918e-08	-1.24649	-0.722917	0.000159169	-0.846557	-0.59849	0.000177404	-0.83414	-0.598713
99167278	rs117864460	2.57235e-08	-1.11915	-1.88684e-10	0.000558467	-0.18982	-1.88684e-10	0.000625118	-0.173342	-1.88684e-10
99167649	rs75010674	8.8806e-08	-1.23375e-10	0.119903	0.0006465	-1.23375e-10	-0.0434425	0.000716723	-1.23375e-10	-0.0365929
99168312	rs1353771	2.44505e-08	-1.1699	-1.88684e-10	0.000262898	-0.943249	-1.88684e-10	0.000292328	-0.933405	-1.88684e-10
99168460	rs76795784	9.87943e-09	-1.42564	-0.650455	7.0481e-05	-1.68115	-0.578523	7.964e-05	-1.68363	-0.550139
99168507	rs77479014	9.9183e-09	-1.42564	-0.646529	7.07754e-05	-1.68115	-0.574354	7.99801e-05	-1.68363	-0.545878
99169076	rs75363015	2.16453e-08	-1.29176	-1.88684e-10	0.000226079	-1.09413	-1.88684e-10	0.000249353	-1.09241	-1.88684e-10
99169169	rs35018642	1.5221e-08	-1.64387	-1.88684e-10	0.000118359	-1.7413	-1.88684e-10	0.000130295	-1.74148	-1.88684e-10
99169588	rs7135051	2.11433e-08	-1.31523	-1.88684e-10	0.00023673	-1.0481	-1.88684e-10	0.000260885	-1.0472	-1.88684e-10
99169649	rs35263167	1.57276e-08	-1.61113	-1.88684e-10	0.000118837	-1.73726	-1.88684e-10	0.000130739	-1.73808	-1.88684e-10
99169676	rs12815614	1.57876e-08	-1.60733	-1.88684e-10	0.000118922	-1.73655	-1.88684e-10	0.000130824	-1.73743	-1.88684e-10
99169690	rs1541627	4.65088e-09	-1.67985	-1.14965	4.309e-05	-1.66993	-1.0818	4.7489e-05	-1.6675	-1.08329
99169815	rs1541626	4.77393e-09	-1.67942	-1.12396	4.50618e-05	-1.65777	-1.04921	4.97309e-05	-1.65501	-1.04965
99169847	rs117323522	3.18662e-08	-1.23375e-10	-0.905006	0.000276875	-1.23375e-10	-0.891451	0.000305821	-1.23375e-10	-0.888281
99169893	rs61577963	1.08852e-07	0.891708	-0.568275	0.000467921	0.124707	-0.491424	0.000528504	0.119946	-0.461177
99170194	rs76032877	1.40627e-08	-1.72303	-1.88684e-10	0.000123729	-1.69692	-1.88684e-10	0.000136229	-1.69694	-1.88684e-10
99170272	rs918306	2.58908e-08	-1.11266	-1.88684e-10	0.000246064	-1.00942	-1.88684e-10	0.000270555	-1.01081	-1.88684e-10
99170409	rs111510825	1.47618e-08	-1.67451	-1.88684e-10	0.000121531	-1.71484	-1.88684e-10	0.000133749	-1.71532	-1.88684e-10
99170506	rs35274249	1.5305e-08	-1.63837	-1.88684e-10	0.000118553	-1.73965	-1.88684e-10	0.000130466	-1.74017	-1.88684e-10
99170843	rs73149040	2.30447e-08	-1.22911	-1.88684e-10	0.000394249	-0.538035	-1.88684e-10	0.000440376	-0.523653	-1.88684e-10
99170851	rs10860367	4.93919e-09	-1.69748	-1.07187	4.79883e-05	-1.65134	-0.992716	5.2757e-05	-1.64811	-0.997476
99170935	rs116428751	1.95222e-08	-1.395	-1.88684e-10	0.000199475	-1.21933	-1.88684e-10	0.000219971	-1.21778	-1.88684e-10
99171092	rs79232389	1.51613e-08	-1.64781	-1.88684e-10	0.000118423	-1.74075	-1.88684e-10	0.000130348	-1.74108	-1.88684e-10
99171274	rs10777945	3.36828e-08	-1.70288	0.853312	0.000433519	-1.73645	1.29337	0.000496675	-1.73594	1.3326
99171305	rs10777946	6.52669e-09	-1.63293	-0.857721	7.36395e-05	-1.46208	-0.753758	8.07245e-05	-1.46136	-0.758875
99171904	rs77811596	2.18345e-08	-1.28306	-1.88684e-10	0.00022845	-1.0837	-1.88684e-10	0.000251971	-1.08197	-1.88684e-10
99172819	rs35187145	2.02918e-08	-1.35634	-1.88684e-10	0.000133206	-1.62312	-1.88684e-10	0.000145841	-1.62876	-1.88684e-10
99173415	rs17028676	2.1151e-08	-1.31487	-1.88684e-10	0.000236839	-1.04764	-1.88684e-10	0.000261005	-1.04674	-1.88684e-10
99173743	rs11109600	5.33518e-09	-1.62367	-1.06856	5.87002e-05	-1.43411	-1.00846	6.48011e-05	-1.43212	-1.00784
99174032	rs11109601	2.66428e-08	-1.08403	-1.88684e-10	0.000284689	-0.863617	-1.88684e-10	0.00031864	-0.847221	-1.88684e-10
99175192	rs141876128	3.49098e-07	-1.23375e-10	1.4888	0.00463794	-1.23375e-10	1.92701	0.00517918	-1.23375e-10	1.94112
99175649	rs11109602	3.16493e-08	-1.49799	0.586161	0.000660032	-0.986103	0.963376	0.00075663	-0.981674	0.999267
99175665	rs139669419	1.45743e-08	-1.68729	-1.88684e-10	0.00013285	-1.6258	-1.88684e-10	0.000146678	-1.62304	-1.88684e-10
99175752	rs79831132	1.4981e-08	-1.65977	-1.88684e-10	0.000132371	-1.62941	-1.88684e-10	0.000145307	-1.63243	-1.88684e-10
99175840	rs7954506	6.3635e-08	-1.37883	1.16544	0.00119474	-1.01798	1.58865	0.00139285	-1.02246	1.65029
99176161	rs117139271	1.38043e-08	-1.74157	-1.88684e-10	0.000118667	-1.73869	-1.88684e-10	0.000130596	-1.73917	-1.88684e-10
99176840	rs11109603	4.02914e-08	-1.41525	0.74484	0.000910662	-0.858143	1.1573	0.00103537	-0.853716	1.18494
99176855	rs79613664	2.20087e-08	-1.27511	-1.88684e-10	0.000249094	-0.997185	-1.88684e-10	0.00027452	-0.996259	-1.88684e-10
99177268	rs56199185	1.4421e-08	-1.69787	-1.88684e-10	0.000120276	-1.72523	-1.88684e-10	0.000132203	-1.72694	-1.88684e-10
99177369	rs11109604	6.91187e-08	-1.11559	0.984867	0.00126315	-0.761697	1.38804	0.00143628	-0.76714	1.42567
99177965	rs4762212	7.35416e-08	-1.04346	0.974762	0.00126111	-0.770681	1.39541	0.00142822	-0.775579	1.42848
99178299	rs77767712	1.639e-08	-1.56988	-1.88684e-10	0.000173124	-1.36101	-1.88684e-10	0.000189636	-1.36618	-1.88684e-10
99178340	rs6538885	4.21395e-08	-1.73793	1.11237	0.000667778	-1.57251	1.56145	0.00075978	-1.57116	1.5929
99178368	rs4762213	5.00303e-08	-1.49982	1.0459	0.00107526	-1.02351	1.4888	0.00122685	-1.01893	1.51985
99178996	rs143283619	1.64088e-08	-1.56873	-1.88684e-10	0.00017342	-1.3593	-1.88684e-10	0.000189958	-1.36448	-1.88684e-10
99179081	rs59780153	2.03586e-08	-1.00574	-0.347306	0.000124174	-1.44361	-0.249724	0.000140301	-1.4487	-0.21879
99179515	rs115864188	1.75562e-08	-1.50115	-1.88684e-10	0.000194554	-1.24431	-1.88684e-10	0.000213155	-1.24926	-1.88684e-10
99179534	rs2032766	2.15779e-08	-1.29488	-1.88684e-10	0.000230699	-1.0739	-1.88684e-10	0.000255463	-1.0682	-1.88684e-10
99180995	rs181436115	4.86103e-08	-1.23375e-10	-0.482715	0.000389919	-1.23375e-10	-0.549078	0.000431012	-1.23375e-10	-0.545145
99181357	rs76730620	4.10668e-07	1.99616	-0.344926	0.00166539	1.15371	-0.250913	0.00189024	1.15013	-0.216958
99181424	rs10860368	5.50282e-08	-1.73974	1.38104	0.000930419	-1.54072	1.86134	0.00105794	-1.53892	1.89172
99181651	rs10745837	1.88956e-08	-1.42762	-1.88684e-10	0.000195838	-1.23773	-1.88684e-10	0.000216785	-1.23237	-1.88684e-10
99182260	rs4762511	2.26757e-08	-1.24526	-1.88684e-10	0.000240235	-1.0334	-1.88684e-10	0.00026673	-1.02504	-1.88684e-10
99182821	rs75620838	1.99124e-08	-1.37521	-1.88684e-10	0.000133452	-1.62128	-1.88684e-10	0.000146118	-1.62687	-1.88684e-10
99182822	rs10860369	5.75604e-08	-1.64373	1.33001	0.00092149	-1.44989	1.76086	0.00104771	-1.4533	1.79638
99183311	rs12424425	3.9638e-07	1.98429	-0.368467	0.00160773	1.14326	-0.275704	0.00182401	1.1397	-0.242186
99184017	rs73380422	1.67606e-08	-1.54752	-1.88684e-10	0.000175554	-1.34707	-1.88684e-10	0.000192388	-1.35177	-1.88684e-10
99184174	rs7300348	2.1008e-08	-1.32165	-1.88684e-10	0.000225012	-1.09886	-1.88684e-10	0.000249719	-1.09095	-1.88684e-10
99184532	rs7300980	9.50111e-08	-1.7411	1.92855	0.00156655	-1.61573	2.45735	0.00178835	-1.61458	2.49235
99184850	rs11109607	8.53999e-08	-1.7368	1.81759	0.00135092	-1.64379	2.33731	0.00153921	-1.64258	2.37032
99184909	rs11109608	8.53162e-08	-1.73778	1.81759	0.00135734	-1.63905	2.33731	0.00154656	-1.63781	2.37032
99184987	rs146838552	1.20247e-07	-1.23375e-10	0.422998	0.000981691	-1.23375e-10	0.374261	0.00114685	-1.23375e-10	0.433493
99185190	rs12425144	6.19329e-07	2.61411	-0.552029	0.00233669	1.70042	-0.458943	0.00264103	1.69652	-0.428877
99185378	rs10860370	6.28474e-09	-1.65054	-0.877889	5.78082e-05	-1.67933	-0.778557	6.31916e-05	-1.68156	-0.783547
99185737	rs79335587	6.68694e-07	2.65279	-0.514018	0.00251857	1.73481	-0.418382	0.00284879	1.73089	-0.387526
99186278	rs77292577	6.74732e-07	2.14777	-1.88684e-10	0.00718222	2.36435	-1.88684e-10	0.00807155	2.38482	-1.88684e-10
99186428	rs74680871	6.07677e-07	2.56154	-0.518443	0.00231141	1.6537	-0.4231	0.00261435	1.64982	-0.392335
99188152	rs149528043	3.30386e-07	-1.23375e-10	1.43371	0.00446536	-1.23375e-10	1.88909	0.00498576	-1.23375e-10	1.90306
99188418	rs73149056	9.76536e-08	-1.6618	1.87667	0.001985	-1.28122	2.35958	0.00227805	-1.27715	2.39694
99188822	rs1813801	5.88627e-09	-1.71544	-0.878485	6.03242e-05	-1.63315	-0.782134	6.61079e-05	-1.63322	-0.786772
99189195	rs7315399	8.8955e-08	-1.65659	1.77817	0.00186677	-1.23665	2.2536	0.00214185	-1.23226	2.2904
99189292	rs11612058	1.46436e-08	-1.68255	-1.88684e-10	0.000125232	-1.68485	-1.88684e-10	0.000137845	-1.68515	-1.88684e-10
99189415	rs112804197	4.5985e-08	-0.538235	-1.88684e-10	0.00020451	-1.1944	-1.88684e-10	0.00022296	-1.20429	-1.88684e-10
99189714	rs4762512	7.88834e-08	-1.62254	1.62396	0.00160817	-1.21977	2.0876	0.00184568	-1.21555	2.12487
99189795	rs117222479	4.2304e-08	-1.23375e-10	-0.621669	0.000363493	-1.23375e-10	-0.619256	0.00040157	-1.23375e-10	-0.615899
99189877	rs76731799	4.61798e-08	-0.200456	-0.333553	0.00023509	-0.825741	-0.229305	0.000265522	-0.83372	-0.195863
99190372	rs2036225	5.54685e-09	-1.73998	-0.913344	5.23222e-05	-1.73578	-0.821819	5.73604e-05	-1.73569	-0.826238
99190491	rs149839069	1.49443e-08	-1.66222	-1.88684e-10	0.000121506	-1.71506	-1.88684e-10	0.00013379	-1.71501	-1.88684e-10
99190716	rs12426338	5.38542e-08	0.0646693	-0.444939	0.000250787	-0.645571	-0.344839	0.000286003	-0.642678	-0.312601
99192396	rs2372446	1.98264e-08	-1.37954	-1.88684e-10	0.000210301	-1.16648	-1.88684e-10	0.000232813	-1.16104	-1.88684e-10
99193496	rs35070158	1.93196e-08	-1.40543	-1.88684e-10	0.000131197	-1.63832	-1.88684e-10	0.000143709	-1.64349	-1.88684e-10
99193569	rs57913971	3.23545e-08	-0.546916	-0.342882	0.00017106	-1.13152	-0.241483	0.000193561	-1.13881	-0.206878
99193704	rs11614382	1.01288e-07	-1.64698	1.8984	0.00208119	-1.26851	2.39419	0.00238684	-1.26572	2.43217
99194314	rs721799	2.35439e-08	-1.20768	-1.88684e-10	0.000249354	-0.996144	-1.88684e-10	0.000277051	-0.98708	-1.88684e-10
99194403	rs721798	1.45154e-08	-1.49963	-0.191709	0.000190306	-1.10575	-0.160629	0.00021746	-1.09862	-0.13065
99194468	rs2302893	3.75903e-08	-0.376202	-0.363603	0.000176845	-1.08569	-0.25405	0.000198863	-1.09807	-0.220595
99195516	rs144390312	4.01205e-08	-0.674664	-1.88684e-10	0.000201719	-1.20814	-1.88684e-10	0.000220965	-1.21328	-1.88684e-10
99195789	rs77645874	7.22178e-07	2.63997	-0.424247	0.00272671	1.7234	-0.327569	0.00309102	1.71949	-0.294518
99195798	rs1477237	2.7474e-08	-1.05331	-1.88684e-10	0.000292129	-0.837822	-1.88684e-10	0.000325167	-0.826944	-1.88684e-10
99196601	rs10492278	1.40426e-08	-1.72446	-1.88684e-10	0.000120645	-1.72216	-1.88684e-10	0.000133025	-1.72075	-1.88684e-10
99197003	rs10492277	6.68009e-08	-1.72972	1.56488	0.000979038	-1.67185	2.04341	0.00112312	-1.67102	2.0836
99197032	rs10492276	7.62882e-08	-1.73327	1.70124	0.00111253	-1.671	2.17037	0.0012796	-1.67025	2.21328
99198074	rs10492275	6.60641e-07	2.56061	-0.433947	0.00250305	1.65287	-0.342622	0.00283818	1.649	-0.309363
99198328	rs17227683	2.38915e-08	-1.19303	-1.88684e-10	0.00025101	-0.989525	-1.88684e-10	0.000280659	-0.97414	-1.88684e-10
99198692	rs115000256	1.60227e-08	-1.59255	-1.88684e-10	0.00016279	-1.42256	-1.88684e-10	0.000178532	-1.42652	-1.88684e-10
99198753	rs169306	5.36965e-09	-1.71715	-0.968639	5.52037e-05	-1.63202	-0.871968	6.02771e-05	-1.63281	-0.879524
99199198	rs201430	5.04048e-09	-1.71408	-1.03497	5.20785e-05	-1.61281	-0.949452	5.68263e-05	-1.61468	-0.956602
99199467	rs1035324	3.20763e-08	-1.23375e-10	-0.898433	0.000298303	-1.23375e-10	-0.816906	0.000324661	-1.23375e-10	-0.828501
99199896	rs139102842	1.65422e-08	-1.56064	-1.88684e-10	0.000135765	-1.60409	-1.88684e-10	0.000150007	-1.6006	-1.88684e-10
99200282	rs17028701	6.70497e-07	2.57331	-0.431841	0.00256126	1.66415	-0.330917	0.00290194	1.66028	-0.298424
99201225	rs11109613	5.01673e-08	-1.74159	1.2904	0.000791459	-1.6075	1.76636	0.000899834	-1.60658	1.79751
99202494	rs200785	2.56095e-08	-1.12359	-1.88684e-10	0.000222951	-1.10806	-1.88684e-10	0.000245251	-1.109	-1.88684e-10
99203104	rs17028703	2.58023e-08	-0.825035	-0.291054	0.000150682	-1.31847	-0.181376	0.000170722	-1.32302	-0.148223
99204587	rs117626104	1.63458e-08	-1.57258	-1.88684e-10	0.000134173	-1.61588	-1.88684e-10	0.000148227	-1.61253	-1.88684e-10
99204594	rs7311005	1.80006e-08	-1.65592	0.179774	0.000239562	-1.28564	0.249431	0.00027614	-1.28339	0.293019
99205448	rs80135418	3.74501e-08	-1.00287	0.259327	0.000261306	-1.35035	0.401023	0.000296584	-1.35455	0.4356
99205569	rs4762513	2.57854e-08	-1.23375e-10	-1.11674	0.000218297	-1.23375e-10	-1.12916	0.000240337	-1.23375e-10	-1.12924
99205713	rs936208	1.7406e-08	-1.55144	0.0417013	0.000230738	-1.20095	0.127213	0.000265978	-1.19913	0.171261
99205826	rs17227697	1.63911e-08	-1.56981	-1.88684e-10	0.000127993	-1.66304	-1.88684e-10	0.000140379	-1.66694	-1.88684e-10
99206110	rs34325415	1.41873e-08	-1.7142	-1.88684e-10	0.000118429	-1.7407	-1.88684e-10	0.000130427	-1.74047	-1.88684e-10
99206497	rs140351612	4.13436e-08	-0.987533	0.3429	0.000288392	-1.33917	0.48847	0.000327608	-1.34343	0.523965
99206540	rs145309867	4.0652e-08	-0.96676	0.305257	0.000283521	-1.32395	0.456223	0.00032169	-1.3283	0.490604
99206718	rs61933595	1.68386e-08	-1.54288	-1.88684e-10	0.000133924	-1.61774	-1.88684e-10	0.000146856	-1.62183	-1.88684e-10
99206744	rs115576323	1.61943e-08	-1.58189	-1.88684e-10	0.000171837	-1.36847	-1.88684e-10	0.000188232	-1.37361	-1.88684e-10
99207698	rs113090685	4.87517e-08	-1.05449	0.574678	0.000349658	-1.38766	0.7296	0.000399291	-1.39166	0.770069
99207787	rs144029263	1.54103e-08	-1.63151	-1.88684e-10	0.000158898	-1.44675	-1.88684e-10	0.000174158	-1.45132	-1.88684e-10
99207888	rs10860371	1.40897e-08	-1.56638	-0.154732	0.000193289	-1.22255	-0.0282831	0.000223171	-1.21979	0.0164407
99208000	rs12422546	4.8765e-08	-0.96676	0.487223	0.000337513	-1.32395	0.63054	0.000385177	-1.3283	0.670718
99208993	rs169305	4.26158e-09	-1.70476	-1.21215	3.64498e-05	-1.70582	-1.21326	4.00476e-05	-1.70779	-1.21342
99209122	rs79717443	4.7752e-08	-0.915349	0.414818	0.00032412	-1.28599	0.552087	0.000370365	-1.29053	0.593734
99209152	rs75432971	1.58554e-08	-1.60304	-1.88684e-10	0.000126181	-1.6773	-1.88684e-10	0.000139428	-1.67373	-1.88684e-10
99209435	rs201428	7.09209e-09	-1.73577	-0.671799	6.85347e-05	-1.72586	-0.561812	7.77277e-05	-1.72627	-0.531801
99209604	rs77755520	4.80539e-08	-0.941269	0.447041	0.000330053	-1.30518	0.589419	0.000376521	-1.30962	0.629315
99209623	rs201427	1.38069e-08	-1.74139	-1.88684e-10	0.000119027	-1.73567	-1.88684e-10	0.000131102	-1.73531	-1.88684e-10
99209673	rs201426	1.38364e-08	-1.73925	-1.88684e-10	0.000120253	-1.72542	-1.88684e-10	0.000132486	-1.7248	-1.88684e-10
99209747	rs56364350	2.06779e-08	-1.33749	-1.88684e-10	0.000208623	-1.17449	-1.88684e-10	0.000231548	-1.16649	-1.88684e-10
99210546	rs201425	1.38047e-08	-1.74154	-1.88684e-10	0.000118542	-1.73975	-1.88684e-10	0.000130546	-1.73955	-1.88684e-10
99210851	rs11109615	1.30794e-08	-1.71562	-0.0798954	0.000124636	-1.72014	0.0305275	0.000144372	-1.72029	0.0813993
99211796	rs115281113	1.54351e-08	-1.62991	-1.88684e-10	0.000159317	-1.44412	-1.88684e-10	0.000174613	-1.44871	-1.88684e-10
99212934	rs36121812	1.95757e-08	-1.39226	-1.88684e-10	0.000149278	-1.5092	-1.88684e-10	0.000163436	-1.51486	-1.88684e-10
99213128	rs76370583	5.23899e-08	-0.925548	0.51771	0.000359419	-1.29355	0.663025	0.000410325	-1.29805	0.703722
99213679	rs59788357	1.64905e-08	-1.56377	-1.88684e-10	0.000149524	-1.50756	-1.88684e-10	0.000164504	-1.50835	-1.88684e-10
99213934	rs114771	1.38999e-08	-1.73467	-1.88684e-10	0.000120881	-1.72021	-1.88684e-10	0.000133196	-1.71946	-1.88684e-10
99213990	rs114772	1.38128e-08	-1.74095	-1.88684e-10	0.000119744	-1.72966	-1.88684e-10	0.00013191	-1.72916	-1.88684e-10
99214035	rs150856750	3.79649e-08	-1.23375e-10	-0.729889	0.000322222	-1.23375e-10	-0.739775	0.000349647	-1.23375e-10	-0.754356
99215165	rs149570977	3.28112e-08	-0.875783	-1.88684e-10	0.000195924	-1.23729	-1.88684e-10	0.000214597	-1.24252	-1.88684e-10
99215205	rs4762514	2.09576e-08	-1.66798	0.343928	0.000254236	-1.4032	0.426443	0.000292861	-1.40341	0.471829
99215379	rs116106048	1.5497e-08	-1.62591	-1.88684e-10	0.000160356	-1.43762	-1.88684e-10	0.000175744	-1.44226	-1.88684e-10
99215488	rs201424	2.03315e-08	-1.35438	-1.88684e-10	0.000199419	-1.21961	-1.88684e-10	0.000221335	-1.2116	-1.88684e-10
99215631	rs35538594	1.98667e-08	-1.3775	-1.88684e-10	0.000144716	-1.54024	-1.88684e-10	0.000158405	-1.54612	-1.88684e-10
99215671	rs12368274	1.73819e-08	-1.72722	0.216103	0.00017269	-1.71781	0.354289	0.000201298	-1.71777	0.411276
99215948	rs79986220	1.52501e-08	-1.64197	-1.88684e-10	0.000148158	-1.51674	-1.88684e-10	0.000162606	-1.51995	-1.88684e-10
99216036	rs73149060	1.11092e-08	-1.05196	-0.906817	0.000183522	-0.383114	-0.91957	0.000206696	-0.366141	-0.91389
99216100	rs11837133	1.51599e-08	-1.6479	-1.88684e-10	0.000146837	-1.5257	-1.88684e-10	0.000161166	-1.52885	-1.88684e-10
99216483	rs151178654	1.65795e-08	-1.55838	-1.88684e-10	0.000173314	-1.35991	-1.88684e-10	0.000190159	-1.36342	-1.88684e-10
99217451	rs201423	4.13982e-09	-1.73242	-1.21348	3.56395e-05	-1.72855	-1.21301	3.92168e-05	-1.72964	-1.21254
99218072	rs79546802	7.02823e-08	-0.114031	-1.88684e-10	0.000387076	-0.556394	-1.88684e-10	0.000422729	-0.56455	-1.88684e-10
99218204	rs201422	4.32926e-09	-1.70985	-1.19131	3.73627e-05	-1.71042	-1.18393	4.1214e-05	-1.7127	-1.1798
99218243	rs201421	2.39938e-08	-1.18876	-1.88684e-10	0.000160636	-1.43587	-1.88684e-10	0.000175983	-1.44089	-1.88684e-10
99219010	rs715324	1.89195e-08	-1.43624	0.00987959	0.00014141	-1.69892	0.135567	0.000164543	-1.69844	0.190332
99219213	rs79548886	3.48482e-08	-0.795391	-0.0201591	0.000214519	-1.24755	0.100938	0.000239991	-1.25268	0.121999
99219736	rs7960581	6.05283e-08	-0.263441	-1.88684e-10	0.000318495	-0.751409	-1.88684e-10	0.000348276	-0.758286	-1.88684e-10
99220195	rs17815467	2.1344e-08	-1.30578	-1.88684e-10	0.000211381	-1.16135	-1.88684e-10	0.000235848	-1.1481	-1.88684e-10
99220284	rs201419	4.53296e-09	-1.69915	-1.15603	3.90515e-05	-1.69712	-1.15301	4.30296e-05	-1.69928	-1.15011
99221908	rs79494756	3.63067e-08	-0.706068	-0.06848	0.000219346	-1.16145	0.0370854	0.000245874	-1.16794	0.0614806
99223905	rs75025886	1.4651e-08	-1.68204	-1.88684e-10	0.000143719	-1.54715	-1.88684e-10	0.000157806	-1.54991	-1.88684e-10
99223926	rs74967466	1.38523e-08	-1.7381	-1.88684e-10	0.000120154	-1.72624	-1.88684e-10	0.000132145	-1.72738	-1.88684e-10
99224060	rs7299162	1.38954e-08	-1.74072	0.00572671	0.000149429	-1.62911	0.120913	0.00017298	-1.62961	0.171501
99224701	rs1961674	1.72145e-08	-1.5208	-1.88684e-10	0.000167796	-1.39227	-1.88684e-10	0.000185603	-1.38767	-1.88684e-10
99224806	rs1961675	2.45845e-08	-1.16444	-1.88684e-10	0.000290412	-0.843714	-1.88684e-10	0.00032076	-0.840589	-1.88684e-10
99224819	rs1961676	1.9168e-08	-1.41331	-1.88684e-10	0.000193808	-1.24815	-1.88684e-10	0.000215536	-1.23815	-1.88684e-10
99225447	rs149016910	1.60989e-08	-1.5878	-1.88684e-10	0.000131131	-1.63882	-1.88684e-10	0.000144443	-1.6384	-1.88684e-10
99225623	rs11109618	1.8132e-08	-1.46887	-1.88684e-10	0.000173856	-1.35679	-1.88684e-10	0.000193224	-1.34743	-1.88684e-10
99226577	rs116427218	1.95677e-08	-1.39267	-1.88684e-10	0.000225086	-1.09853	-1.88684e-10	0.000246164	-1.10528	-1.88684e-10
99226661	rs74487656	1.58734e-08	-0.977565	-0.624338	9.71788e-05	-1.37649	-0.561972	0.000106915	-1.38089	-0.558356
99227154	rs10860373	6.96332e-09	-1.5682	-0.857695	7.90933e-05	-1.30342	-0.840963	8.75337e-05	-1.30974	-0.82952
99227164	rs79091816	1.40078e-08	-1.72694	-1.88684e-10	0.000123775	-1.69655	-1.88684e-10	0.000136132	-1.69766	-1.88684e-10
99227248	rs61933597	1.47699e-08	-1.67396	-1.88684e-10	0.000118328	-1.74156	-1.88684e-10	0.000130282	-1.74158	-1.88684e-10
99227378	rs117393172	8.93269e-09	-1.11777	-1.05906	5.29163e-05	-1.50799	-1.03831	5.82321e-05	-1.51126	-1.03559
99227647	rs60325560	1.64708e-08	-1.56496	-1.88684e-10	0.000149271	-1.50926	-1.88684e-10	0.000163916	-1.51193	-1.88684e-10
99227777	rs138153943	2.12049e-07	0.990267	-1.88684e-10	0.00172075	0.935498	-1.88684e-10	0.00190628	0.941626	-1.88684e-10
99227784	rs77495967	1.85777e-08	-1.35461	-0.0899728	0.000115659	-1.71645	-0.0479252	0.000129164	-1.7172	-0.0329993
99228096	rs75317708	1.41619e-08	-1.57703	-0.138964	0.000106254	-1.73825	-0.110938	0.000119325	-1.73796	-0.0914642
99228116	rs117547797	6.85636e-08	-1.23375e-10	-0.138789	0.000650212	-1.23375e-10	-0.0377171	0.000699389	-1.23375e-10	-0.0610747
99228325	rs201404	9.67043e-09	-1.73932	-0.35816	9.3472e-05	-1.65023	-0.327121	0.000101745	-1.64644	-0.342373
99228697	rs7310604	1.07378e-08	-0.795244	-1.19754	6.56703e-05	-1.13836	-1.19201	7.26803e-05	-1.13338	-1.19183
99228968	rs140447582	2.34683e-08	-1.23375e-10	-1.2109	0.000202459	-1.23375e-10	-1.20448	0.000222542	-1.23375e-10	-1.20616
99229140	rs7298247	8.28671e-09	-1.03928	-1.21262	6.80441e-05	-1.08138	-1.21348	7.55117e-05	-1.07352	-1.21348
99229202	rs11109619	4.57621e-09	-1.64999	-1.19569	3.56441e-05	-1.73991	-1.20153	3.92631e-05	-1.73953	-1.20146
99229220	rs7314395	1.06588e-08	-0.787731	-1.21243	6.88102e-05	-1.07258	-1.21108	7.61798e-05	-1.06721	-1.21098
99229224	rs77038878	8.39755e-09	-1.65493	-0.583685	7.0099e-05	-1.71745	-0.547656	7.78004e-05	-1.71658	-0.540553
99229552	rs11109620	4.56662e-09	-1.6343	-1.21348	3.51872e-05	-1.74133	-1.213	3.87485e-05	-1.74117	-1.21302
99229979	rs17028726	1.47694e-08	-1.67399	-1.88684e-10	0.00012702	-1.67067	-1.88684e-10	0.000139675	-1.67196	-1.88684e-10
99230509	rs201403	4.55001e-09	-1.6429	-1.20852	3.5254e-05	-1.74146	-1.21098	3.881e-05	-1.74151	-1.2111
99230554	rs7303198	1.01091e-08	-0.862063	-1.19105	4.39439e-05	-1.55014	-1.18196	4.84464e-05	-1.54922	-1.18161
99230594	rs7303217	1.006e-08	-0.862508	-1.19548	4.41138e-05	-1.54099	-1.18725	4.86367e-05	-1.53997	-1.18693
99230685	rs2198796	1.57259e-08	-1.61124	-1.88684e-10	0.000121402	-1.71591	-1.88684e-10	0.000133774	-1.71513	-1.88684e-10
99230871	rs59950449	1.56096e-08	-1.61866	-1.88684e-10	0.000133799	-1.61867	-1.88684e-10	0.000147066	-1.6204	-1.88684e-10
99231494	rs12423961	2.48401e-08	-1.23375e-10	-1.15409	0.000215497	-1.23375e-10	-1.14207	0.000238795	-1.23375e-10	-1.13567
99231772	rs61933598	8.74393e-09	-1.00654	-1.19165	4.11201e-05	-1.61681	-1.18171	4.52929e-05	-1.61622	-1.18191
99232020	rs143712090	3.5434e-08	-1.23375e-10	-0.798879	0.000310335	-1.23375e-10	-0.777365	0.000348944	-1.23375e-10	-0.75637
99232141	rs7975495	7.24157e-09	-1.19203	-1.19469	3.84756e-05	-1.67583	-1.18917	4.23877e-05	-1.67487	-1.18955
99232191	rs201402	5.83756e-09	-1.39221	-1.21002	4.43594e-05	-1.51298	-1.20971	4.8974e-05	-1.50959	-1.2104
99232325	rs11109621	1.51859e-08	-1.64618	-1.88684e-10	0.000190339	-1.26621	-1.88684e-10	0.000210483	-1.26187	-1.88684e-10
99232420	rs7962634	8.92233e-09	-1.03267	-1.14532	4.25241e-05	-1.62744	-1.13751	4.68467e-05	-1.62687	-1.13753
99233202	rs10860374	1.6228e-08	-1.57981	-1.88684e-10	0.000209689	-1.16939	-1.88684e-10	0.000231949	-1.16476	-1.88684e-10
99233282	rs201401	5.09642e-09	-1.52902	-1.20899	4.06604e-05	-1.60163	-1.20814	4.48235e-05	-1.59954	-1.20901
99233430	rs117095544	1.60757e-08	-1.58925	-1.88684e-10	0.000169972	-1.37938	-1.88684e-10	0.000186185	-1.38454	-1.88684e-10
99233753	rs10492273	5.39801e-09	-1.55252	-1.128	7.66287e-05	-1.07639	-1.09965	8.41196e-05	-1.07201	-1.10703
99234273	rs11109622	8.27212e-09	-1.06651	-1.18715	3.97396e-05	-1.6512	-1.18147	4.37647e-05	-1.65091	-1.18154
99234300	rs201400	4.93807e-09	-1.55654	-1.21304	3.51698e-05	-1.74139	-1.21344	3.87229e-05	-1.7414	-1.21345
99234876	rs7973932	2.38539e-08	-1.23375e-10	-1.1946	0.000207625	-1.23375e-10	-1.17928	0.00022767	-1.23375e-10	-1.18339
99234889	rs201399	2.61784e-08	-0.806016	-0.2956	0.000159463	-1.17975	-0.263456	0.00017302	-1.17862	-0.279248
99234909	rs201398	5.44996e-09	-1.45866	-1.21228	4.21914e-05	-1.56096	-1.21184	4.65545e-05	-1.55834	-1.21232
99235354	rs201397	4.73036e-09	-1.60795	-1.2046	3.5772e-05	-1.73308	-1.20477	3.93791e-05	-1.73274	-1.20531
99235494	rs201396	5.2716e-09	-1.54272	-1.1615	4.22236e-05	-1.63793	-1.13411	4.62392e-05	-1.63586	-1.14159
99235639	rs201395	4.49433e-09	-1.68546	-1.17828	3.62803e-05	-1.74093	-1.18281	4.00274e-05	-1.74094	-1.18078
99235957	rs201394	5.44962e-09	-1.46921	-1.20179	4.16117e-05	-1.58448	-1.20216	4.60074e-05	-1.58178	-1.2007
99236497	rs118067258	2.88682e-08	-1.23375e-10	-1.00381	0.000241261	-1.23375e-10	-1.02914	0.00026534	-1.23375e-10	-1.03027
99236499	rs116932576	2.36639e-08	-1.23375e-10	-1.2026	0.000202238	-1.23375e-10	-1.20557	0.000222295	-1.23375e-10	-1.20728
99236650	rs7314622	1.0069e-08	-0.949206	-1.10789	4.55596e-05	-1.6099	-1.0861	5.0261e-05	-1.60867	-1.08539
99236749	rs17028738	2.81608e-08	-1.23375e-10	-1.02862	0.000269989	-1.23375e-10	-0.916634	0.0002915	-1.23375e-10	-0.936241
99236779	rs17028742	2.42037e-08	-1.23375e-10	-1.18004	0.00021091	-1.23375e-10	-1.16358	0.000233928	-1.23375e-10	-1.15627
99237557	rs75578798	2.34094e-08	-1.23375e-10	-1.21341	0.000201474	-1.23375e-10	-1.20936	0.000221602	-1.23375e-10	-1.2104
99238302	rs201393	8.22405e-09	-1.29332	-0.966165	5.0539e-05	-1.62544	-0.966835	5.56044e-05	-1.62641	-0.966614
99238481	rs11109623	1.38556e-08	-1.73786	-1.88684e-10	0.000133328	-1.6222	-1.88684e-10	0.000146813	-1.62212	-1.88684e-10
99238561	rs77996039	6.2511e-08	-0.231209	-1.88684e-10	0.00121951	0.591186	-1.88684e-10	0.00136363	0.606623	-1.88684e-10
99239131	rs201392	1.57725e-08	-0.516849	-1.09143	9.55938e-05	-0.887311	-1.0676	0.000106452	-0.88753	-1.05606
99239167	rs73380458	5.46978e-09	-1.45406	-1.21326	4.16353e-05	-1.57316	-1.21291	4.60517e-05	-1.56949	-1.21203
99239226	rs7954230	2.34079e-08	-1.23375e-10	-1.21348	0.000201474	-1.23375e-10	-1.20936	0.000221545	-1.23375e-10	-1.21066
99239255	rs3847881	1.05733e-08	-0.841425	-1.1668	5.22648e-05	-1.40956	-1.14914	5.74556e-05	-1.41019	-1.15008
99240092	rs12312048	2.52811e-08	-1.23375e-10	-1.1365	0.000221197	-1.23375e-10	-1.11596	0.000246068	-1.23375e-10	-1.10568
99240131	rs150639562	2.66811e-08	-1.08259	-1.88684e-10	0.000147604	-1.52049	-1.88684e-10	0.000161688	-1.52561	-1.88684e-10
99240349	rs117415620	2.40053e-08	-1.23375e-10	-1.18828	0.000206428	-1.23375e-10	-1.18506	0.000228324	-1.23375e-10	-1.18051
99240405	rs78797215	5.39784e-09	-1.46943	-1.21112	4.12747e-05	-1.58487	-1.20989	4.56797e-05	-1.58133	-1.20829
99240473	rs201390	5.69332e-09	-1.41427	-1.21299	3.83575e-05	-1.65822	-1.20984	4.21793e-05	-1.65889	-1.21047
99240542	rs77827444	2.63409e-08	-1.23375e-10	-1.09543	0.000246432	-1.23375e-10	-1.00793	0.000267669	-1.23375e-10	-1.02153
99240559	rs55711541	6.9634e-09	-1.70232	-0.723563	6.85893e-05	-1.73951	-0.547372	7.33664e-05	-1.73937	-0.576445
99240577	rs79962497	2.80095e-08	-1.23375e-10	-1.03401	0.000247333	-1.23375e-10	-1.00428	0.000269821	-1.23375e-10	-1.01352
99240735	rs147858519	3.10268e-08	-1.23375e-10	-0.9317	0.000266228	-1.23375e-10	-0.930662	0.000291379	-1.23375e-10	-0.936657
99240835	rs169302	6.68024e-09	-1.38214	-1.08526	5.05422e-05	-1.51632	-1.07589	5.56291e-05	-1.51633	-1.07624
99241051	rs12824689	1.02283e-08	-1.00486	-1.03654	5.68232e-05	-1.47081	-1.00426	6.23923e-05	-1.47177	-1.00607
99241093	rs76014361	9.84032e-09	-1.49451	-0.585554	8.5924e-05	-1.49535	-0.566206	9.6529e-05	-1.49126	-0.550181
99241120	rs7312653	2.653e-08	-1.23375e-10	-1.08827	0.000232375	-1.23375e-10	-1.06666	0.000259141	-1.23375e-10	-1.05391
99241196	rs7312679	2.9714e-08	-1.23375e-10	-0.974934	0.000262325	-1.23375e-10	-0.945433	0.000293827	-1.23375e-10	-0.928292
99241282	rs7312816	3.12489e-08	-1.23375e-10	-0.924569	0.000276671	-1.23375e-10	-0.892188	0.000310392	-1.23375e-10	-0.873447
99241320	rs201369	1.10542e-08	-1.25239	-0.71135	7.26134e-05	-1.55897	-0.670895	8.18563e-05	-1.55791	-0.648406
99241581	rs175637	3.34924e-08	-0.855233	-1.88684e-10	0.000187883	-1.2792	-1.88684e-10	0.000207211	-1.27754	-1.88684e-10
99241597	rs169297	6.28702e-09	-1.37368	-1.15439	4.20377e-05	-1.6575	-1.11895	4.61242e-05	-1.65889	-1.12106
99241693	rs201368	3.16587e-08	-0.911539	-1.88684e-10	0.000190722	-1.2642	-1.88684e-10	0.000210536	-1.26162	-1.88684e-10
99241856	rs201367	3.52937e-08	-0.665993	-0.136853	0.000190621	-1.12648	-0.138252	0.000209976	-1.1265	-0.13779
99242376	rs12230719	5.5882e-09	-1.5525	-1.09339	4.73616e-05	-1.57706	-1.08014	5.26422e-05	-1.57353	-1.07423
99242482	rs201366	3.38564e-08	-0.844424	-1.88684e-10	0.000197494	-1.22931	-1.88684e-10	0.000217782	-1.22779	-1.88684e-10
99242619	rs3741812	1.62254e-08	-0.920635	-0.65934	9.0759e-05	-1.41515	-0.59166	0.000100183	-1.41758	-0.586699
99243042	rs11109627	1.21727e-08	-0.995024	-0.872333	6.8344e-05	-1.45909	-0.831372	7.48265e-05	-1.46125	-0.834856
99243181	rs201365	3.42821e-08	-0.831927	-1.88684e-10	0.000203235	-1.20066	-1.88684e-10	0.000224262	-1.19847	-1.88684e-10
99243892	rs10777948	1.75303e-08	-0.806239	-0.696382	9.25155e-05	-1.35784	-0.629798	0.000102216	-1.35949	-0.624703
99244049	rs169296	5.12822e-09	-1.68074	-1.05105	4.19298e-05	-1.68439	-1.09463	4.66229e-05	-1.68404	-1.08515
99244159	rs58046025	6.4142e-09	-1.31572	-1.19231	5.44343e-05	-1.36251	-1.15551	5.92608e-05	-1.3684	-1.16093
99244328	rs169295	2.81485e-08	-1.02906	-1.88684e-10	0.000175976	-1.34467	-1.88684e-10	0.000194155	-1.34262	-1.88684e-10
99244348	rs61933618	1.2922e-08	-0.950729	-0.856887	7.14769e-05	-1.4316	-0.814044	7.82629e-05	-1.43386	-0.817344
99244466	rs61933619	3.61783e-08	-0.164965	-0.613126	0.000163655	-0.893376	-0.52388	0.000184169	-0.887488	-0.507938
99244826	rs201363	3.18236e-08	-0.906344	-1.88684e-10	0.000184674	-1.29642	-1.88684e-10	0.000203791	-1.29419	-1.88684e-10
99245051	rs12828909	8.87974e-09	-1.32288	-0.859901	5.88644e-05	-1.63025	-0.809532	6.43089e-05	-1.63142	-0.81616
99245131	rs79978254	1.51105e-08	-0.526381	-1.12478	7.89179e-05	-1.00992	-1.13668	8.72179e-05	-1.00368	-1.1392
99246546	rs201362	4.10915e-09	-1.74159	-1.21175	4.08168e-05	-1.59294	-1.21298	4.50053e-05	-1.59165	-1.21285
99246683	rs61933620	1.4851e-08	-0.681732	-0.986752	0.000108932	-0.86119	-0.963106	0.000119663	-0.861653	-0.964948
99246949	rs77811957	3.1732e-08	-1.23375e-10	-0.909225	0.000288246	-1.23375e-10	-0.851201	0.000316432	-1.23375e-10	-0.854174
99247384	rs74664522	5.63019e-09	-1.46561	-1.1728	4.55637e-05	-1.5294	-1.16651	5.03601e-05	-1.52242	-1.16966
99248125	rs200784	4.91547e-08	0.417393	-0.888972	0.000113013	-0.895171	-0.892347	0.000122794	-0.902843	-0.89793
99249311	rs7973370	4.34705e-08	0.27084	-0.86531	0.00019931	-0.339187	-0.880968	0.000218593	-0.340631	-0.883437
99249616	rs76286896	1.40565e-08	-1.72346	-1.88684e-10	0.000118923	-1.73654	-1.88684e-10	0.00013083	-1.73738	-1.88684e-10
99249905	rs556064	5.08538e-09	-1.57468	-1.16551	5.15596e-05	-1.41828	-1.154	5.68107e-05	-1.41499	-1.15656
99249973	rs117339330	2.90664e-08	-1.23375e-10	-0.996967	0.000247098	-1.23375e-10	-1.00523	0.00027063	-1.23375e-10	-1.01053
99249996	rs12227749	1.98031e-08	-0.461263	-0.919452	0.000147133	-0.627985	-0.895693	0.000162551	-0.630707	-0.889583
99250537	rs61933621	6.17867e-09	-1.39277	-1.15268	4.02935e-05	-1.6722	-1.14663	4.41929e-05	-1.67294	-1.14978
99250648	rs61933622	5.75287e-09	-1.42954	-1.18731	4.0192e-05	-1.63972	-1.18163	4.43147e-05	-1.63931	-1.18065
99251002	rs524857	9.91156e-08	1.04412	-0.814382	0.000171675	-0.555124	-0.814291	0.00018623	-0.562363	-0.821936
99251074	rs524002	1.70379e-08	-1.53111	-1.88684e-10	0.000137493	-1.59144	-1.88684e-10	0.000150953	-1.59432	-1.88684e-10
99251264	rs17227744	5.0944e-09	-1.52925	-1.20916	3.68302e-05	-1.7023	-1.20639	4.06127e-05	-1.7018	-1.2054
99251524	rs649205	1.01565e-07	1.14741	-0.893264	0.000164583	-0.511764	-0.899836	0.000178733	-0.519694	-0.905696
99251604	rs7303031	3.03932e-08	-0.011165	-0.941167	0.000211642	-0.235266	-0.924855	0.000233315	-0.240108	-0.918783
99251824	rs572398	8.25051e-08	0.915067	-0.868758	0.000149845	-0.633073	-0.87234	0.000162501	-0.640342	-0.880255
99252093	rs74608092	3.71419e-08	-1.23375e-10	-0.751806	0.000289571	-1.23375e-10	-0.846615	0.000324681	-1.23375e-10	-0.828437
99252158	rs116851346	4.29959e-09	-1.71521	-1.19283	3.73066e-05	-1.7035	-1.19234	4.10925e-05	-1.70518	-1.19028
99252360	rs73139163	1.78121e-08	-1.48667	-1.88684e-10	0.000125756	-1.68067	-1.88684e-10	0.000138523	-1.68024	-1.88684e-10
99252424	rs78431886	2.11084e-08	-1.31688	-1.88684e-10	0.000194275	-1.24574	-1.88684e-10	0.000216198	-1.23509	-1.88684e-10
99252874	rs4762516	5.1971e-09	-1.50734	-1.21111	3.82265e-05	-1.6622	-1.20929	4.21392e-05	-1.66176	-1.20855
99252961	rs7960522	4.72289e-09	-1.62326	-1.19087	3.7777e-05	-1.6969	-1.18642	4.16577e-05	-1.69355	-1.18824
99253301	rs17815510	1.01276e-08	-0.942496	-1.10879	5.39113e-05	-1.39981	-1.12786	5.94728e-05	-1.39567	-1.13009
99253713	rs7961570	2.24474e-08	-0.184201	-1.07118	0.000100052	-0.829854	-1.07947	0.000109669	-0.831286	-1.08253
99254040	rs55960430	4.8595e-09	-1.58931	-1.1963	3.68345e-05	-1.71915	-1.18944	4.06277e-05	-1.71883	-1.188
99254071	rs9645788	1.43712e-08	-1.70132	-1.88684e-10	0.000118938	-1.73641	-1.88684e-10	0.000130974	-1.73628	-1.88684e-10
99254187	rs10777949	4.68556e-09	-1.6107	-1.21137	3.78925e-05	-1.67025	-1.21001	4.18772e-05	-1.66598	-1.21056
99254380	rs10777950	4.79548e-09	-1.59271	-1.20616	4.0482e-05	-1.61033	-1.20383	4.47743e-05	-1.60485	-1.20479
99254398	rs149858	4.49875e-09	-1.70773	-1.15503	4.11048e-05	-1.65651	-1.14238	4.51726e-05	-1.6556	-1.1452
99254503	rs149454	1.83853e-07	1.65688	-0.809295	0.000175346	-0.527775	-0.820479	0.000189626	-0.539055	-0.827174
99254635	rs12227960	1.87663e-08	-0.326738	-1.10775	8.51207e-05	-0.955635	-1.11531	9.34565e-05	-0.955767	-1.11802
99255220	rs11109631	2.72791e-08	0.130448	-1.19088	0.000202206	-0.0183393	-1.18739	0.000221703	-0.0246133	-1.18533
99255763	rs79944266	1.93242e-08	-1.40519	-1.88684e-10	0.000138216	-1.5862	-1.88684e-10	0.000152446	-1.58447	-1.88684e-10
99256305	rs148336823	1.98525e-07	0.924366	-1.88684e-10	0.00109994	0.48799	-1.88684e-10	0.00121808	0.493748	-1.88684e-10
99256586	rs11109632	3.3929e-08	0.332153	-1.17443	0.000247834	0.162403	-1.16466	0.000271526	0.155915	-1.16314
99256895	rs4762517	4.789e-09	-1.58934	-1.21089	3.69326e-05	-1.69707	-1.20885	4.07251e-05	-1.69658	-1.20785
99256954	rs7963120	1.73141e-08	-1.51503	-1.88684e-10	0.000127543	-1.66656	-1.88684e-10	0.000140637	-1.6651	-1.88684e-10
99256967	rs17028850	2.37128e-08	-1.23375e-10	-1.20053	0.000201838	-1.23375e-10	-1.20755	0.000222834	-1.23375e-10	-1.20485
99257643	rs201389	5.02111e-09	-1.53942	-1.21348	3.59233e-05	-1.72047	-1.21316	3.95399e-05	-1.72111	-1.21286
99257741	rs116936089	1.8761e-07	0.867813	-1.88684e-10	0.00104452	0.436299	-1.88684e-10	0.00115664	0.441989	-1.88684e-10
99257788	rs17028852	4.48372e-09	-1.6527	-1.2134	3.94125e-05	-1.62786	-1.21307	4.32522e-05	-1.63086	-1.21337
99258044	rs71462252	2.2961e-08	-1.23275	-1.88684e-10	0.00016079	-1.43492	-1.88684e-10	0.000176966	-1.43532	-1.88684e-10
99258356	rs2287573	1.62659e-08	-0.778805	-0.798675	0.000118416	-0.95398	-0.786836	0.000129071	-0.958621	-0.792297
99258774	rs7310600	5.36958e-09	-1.58604	-1.09977	4.23278e-05	-1.68621	-1.08337	4.65325e-05	-1.68238	-1.08875
99259006	rs35294565	2.43548e-08	-1.17382	-1.88684e-10	0.000171619	-1.36974	-1.88684e-10	0.000188821	-1.37048	-1.88684e-10
99259371	rs201388	1.02047e-08	-1.05147	-0.992229	4.78735e-05	-1.64132	-1.00514	5.21848e-05	-1.64293	-1.01356
99259425	rs201387	5.49085e-08	0.568524	-0.929407	0.000104433	-0.933539	-0.932926	0.000112975	-0.939507	-0.944605
99259608	rs61933624	4.2407e-09	-1.70976	-1.21206	3.5188e-05	-1.74121	-1.2131	3.87371e-05	-1.74122	-1.21327
99259774	rs201386	4.9188e-09	-1.58106	-1.19242	3.57783e-05	-1.74062	-1.19705	3.93434e-05	-1.74077	-1.19818
99259937	rs79550197	2.36633e-08	-1.23375e-10	-1.20263	0.000203227	-1.23375e-10	-1.20069	0.000224068	-1.23375e-10	-1.19933
99260182	rs117849599	1.4552e-07	0.613764	-1.88684e-10	0.000724171	0.0700109	-1.88684e-10	0.00080108	0.0746788	-1.88684e-10
99260927	rs201385	4.98418e-08	0.372454	-0.830152	0.000101153	-1.05755	-0.840832	0.000109083	-1.06384	-0.855336
99261043	rs175638	6.24263e-08	0.559486	-0.79205	0.000119791	-0.926015	-0.803253	0.000128946	-0.933414	-0.818477
99261072	rs169301	6.80416e-08	0.620719	-0.767151	0.00012735	-0.889398	-0.778682	0.000136997	-0.896961	-0.79436
99261095	rs169300	1.6008e-07	1.26458	-0.555455	0.000180448	-0.761092	-0.558479	0.000192463	-0.771104	-0.580272
99261311	rs11109635	4.73279e-09	-1.65923	-1.1528	3.83224e-05	-1.71808	-1.15091	4.21441e-05	-1.71601	-1.15418
99261330	rs11109636	4.91778e-09	-1.62902	-1.14467	3.90945e-05	-1.70808	-1.14096	4.29641e-05	-1.70554	-1.14538
99261467	rs61480121	4.66318e-09	-1.64236	-1.1845	3.79842e-05	-1.68637	-1.19147	4.20978e-05	-1.6831	-1.18818
99261495	rs201384	4.37442e-09	-1.73947	-1.15131	3.95412e-05	-1.67385	-1.16382	4.3663e-05	-1.67303	-1.16175
99261890	rs61933625	2.35614e-08	-1.20694	-1.88684e-10	0.000153935	-1.47848	-1.88684e-10	0.000170294	-1.47375	-1.88684e-10
99262339	rs169298	4.98566e-09	-1.56932	-1.19067	3.58693e-05	-1.74125	-1.19389	3.93977e-05	-1.74132	-1.19626
99262556	rs201370	9.41542e-09	-1.06042	-1.06378	4.18255e-05	-1.6867	-1.09481	4.59347e-05	-1.68613	-1.09793
99262677	rs201371	1.09226e-08	-0.917129	-1.05859	4.59807e-05	-1.59939	-1.0874	5.04825e-05	-1.59871	-1.09095
99262790	rs41451645	4.34691e-09	-1.68952	-1.20757	3.54115e-05	-1.73726	-1.21071	3.8964e-05	-1.7373	-1.21135
99262947	rs7965913	4.93307e-09	-1.68356	-1.08703	4.11336e-05	-1.73124	-1.06696	4.49702e-05	-1.7299	-1.07538
99262948	rs75313057	1.75588e-08	-1.501	-1.88684e-10	0.00011869	-1.7385	-1.88684e-10	0.000130681	-1.73852	-1.88684e-10
99263028	rs169299	3.69823e-08	-0.756111	-1.88684e-10	0.000164592	-1.41154	-1.88684e-10	0.000179414	-1.42158	-1.88684e-10
99263338	rs201372	1.32576e-08	-0.810833	-0.971149	5.45726e-05	-1.5364	-0.979084	5.92212e-05	-1.53893	-0.991074
99264114	rs200786	4.42198e-09	-1.74035	-1.13962	3.81072e-05	-1.72685	-1.14776	4.23069e-05	-1.72632	-1.14001
99264256	rs117298162	2.69876e-08	-1.23375e-10	-1.07117	0.000234331	-1.23375e-10	-1.05828	0.000257591	-1.23375e-10	-1.05991
99264730	rs73139165	4.2951e-08	-0.606492	-1.88684e-10	0.00054746	-0.209726	-1.88684e-10	0.000600861	-0.212918	-1.88684e-10
99264731	rs200787	7.45765e-09	-1.31721	-1.0401	9.01659e-05	-0.94123	-1.07214	0.000102281	-0.929644	-1.05392
99264754	rs11612675	5.11195e-09	-1.55131	-1.18367	3.81528e-05	-1.68896	-1.18446	4.2198e-05	-1.68679	-1.18211
99264805	rs11109639	4.16276e-09	-1.73239	-1.20798	3.54592e-05	-1.73438	-1.21226	3.91063e-05	-1.73394	-1.21105
99265034	rs61933627	2.33425e-08	-1.21627	-1.88684e-10	0.000278417	-0.885897	-1.88684e-10	0.000303891	-0.894613	-1.88684e-10
99265148	rs10492272	2.395e-08	-1.19058	-1.88684e-10	0.000287673	-0.853192	-1.88684e-10	0.000313942	-0.862073	-1.88684e-10
99265151	rs78110477	7.32365e-08	1.02672	-1.09958	0.000749034	1.18421	-1.08044	0.000826937	1.19059	-1.08414
99265479	rs77369322	2.01722e-08	-1.36225	-1.88684e-10	0.000238305	-1.04146	-1.88684e-10	0.000260448	-1.04888	-1.88684e-10
99265590	rs10492271	5.93681e-09	-1.37789	-1.20749	4.33707e-05	-1.53607	-1.20916	4.7843e-05	-1.53302	-1.21034
99265706	rs200788	4.70066e-09	-1.72266	-1.09619	5.15843e-05	-1.46823	-1.10357	5.76638e-05	-1.4614	-1.09526
99265981	rs200789	4.8489e-09	-1.71517	-1.07263	5.61975e-05	-1.40609	-1.08006	6.28605e-05	-1.39877	-1.07159
99266022	rs61933628	6.56797e-09	-1.37646	-1.10789	4.86971e-05	-1.55274	-1.07666	5.35717e-05	-1.54918	-1.08108
99266055	rs113922958	4.4553e-08	-0.569872	-1.88684e-10	0.000574877	-0.160861	-1.88684e-10	0.000636359	-0.155518	-1.88684e-10
99266095	rs10860376	4.01566e-08	0.527034	-1.2008	0.000468481	0.839414	-1.20493	0.000518696	0.844021	-1.20398
99266308	rs201376	5.00117e-09	-1.69076	-1.06612	6.00787e-05	-1.34326	-1.0761	6.72491e-05	-1.3355	-1.06738
99266716	rs4140777	1.01614e-08	-0.867629	-1.18033	0.000111886	-0.633168	-1.16437	0.000121619	-0.639648	-1.17074
99266764	rs78441918	3.02266e-08	-1.23375e-10	-0.957828	0.000282605	-1.23375e-10	-0.870965	0.000313548	-1.23375e-10	-0.86333
99267083	rs200790	4.52622e-09	-1.64483	-1.21184	4.69376e-05	-1.45275	-1.21345	5.20632e-05	-1.44546	-1.21337
99267333	rs150903467	3.64406e-08	-1.23375e-10	-0.770868	0.000329184	-1.23375e-10	-0.718399	0.00035515	-1.23375e-10	-0.738741
99267566	rs759764	6.11381e-09	-1.63404	-0.921965	5.09671e-05	-1.65864	-0.925197	5.70785e-05	-1.65954	-0.907314
99267757	rs73139168	3.40899e-08	-0.837551	-1.88684e-10	0.000334765	-0.701588	-1.88684e-10	0.000369429	-0.699323	-1.88684e-10
99267926	rs61933630	2.45675e-08	-1.16513	-1.88684e-10	0.000218761	-1.12704	-1.88684e-10	0.000238577	-1.13659	-1.88684e-10
99268265	rs74491445	2.37427e-08	-1.23375e-10	-1.19928	0.000202564	-1.23375e-10	-1.20396	0.000222962	-1.23375e-10	-1.20428
99269118	rs201378	1.46953e-07	1.67197	-1.04841	0.000619993	0.984867	-1.07018	0.000673635	0.973235	-1.07183
99269142	rs117140524	1.38516e-08	-1.73815	-1.88684e-10	0.000132744	-1.6266	-1.88684e-10	0.000146039	-1.62741	-1.88684e-10
99269268	rs201379	8.79485e-09	-1.53756	-0.65482	6.37415e-05	-1.60427	-0.755912	7.05054e-05	-1.60234	-0.753254
99269585	rs78708548	2.52458e-08	-1.23375e-10	-1.13789	0.000214616	-1.23375e-10	-1.14617	0.000236084	-1.23375e-10	-1.14709
99269882	rs77490862	2.61293e-08	-1.23375e-10	-1.1035	0.000220597	-1.23375e-10	-1.11868	0.000242509	-1.23375e-10	-1.12024
99270619	rs11109642	7.64067e-09	-1.14585	-1.18722	6.97801e-05	-1.08395	-1.18572	7.6393e-05	-1.09223	-1.18316
99270819	rs74351816	6.01646e-08	-0.269468	-1.88684e-10	0.0015303	0.8182	-1.88684e-10	0.00166596	0.806875	-1.88684e-10
99271173	rs11109643	1.62042e-08	-1.58128	-1.88684e-10	0.000140081	-1.57279	-1.88684e-10	0.000154245	-1.57274	-1.88684e-10
99271179	rs175639	9.02536e-09	-1.60075	-0.565765	6.66284e-05	-1.64205	-0.673832	7.35857e-05	-1.64027	-0.672555
99271310	rs11109644	1.23893e-08	-0.658181	-1.19154	0.000128915	-0.46596	-1.18991	0.000141181	-0.473388	-1.18785
99271411	rs4762518	3.61857e-08	0.432501	-1.21039	0.000236736	0.157123	-1.20519	0.000256818	0.142669	-1.20558
99272245	rs189929	4.3102e-08	-0.602983	-1.88684e-10	0.000279946	-0.880418	-1.88684e-10	0.00030666	-0.885543	-1.88684e-10
99272578	rs7301196	1.61384e-08	-1.58535	-1.88684e-10	0.000139498	-1.57697	-1.88684e-10	0.000153602	-1.57692	-1.88684e-10
99273590	rs3759213	8.25735e-09	-1.05285	-1.20259	4.54286e-05	-1.49154	-1.20734	5.01252e-05	-1.49175	-1.205
99273632	rs3759214	2.60417e-08	-1.23375e-10	-1.10685	0.000220274	-1.23375e-10	-1.12014	0.000242127	-1.23375e-10	-1.12182
99273722	rs79453826	2.60417e-08	-1.23375e-10	-1.10685	0.000220274	-1.23375e-10	-1.12014	0.000242127	-1.23375e-10	-1.12182
99273975	rs10492270	7.44411e-08	1.07836	-1.1349	0.000442023	0.722595	-1.14625	0.000478524	0.707097	-1.14767
99274250	rs73139171	1.61779e-08	-1.58291	-1.88684e-10	0.000139848	-1.57446	-1.88684e-10	0.000153988	-1.57441	-1.88684e-10
99274315	rs56121396	1.38117e-08	-1.74104	-1.88684e-10	0.00011916	-1.73455	-1.88684e-10	0.000131319	-1.73365	-1.88684e-10
99274341	rs189155828	2.59116e-08	-1.23375e-10	-1.11186	0.000222448	-1.23375e-10	-1.11032	0.000243437	-1.23375e-10	-1.11642
99274401	rs149849	4.18181e-08	-0.633223	-1.88684e-10	0.000295888	-0.825037	-1.88684e-10	0.000324677	-0.82845	-1.88684e-10
99274473	rs189973842	2.47278e-08	-1.23375e-10	-1.15862	0.000210461	-1.23375e-10	-1.16572	0.000231504	-1.23375e-10	-1.16668
99274540	rs11109645	1.5938e-08	-0.387574	-1.21027	5.98549e-05	-1.21052	-1.21257	6.58124e-05	-1.21262	-1.21186
99275209	rs11109646	1.44835e-08	-0.480676	-1.21286	6.33717e-05	-1.15524	-1.21076	6.9776e-05	-1.15425	-1.21174
99276133	rs76958089	2.40165e-08	-1.23375e-10	-1.18781	0.000204387	-1.23375e-10	-1.195	0.000224859	-1.23375e-10	-1.19581
99276638	rs149848	3.46808e-08	-0.820365	-1.88684e-10	0.000256229	-0.968945	-1.88684e-10	0.000281259	-0.972007	-1.88684e-10
99276717	rs36040804	1.38537e-08	-1.738	-1.88684e-10	0.00011846	-1.74044	-1.88684e-10	0.000130421	-1.74051	-1.88684e-10
99277224	rs118091735	2.71403e-08	-1.23375e-10	-1.06553	0.000230069	-1.23375e-10	-1.07664	0.000253174	-1.23375e-10	-1.0772
99277611	rs77327197	2.5002e-08	-1.23375e-10	-1.1476	0.000210545	-1.23375e-10	-1.16532	0.000231531	-1.23375e-10	-1.16657
99277667	rs11109647	7.63385e-09	-1.13559	-1.19837	4.34156e-05	-1.54034	-1.20386	4.79385e-05	-1.54053	-1.20083
99277908	rs201418	3.57622e-08	-0.78966	-1.88684e-10	0.000253377	-0.980136	-1.88684e-10	0.000277655	-0.984901	-1.88684e-10
99278022	rs11109648	8.47185e-09	-1.02686	-1.20294	4.61475e-05	-1.47578	-1.20739	5.09216e-05	-1.476	-1.20499
99278681	rs4312109	5.50492e-09	-1.44946	-1.21145	3.78346e-05	-1.67304	-1.20875	4.15555e-05	-1.67392	-1.21034
99278786	rs12297743	9.64478e-08	1.3186	-1.11615	0.000564207	0.947491	-1.12709	0.00061071	0.9313	-1.12796
99278931	rs11109650	6.98658e-09	-1.21434	-1.20822	4.12335e-05	-1.58456	-1.2112	4.54644e-05	-1.58473	-1.20962
99279126	rs149859	2.17113e-08	-0.210168	-1.07855	0.000197481	-0.123693	-1.10568	0.000217305	-0.130962	-1.09902
99279951	rs4762215	1.88195e-08	-0.219222	-1.21244	6.90763e-05	-1.06634	-1.21347	7.58669e-05	-1.06902	-1.21328
99280027	rs61932188	1.38084e-08	-1.74127	-1.88684e-10	0.000144052	-1.54484	-1.88684e-10	0.000158589	-1.54496	-1.88684e-10
99280122	rs67371155	1.53209e-08	-1.63733	-1.88684e-10	0.000131636	-1.63498	-1.88684e-10	0.000144987	-1.63464	-1.88684e-10
99280384	rs77088482	1.54105e-08	-1.6315	-1.88684e-10	0.000131193	-1.63835	-1.88684e-10	0.000144472	-1.6382	-1.88684e-10
99280725	rs147638573	2.37599e-08	-1.23375e-10	-1.19855	0.00020155	-1.23375e-10	-1.20898	0.000222038	-1.23375e-10	-1.20843
99281351	rs11109651	5.68507e-09	-1.42076	-1.20795	3.98715e-05	-1.62597	-1.20338	4.37843e-05	-1.62628	-1.20572
99281591	rs11109652	9.00595e-08	1.34501	-1.21109	0.000377891	0.632735	-1.21315	0.000409338	0.616471	-1.21321
99281637	rs117785369	2.14104e-08	-1.30267	-1.88684e-10	0.000164124	-1.41439	-1.88684e-10	0.000180463	-1.41576	-1.88684e-10
99281956	rs7135384	7.46497e-09	-1.14622	-1.21011	6.31259e-05	-1.17416	-1.19572	6.91952e-05	-1.17812	-1.19623
99282036	rs60724671	8.16804e-09	-1.05911	-1.20721	4.25802e-05	-1.55312	-1.21051	4.68714e-05	-1.55506	-1.20882
99282086	rs11612747	1.46786e-08	-1.68016	-1.88684e-10	0.0001262	-1.67715	-1.88684e-10	0.000138958	-1.67711	-1.88684e-10
99282550	rs76204063	1.77721e-08	-1.48892	-1.88684e-10	0.000130161	-1.64624	-1.88684e-10	0.000143182	-1.64716	-1.88684e-10
99282746	rs1549102	8.64829e-09	-0.996998	-1.21219	9.07161e-05	-0.795513	-1.21177	9.92552e-05	-0.802564	-1.21102
99283137	rs7975533	1.55432e-08	-1.62293	-1.88684e-10	0.000134381	-1.61434	-1.88684e-10	0.000147949	-1.61442	-1.88684e-10
99283472	rs75747114	8.46025e-08	1.23898	-1.16757	0.000571663	1.00852	-1.17499	0.000620905	0.995199	-1.1753
99283636	rs141559555	2.98764e-07	1.3331	-1.88684e-10	0.00182872	0.996355	-1.88684e-10	0.00203033	1.00467	-1.88684e-10
99283865	rs10492269	8.32843e-09	-1.03643	-1.21045	4.29977e-05	-1.54111	-1.21276	4.72876e-05	-1.54311	-1.21192
99284071	rs118067187	9.64389e-08	-1.23375e-10	0.202358	0.000780044	-1.23375e-10	0.144335	0.000869902	-1.23375e-10	0.157099
99284415	rs79335495	2.36655e-08	-1.23375e-10	-1.20253	0.000206754	-1.23375e-10	-1.18349	0.000227364	-1.23375e-10	-1.18473
99284437	rs79211680	2.59639e-08	-1.23375e-10	-1.10985	0.000219699	-1.23375e-10	-1.12276	0.000242014	-1.23375e-10	-1.12229
99284955	rs201417	1.06772e-08	-0.986072	-1.01237	0.000101925	-0.84474	-1.04604	0.000112391	-0.851471	-1.03783
99284989	rs201416	1.09716e-08	-0.972563	-0.99868	0.000104738	-0.830027	-1.03353	0.00011552	-0.836813	-1.02502
99285010	rs201415	1.40977e-08	-1.72054	-1.88684e-10	0.000144883	-1.53909	-1.88684e-10	0.000159092	-1.5418	-1.88684e-10
99285293	rs11612612	2.40395e-08	-1.18685	-1.88684e-10	0.000178554	-1.33013	-1.88684e-10	0.000196378	-1.33124	-1.88684e-10
99285955	rs61932189	6.83169e-09	-1.24343	-1.20155	6.71062e-05	-1.10819	-1.20055	7.34839e-05	-1.11561	-1.1986
99286617	rs11109655	8.39943e-09	-1.02852	-1.20987	4.35398e-05	-1.53688	-1.20446	4.77032e-05	-1.5389	-1.20738
99286820	rs67903060	1.47643e-08	-1.67434	-1.88684e-10	0.000126581	-1.67413	-1.88684e-10	0.000139394	-1.67398	-1.88684e-10
99287409	rs149850	5.87779e-09	-1.64462	-0.950748	4.46207e-05	-1.69138	-1.02544	4.93097e-05	-1.69058	-1.02258
99287937	rs76068459	6.22244e-08	-1.23375e-10	-0.235804	0.000495042	-1.23375e-10	-0.310374	0.000556582	-1.23375e-10	-0.289467
99288867	rs182131	1.5735e-08	-1.61066	-1.88684e-10	0.000127278	-1.66864	-1.88684e-10	0.000140245	-1.66789	-1.88684e-10
99289383	rs11609751	1.53575e-08	-1.63494	-1.88684e-10	0.000132718	-1.62679	-1.88684e-10	0.000146118	-1.62687	-1.88684e-10
99289541	rs200782	3.48815e-08	-0.814595	-1.88684e-10	0.000243524	-1.0198	-1.88684e-10	0.000266967	-1.02416	-1.88684e-10
99289594	rs200783	3.64848e-08	-0.769657	-1.88684e-10	0.000250789	-0.990405	-1.88684e-10	0.000274449	-0.996515	-1.88684e-10
99290046	rs75142458	7.44232e-08	1.14615	-1.20294	0.00042791	0.744045	-1.20015	0.000462943	0.725827	-1.19951
99290313	rs201412	5.25935e-09	-1.63612	-1.07042	4.12812e-05	-1.66453	-1.13008	4.56256e-05	-1.66308	-1.12773
99290571	rs73382415	1.44044e-08	-1.69902	-1.88684e-10	0.000123491	-1.69885	-1.88684e-10	0.000135987	-1.69872	-1.88684e-10
99290787	rs10444507	2.66935e-07	1.22045	-1.88684e-10	0.00230208	1.22655	-1.88684e-10	0.00260293	1.25311	-1.88684e-10
99292360	rs547325	3.77907e-08	-0.734489	-1.88684e-10	0.000280151	-0.879687	-1.88684e-10	0.000306991	-0.884463	-1.88684e-10
99293241	rs142696848	1.55839e-07	1.68662	-1.00435	0.000982129	1.33049	-0.955787	0.00108507	1.3393	-0.961183
99293433	rs73139178	1.5028e-08	-1.65664	-1.88684e-10	0.000199694	-1.21823	-1.88684e-10	0.000221573	-1.21053	-1.88684e-10
99293734	rs146702403	6.73562e-08	-1.23375e-10	-0.156556	0.00053123	-1.23375e-10	-0.239821	0.000595646	-1.23375e-10	-0.221635
99294138	rs76145097	2.34086e-08	-1.23375e-10	-1.21345	0.000200714	-1.23375e-10	-1.21314	0.000221021	-1.23375e-10	-1.21303
99294499	rs4762523	6.50674e-09	-1.30463	-1.18909	5.19918e-05	-1.35619	-1.20774	5.70394e-05	-1.36017	-1.20737
99294555	rs11109659	7.78434e-09	-1.10163	-1.21281	4.38755e-05	-1.52057	-1.21309	4.82808e-05	-1.52078	-1.21347
99294975	rs185684	6.2001e-09	-1.57355	-0.96844	4.72995e-05	-1.60999	-1.04853	5.23468e-05	-1.60809	-1.0453
99295353	rs76463989	2.88697e-08	-1.00376	-1.88684e-10	0.000202704	-1.20327	-1.88684e-10	0.000222718	-1.20538	-1.88684e-10
99295368	rs201411	6.03502e-09	-1.58442	-0.984554	4.61186e-05	-1.62424	-1.05956	5.09774e-05	-1.62301	-1.05688
99295708	rs11109660	8.26733e-09	-1.08709	-1.16715	4.72794e-05	-1.512	-1.14694	5.1635e-05	-1.5122	-1.15488
99297006	rs4762524	1.27543e-08	-0.613278	-1.20741	5.44511e-05	-1.31944	-1.19827	5.95753e-05	-1.32211	-1.20193
99298396	rs139905862	1.54562e-08	-1.62854	-1.88684e-10	0.000118355	-1.74133	-1.88684e-10	0.000130291	-1.74151	-1.88684e-10
99298998	rs11109661	7.86865e-09	-1.09086	-1.21281	7.65645e-05	-0.964684	-1.2122	8.36369e-05	-0.971925	-1.21287
99299117	rs10860379	8.07585e-09	-1.0651	-1.21257	7.87622e-05	-0.936569	-1.21201	8.60269e-05	-0.943941	-1.21268
99299274	rs703699	2.83378e-08	-1.02236	-1.88684e-10	0.000213584	-1.15099	-1.88684e-10	0.000234279	-1.15477	-1.88684e-10
99299316	rs150923642	1.6092e-08	-1.58823	-1.88684e-10	0.000118931	-1.73647	-1.88684e-10	0.000130824	-1.73743	-1.88684e-10
99299795	rs80028007	2.35093e-08	-1.23375e-10	-1.20915	0.000201976	-1.23375e-10	-1.20687	0.000222496	-1.23375e-10	-1.20637
99300203	rs11109662	8.36086e-08	1.23435	-1.17475	0.000166496	-0.213386	-1.18666	0.000184152	-0.213015	-1.1825
99300310	rs1456234	1.48525e-08	-1.66838	-1.88684e-10	0.000128048	-1.66261	-1.88684e-10	0.000140992	-1.66258	-1.88684e-10
99300340	rs201410	3.13342e-08	-0.921841	-1.88684e-10	0.000234024	-1.05959	-1.88684e-10	0.000256626	-1.06366	-1.88684e-10
99300918	rs73382419	2.34241e-08	-1.23375e-10	-1.21278	0.000200996	-1.23375e-10	-1.21173	0.000221355	-1.23375e-10	-1.21151
99301163	rs11109663	1.70029e-08	-0.320627	-1.21254	7.4104e-05	-1.00171	-1.20784	8.12324e-05	-1.00396	-1.21001
99301292	rs12425690	6.7248e-09	-1.25255	-1.2082	6.00317e-05	-1.21271	-1.20744	6.55751e-05	-1.21925	-1.20884
99301778	rs10860380	5.0149e-09	-1.54413	-1.21001	4.64991e-05	-1.46658	-1.209	5.09774e-05	-1.46965	-1.21025
99301859	rs169304	6.47577e-09	-1.5392	-0.959284	4.83947e-05	-1.59643	-1.03919	5.35003e-05	-1.59531	-1.03628
99302545	rs79037636	2.34085e-08	-1.23375e-10	-1.21345	0.000200892	-1.23375e-10	-1.21225	0.000221302	-1.23375e-10	-1.21175
99302859	rs11608709	2.11193e-08	-1.31637	-1.88684e-10	0.00016076	-1.43511	-1.88684e-10	0.000177217	-1.43391	-1.88684e-10
99302891	rs7969467	6.94113e-09	-1.22353	-1.20555	6.57229e-05	-1.12536	-1.20421	7.18429e-05	-1.13066	-1.20614
99303202	rs11109664	6.57372e-09	-1.27326	-1.21021	5.87369e-05	-1.23249	-1.20946	6.41728e-05	-1.23908	-1.21062
99304144	rs79545257	1.80274e-08	-1.47466	-1.88684e-10	0.000131679	-1.63465	-1.88684e-10	0.000145437	-1.63154	-1.88684e-10
99304302	rs201409	4.67937e-09	-1.67088	-1.15251	3.95233e-05	-1.65237	-1.18576	4.35889e-05	-1.65283	-1.18365
99304329	rs1477236	1.44094e-08	-1.69867	-1.88684e-10	0.000124168	-1.69338	-1.88684e-10	0.00013671	-1.69342	-1.88684e-10
99304404	rs201408	2.71066e-08	-1.06678	-1.88684e-10	0.00020394	-1.19719	-1.88684e-10	0.000223742	-1.20079	-1.88684e-10
99304547	rs1808352	4.95631e-09	-1.55342	-1.21248	4.56426e-05	-1.48197	-1.2122	4.99478e-05	-1.48748	-1.21283
99304643	rs77904820	2.35636e-08	-1.23375e-10	-1.20685	0.000202594	-1.23375e-10	-1.20381	0.000223096	-1.23375e-10	-1.20368
99305696	rs117020494	5.30632e-08	-0.395067	-1.88684e-10	0.00129556	0.651686	-1.88684e-10	0.00141095	0.640736	-1.88684e-10
99305987	rs201407	2.49796e-08	-1.14849	-1.88684e-10	0.00018308	-1.30509	-1.88684e-10	0.000200878	-1.30858	-1.88684e-10
99307337	rs142424173	2.93314e-08	-0.987891	-1.88684e-10	0.000178753	-1.32901	-1.88684e-10	0.000197626	-1.32491	-1.88684e-10
99307434	rs146850210	4.69974e-08	0.697024	-1.21348	0.000122783	-0.493072	-1.21153	0.000135659	-0.48863	-1.21251
99307553	rs78745451	7.30559e-08	1.11938	-1.19471	0.000125414	-0.501597	-1.1818	0.000137805	-0.499419	-1.18602
99307700	rs74239097	2.43581e-07	2.3393	-1.2104	0.000255549	0.241848	-1.21345	0.000281352	0.241707	-1.21338
99307725	rs11609031	2.38961e-08	-1.19284	-1.88684e-10	0.000178747	-1.32904	-1.88684e-10	0.000197083	-1.32766	-1.88684e-10
99308046	rs73382423	1.44178e-08	-1.69809	-1.88684e-10	0.00012212	-1.71001	-1.88684e-10	0.000134474	-1.70991	-1.88684e-10
99308282	rs200791	4.961e-09	-1.72968	-1.03526	5.99663e-05	-1.31533	-1.1059	6.66517e-05	-1.30721	-1.1046
99308614	rs4762525	4.30653e-09	-1.73972	-1.16669	3.86954e-05	-1.73024	-1.12905	4.23018e-05	-1.73217	-1.13429
99308619	rs4762526	4.20274e-09	-1.71737	-1.21345	3.58456e-05	-1.72841	-1.20738	3.94641e-05	-1.72723	-1.20866
99308770	rs169303	4.21457e-09	-1.71494	-1.21306	3.83205e-05	-1.65967	-1.20937	4.23673e-05	-1.65537	-1.20954
99308843	rs11109667	4.25853e-09	-1.7407	-1.17693	7.56742e-05	-1.02789	-1.16069	8.45839e-05	-1.01686	-1.15667
99308962	rs189925	6.46622e-09	-1.28648	-1.21348	0.000153706	-0.288593	-1.19138	0.000173227	-0.264688	-1.19199
99309183	rs200792	4.28961e-09	-1.71597	-1.19439	4.11905e-05	-1.65585	-1.14096	4.52273e-05	-1.65892	-1.14066
99309208	rs35556192	4.54809e-09	-1.63836	-1.21348	4.16036e-05	-1.58996	-1.19687	4.59538e-05	-1.58756	-1.19609
99309321	rs12319119	7.96383e-09	-1.39233	-0.899315	5.72612e-05	-1.5886	-0.87879	6.32707e-05	-1.58633	-0.877527
99309750	rs10860381	2.24476e-08	-1.25537	-1.88684e-10	0.000119778	-1.72937	-1.88684e-10	0.000131837	-1.72972	-1.88684e-10
99309985	rs139942430	2.35166e-08	-1.23375e-10	-1.20884	0.000201199	-1.23375e-10	-1.21072	0.000221538	-1.23375e-10	-1.21069
99310460	rs80266151	2.38951e-07	1.10971	-1.88684e-10	0.00104686	0.438537	-1.88684e-10	0.00115198	0.437952	-1.88684e-10
99310652	rs78279262	5.18932e-08	-1.23375e-10	-0.417363	0.000368019	-1.23375e-10	-0.606882	0.000421173	-1.23375e-10	-0.568237
99310898	rs117362401	1.3817e-08	-1.74065	-1.88684e-10	0.000118346	-1.74141	-1.88684e-10	0.000130314	-1.74134	-1.88684e-10
99311336	rs17028891	4.80603e-09	-1.63088	-1.1658	4.09026e-05	-1.5963	-1.20752	4.519e-05	-1.59335	-1.20705
99311342	rs112360286	2.6148e-08	-1.10278	-1.88684e-10	0.000136953	-1.59538	-1.88684e-10	0.000151311	-1.59194	-1.88684e-10
99311387	rs149851	2.01412e-08	-1.36378	-1.88684e-10	0.000144147	-1.54418	-1.88684e-10	0.000160129	-1.5353	-1.88684e-10
99311398	rs149136296	2.37744e-08	-1.23375e-10	-1.19794	0.000202997	-1.23375e-10	-1.20183	0.00022363	-1.23375e-10	-1.20129
99311617	rs12367981	1.54947e-08	-1.62605	-1.88684e-10	0.00014092	-1.56682	-1.88684e-10	0.000154873	-1.56867	-1.88684e-10
99311911	rs58989270	2.5277e-08	-1.23375e-10	-1.13666	0.000222959	-1.23375e-10	-1.10803	0.000245464	-1.23375e-10	-1.10813
99311961	rs74796602	2.38005e-08	-1.23375e-10	-1.19684	0.000203408	-1.23375e-10	-1.1998	0.000223937	-1.23375e-10	-1.19992
99312203	rs117435904	1.53927e-08	-1.63266	-1.88684e-10	0.000150223	-1.50289	-1.88684e-10	0.000165876	-1.50004	-1.88684e-10
99312314	rs12368438	5.05342e-09	-1.57987	-1.16662	3.89705e-05	-1.6444	-1.20781	4.30318e-05	-1.64199	-1.20735
99312520	rs200793	2.1496e-08	-1.29869	-1.88684e-10	0.000147561	-1.52078	-1.88684e-10	0.00016403	-1.51124	-1.88684e-10
99312808	rs2168460	8.21793e-09	-1.29081	-0.96942	5.78842e-05	-1.51923	-0.937341	6.33952e-05	-1.51649	-0.945399
99312827	rs138050969	2.45392e-08	-1.23375e-10	-1.16628	0.000216546	-1.23375e-10	-1.13722	0.000237469	-1.23375e-10	-1.14125
99313031	rs201382	6.03074e-09	-1.40888	-1.1608	4.91697e-05	-1.55542	-1.06432	5.45578e-05	-1.54131	-1.07071
99313127	rs75354607	2.36866e-08	-1.23375e-10	-1.20164	0.000203017	-1.23375e-10	-1.20173	0.000223708	-1.23375e-10	-1.20094
99313419	rs11109669	1.54227e-08	-1.63071	-1.88684e-10	0.000118683	-1.73856	-1.88684e-10	0.000130717	-1.73824	-1.88684e-10
99313557	rs75604091	2.34726e-08	-1.23375e-10	-1.21072	0.000200666	-1.23375e-10	-1.21338	0.000221045	-1.23375e-10	-1.21292
99313581	rs76419846	8.90059e-08	0.122152	-1.88684e-10	0.00363515	1.68339	-1.88684e-10	0.00471425	1.84706	-1.88684e-10
99314201	rs11109670	5.68039e-09	-1.48105	-1.14848	4.36346e-05	-1.69416	-1.04501	4.79029e-05	-1.69363	-1.04848
99314231	rs11109671	7.83652e-09	-1.23831	-1.06945	5.42975e-05	-1.48192	-1.03861	5.97367e-05	-1.47897	-1.04237
99314234	rs113532551	7.54792e-09	-1.26221	-1.08307	5.25808e-05	-1.49901	-1.05365	5.78519e-05	-1.49616	-1.05724
99315468	rs17028903	5.18047e-09	-1.53919	-1.18247	3.77488e-05	-1.67189	-1.21217	4.16558e-05	-1.66985	-1.21199
99315850	rs11109672	1.57875e-08	-1.60733	-1.88684e-10	0.000118727	-1.73819	-1.88684e-10	0.000130759	-1.73793	-1.88684e-10
99316225	rs61932191	2.08228e-08	-1.33051	-1.88684e-10	0.000120609	-1.72246	-1.88684e-10	0.000132878	-1.72185	-1.88684e-10
99316536	rs149252144	2.51133e-08	-1.23375e-10	-1.14315	0.0002145	-1.23375e-10	-1.1467	0.000236871	-1.23375e-10	-1.14377
99317005	rs76061102	2.44426e-08	-1.23375e-10	-1.17022	0.000205028	-1.23375e-10	-1.19187	0.000226397	-1.23375e-10	-1.18899
99317368	rs77367088	2.34283e-08	-1.23375e-10	-1.21261	0.00020067	-1.23375e-10	-1.21335	0.000220936	-1.23375e-10	-1.21341
99317397	rs77049708	5.66614e-08	-0.329457	-1.88684e-10	0.000619969	-0.0853471	-1.88684e-10	0.0006906	-0.0737209	-1.88684e-10
99317912	rs11109673	8.22417e-09	-1.22932	-1.03015	5.6647e-05	-1.47546	-1.00272	6.24096e-05	-1.47247	-1.0051
99317986	rs1993730	5.42626e-09	-1.49211	-1.18319	3.68584e-05	-1.69562	-1.21232	4.06574e-05	-1.69395	-1.21215
99318205	rs12811901	5.57467e-09	-1.46692	-1.1814	3.65072e-05	-1.70556	-1.21194	4.02633e-05	-1.70409	-1.21175
99318757	rs11109674	2.66507e-08	-1.23375e-10	-1.08374	0.000227338	-1.23375e-10	-1.08858	0.000251315	-1.23375e-10	-1.08457
99319821	rs7975323	1.11421e-07	0.346766	-1.88684e-10	0.00505408	2.01293	-1.88684e-10	0.00661694	2.18611	-1.88684e-10
99320044	rs78656601	2.34163e-08	-1.23375e-10	-1.21312	0.000200825	-1.23375e-10	-1.21258	0.00022108	-1.23375e-10	-1.21276
99320207	rs201381	1.05601e-08	-1.25116	-0.758308	0.000157673	-0.674901	-0.779592	0.000174705	-0.660069	-0.788114
99320508	rs12320586	2.73263e-08	-1.23375e-10	-1.0587	0.000232996	-1.23375e-10	-1.064	0.000257666	-1.23375e-10	-1.05962
99321257	rs79343833	1.1262e-07	0.357466	-1.88684e-10	0.00512709	2.02728	-1.88684e-10	0.00671472	2.20078	-1.88684e-10
99321471	rs201380	7.32903e-09	-1.25361	-1.1211	5.74257e-05	-1.44926	-1.01526	6.38823e-05	-1.43228	-1.02196
99321883	rs137895637	1.4213e-08	-1.7124	-1.88684e-10	0.000118387	-1.74106	-1.88684e-10	0.000130357	-1.741	-1.88684e-10
99322000	rs2544100	7.13892e-09	-1.30338	-1.09761	5.65963e-05	-1.50119	-0.977885	6.2771e-05	-1.48569	-0.986101
99322138	rs12368304	1.547e-08	-1.62765	-1.88684e-10	0.000119257	-1.73373	-1.88684e-10	0.000131362	-1.73332	-1.88684e-10
99322606	rs641985	7.9779e-09	-1.304	-0.985874	5.44302e-05	-1.50036	-1.01773	6.08444e-05	-1.49055	-1.01241
99322633	rs11109676	5.0973e-09	-1.5677	-1.17014	3.85741e-05	-1.65344	-1.20899	4.25871e-05	-1.65115	-1.20858
99322722	rs1598544	8.57118e-09	-1.14278	-1.07537	5.77101e-05	-1.41214	-1.04745	6.33144e-05	-1.40881	-1.05436
99322859	rs7959428	3.28375e-08	0.26487	-1.13985	0.00145242	1.89699	-1.13102	0.00189874	2.06702	-1.12935
99323597	rs148522729	2.89451e-08	-1.23375e-10	-1.00115	0.000246573	-1.23375e-10	-1.00736	0.000272888	-1.23375e-10	-1.00222
99323837	rs659321	8.15576e-09	-1.17877	-1.08906	6.3583e-05	-1.39074	-0.971932	7.09128e-05	-1.37215	-0.97768
99324710	rs150596281	2.83088e-08	-1.23375e-10	-1.02338	0.000241234	-1.23375e-10	-1.02925	0.000266904	-1.23375e-10	-1.02439
99324868	rs7301791	1.83697e-07	0.846738	-1.88684e-10	0.00979077	2.67418	-1.88684e-10	0.0130051	2.86182	-1.88684e-10
99325211	rs648763	2.02369e-08	-1.35904	-1.88684e-10	0.000141496	-1.56275	-1.88684e-10	0.000157139	-1.55415	-1.88684e-10
99325731	rs12371333	5.01169e-09	-1.56959	-1.18519	3.88321e-05	-1.64302	-1.21275	4.2859e-05	-1.64078	-1.21258
99326756	rs621284	1.47677e-08	-1.67411	-1.88684e-10	0.0002056	-1.18908	-1.88684e-10	0.000233562	-1.15783	-1.88684e-10
99327755	rs79493669	1.52338e-07	0.659551	-1.88684e-10	0.00765891	2.42861	-1.88684e-10	0.0101202	2.61101	-1.88684e-10
99328536	rs7138024	1.2449e-07	0.457674	-1.88684e-10	0.00641738	2.25175	-1.88684e-10	0.00843903	2.42934	-1.88684e-10
99328585	rs117846939	2.57851e-08	-1.23375e-10	-1.11675	0.000220679	-1.23375e-10	-1.11831	0.000243783	-1.23375e-10	-1.115
99328936	rs583318	1.99803e-08	-1.3718	-1.88684e-10	0.000140272	-1.57144	-1.88684e-10	0.000155747	-1.56305	-1.88684e-10
99329622	rs60059681	7.64171e-09	-1.27407	-1.05886	5.33962e-05	-1.50743	-1.02985	5.85629e-05	-1.50462	-1.03656
99330266	rs10860382	5.22559e-09	-1.55883	-1.15415	3.81976e-05	-1.66925	-1.20299	4.21113e-05	-1.66859	-1.20238
99330388	rs2045686	5.28391e-09	-1.54494	-1.15695	3.84993e-05	-1.66023	-1.20415	4.25006e-05	-1.6582	-1.20357
99330530	rs77052012	1.52385e-07	0.659857	-1.88684e-10	0.00841409	2.52265	-1.88684e-10	0.0111298	2.7061	-1.88684e-10
99331105	rs71462255	5.15013e-09	-1.57302	-1.15451	3.93103e-05	-1.64039	-1.20314	4.34073e-05	-1.63812	-1.20253
99331119	rs17028908	7.44927e-09	-1.36051	-0.997921	5.34995e-05	-1.56731	-0.96803	5.89206e-05	-1.56489	-0.9702
99331364	rs78276631	1.25402e-07	0.464973	-1.88684e-10	0.00645676	2.25787	-1.88684e-10	0.00850141	2.43671	-1.88684e-10
99331745	rs111858782	1.16812e-07	0.394015	-1.88684e-10	0.00583612	2.15681	-1.88684e-10	0.0076633	2.33292	-1.88684e-10
99332599	rs12313609	5.9705e-09	-1.41847	-1.16125	3.62495e-05	-1.71841	-1.20618	3.99684e-05	-1.71734	-1.20585
99333217	rs539977	1.09154e-08	-0.799282	-1.1771	6.07012e-05	-1.24753	-1.16153	6.77267e-05	-1.23364	-1.16216
99334147	rs74351755	2.69392e-08	-1.23375e-10	-1.07297	0.000236049	-1.23375e-10	-1.05098	0.000260539	-1.23375e-10	-1.04853
99334298	rs116979008	2.34081e-08	-1.23375e-10	-1.21347	0.000200733	-1.23375e-10	-1.21304	0.000220976	-1.23375e-10	-1.21323
99334383	rs1814566	1.37651e-08	-0.556334	-1.18808	7.68555e-05	-1.00359	-1.1695	8.55266e-05	-0.990795	-1.17166
99334529	rs483610	4.83755e-09	-1.6011	-1.18904	3.76337e-05	-1.6737	-1.21341	4.13451e-05	-1.67585	-1.21347
99334785	rs111964769	1.61354e-08	-1.58554	-1.88684e-10	0.000795035	0.16337	-1.88684e-10	0.000938793	0.233314	-1.88684e-10
99335198	rs73382442	2.60077e-08	-1.23375e-10	-1.10816	0.00022759	-1.23375e-10	-1.08747	0.000251049	-1.23375e-10	-1.08563
99335266	rs117636668	2.35118e-08	-1.23375e-10	-1.20905	0.000202334	-1.23375e-10	-1.20509	0.000222579	-1.23375e-10	-1.206
99335742	rs112082377	4.94167e-09	-1.62066	-1.14819	0.000225033	0.0350719	-1.13384	0.000264442	0.102641	-1.1363
99335836	rs113136248	4.79995e-09	-1.64638	-1.15157	0.000202269	-0.0678344	-1.13758	0.000237239	-0.002233	-1.13998
99335943	rs184541263	2.34754e-08	-1.23375e-10	-1.2106	0.000201945	-1.23375e-10	-1.20702	0.000222199	-1.23375e-10	-1.20771
99335944	rs517636	5.72784e-09	-1.53671	-1.08451	6.55578e-05	-1.15768	-1.17441	7.31568e-05	-1.14829	-1.17039
99335996	rs11109678	5.30628e-09	-1.54522	-1.15244	3.81868e-05	-1.69646	-1.17607	4.20657e-05	-1.69524	-1.1768
99336834	rs113772441	2.34594e-08	-1.23375e-10	-1.21128	0.000200829	-1.23375e-10	-1.21256	0.000221118	-1.23375e-10	-1.21258
99336878	rs117384354	2.34842e-08	-1.23375e-10	-1.21022	0.000201737	-1.23375e-10	-1.20805	0.000222135	-1.23375e-10	-1.20799
99337033	rs71440824	2.82625e-08	-1.02501	-1.88684e-10	0.000421811	-0.470458	-1.88684e-10	0.000464823	-0.469624	-1.88684e-10
99337136	rs550814	6.28266e-09	-1.31787	-1.21089	4.26978e-05	-1.5626	-1.19826	4.71929e-05	-1.55637	-1.20067
99337193	rs78949037	1.85513e-08	-1.44601	-1.88684e-10	0.000123228	-1.70098	-1.88684e-10	0.000135442	-1.70274	-1.88684e-10
99337949	rs149167995	2.34381e-08	-1.23375e-10	-1.21219	0.000201076	-1.23375e-10	-1.21133	0.000221469	-1.23375e-10	-1.211
99337961	rs144934117	2.34381e-08	-1.23375e-10	-1.21219	0.000201076	-1.23375e-10	-1.21133	0.000221469	-1.23375e-10	-1.211
99337988	rs138823931	2.34405e-08	-1.23375e-10	-1.21209	0.000201102	-1.23375e-10	-1.2112	0.0002215	-1.23375e-10	-1.21086
99338206	rs142629209	2.35133e-08	-1.23375e-10	-1.20898	0.000202054	-1.23375e-10	-1.20648	0.000222486	-1.23375e-10	-1.20642
99338311	rs117139042	2.36371e-08	-1.23375e-10	-1.20373	0.00020316	-1.23375e-10	-1.20102	0.000223734	-1.23375e-10	-1.20083
99338344	rs616804	4.74513e-09	-1.59751	-1.21192	3.59245e-05	-1.73425	-1.19934	3.95095e-05	-1.73316	-1.20158
99338504	rs117213285	2.34449e-08	-1.23375e-10	-1.2119	0.00020138	-1.23375e-10	-1.20982	0.000221672	-1.23375e-10	-1.21009
99339198	rs137961615	2.3459e-08	-1.23375e-10	-1.2113	0.000201559	-1.23375e-10	-1.20893	0.000221862	-1.23375e-10	-1.20923
99339855	rs117376610	1.63818e-07	0.732205	-1.88684e-10	0.000569777	-0.169772	-1.88684e-10	0.000659286	-0.120125	-1.88684e-10
99340093	rs144866046	2.34688e-08	-1.23375e-10	-1.21088	0.000201679	-1.23375e-10	-1.20834	0.000221989	-1.23375e-10	-1.20865
99340094	rs61932194	1.57752e-08	-1.60811	-1.88684e-10	0.000119508	-1.73163	-1.88684e-10	0.000131573	-1.73172	-1.88684e-10
99340167	rs17460744	1.40792e-08	-1.72185	-1.88684e-10	0.000118921	-1.73656	-1.88684e-10	0.000130684	-1.7385	-1.88684e-10
99340375	rs148558111	2.3497e-08	-1.23375e-10	-1.20968	0.00020209	-1.23375e-10	-1.2063	0.000222414	-1.23375e-10	-1.20674
99341277	rs80045233	2.57893e-08	-1.23375e-10	-1.11659	0.000212525	-1.23375e-10	-1.15595	0.000235468	-1.23375e-10	-1.14971
99341341	rs180969783	1.65594e-08	-1.5596	-1.88684e-10	0.000785815	0.151705	-1.88684e-10	0.000926317	0.219935	-1.88684e-10
99341580	rs146781627	3.4872e-08	-1.23375e-10	-0.814867	0.000297476	-1.23375e-10	-0.819681	0.000328088	-1.23375e-10	-0.818
99342420	rs138670008	2.24951e-06	3.35191	-1.88684e-10	0.0128129	2.94319	-1.88684e-10	0.0144853	2.96961	-1.88684e-10
99342859	rs140106220	1.38596e-08	-1.73758	-1.88684e-10	0.000127444	-1.66734	-1.88684e-10	0.000140691	-1.66472	-1.88684e-10
99342877	rs79250907	4.5626e-09	-1.63598	-1.21268	3.56031e-05	-1.74155	-1.20104	3.91714e-05	-1.74139	-1.20194
99342938	rs4073120	3.42336e-08	-1.23375e-10	-0.833345	0.00029484	-1.23375e-10	-0.828584	0.00032276	-1.23375e-10	-0.834372
99343083	rs77368847	2.34094e-08	-1.23375e-10	-1.21342	0.000201131	-1.23375e-10	-1.21106	0.000221488	-1.23375e-10	-1.21091
99343883	rs6538888	4.89525e-09	-1.74087	-1.03742	3.82309e-05	-1.72524	-1.14614	4.24697e-05	-1.72422	-1.13827
99343891	rs150068139	1.74039e-08	-1.50986	-1.88684e-10	0.000132176	-1.63088	-1.88684e-10	0.000145034	-1.63432	-1.88684e-10
99344010	rs77056082	4.85428e-09	-1.57634	-1.21035	3.60874e-05	-1.73005	-1.19902	3.97253e-05	-1.7282	-1.2011
99344532	rs60824071	4.37478e-09	-1.71867	-1.17203	5.71594e-05	-1.32411	-1.14506	6.31633e-05	-1.31648	-1.14908
99344594	rs11837142	3.14393e-08	-1.23375e-10	-0.918492	0.00028277	-1.23375e-10	-0.870382	0.000314048	-1.23375e-10	-0.861736
99345049	rs151037312	5.89298e-08	-1.23375e-10	-0.290204	0.000563909	-1.23375e-10	-0.180123	0.00062282	-1.23375e-10	-0.177025
99345061	rs4762529	5.65547e-09	-1.54852	-1.0854	3.87154e-05	-1.68802	-1.17076	4.27709e-05	-1.68684	-1.16858
99345137	rs12307343	6.954e-09	-1.62519	-0.802047	5.37134e-05	-1.61316	-0.918197	5.9755e-05	-1.61343	-0.907595
99346047	rs71462257	8.05707e-09	-1.33059	-0.949407	4.014e-05	-1.74071	-1.08194	4.43716e-05	-1.74055	-1.07813
99346481	rs73139189	1.43753e-08	-1.70104	-1.88684e-10	0.000209918	-1.1683	-1.88684e-10	0.000233033	-1.1601	-1.88684e-10
99346965	rs138701547	2.34092e-08	-1.23375e-10	-1.21342	0.000200863	-1.23375e-10	-1.21239	0.000221089	-1.23375e-10	-1.21272
99347067	rs11109679	2.36912e-08	-1.23375e-10	-1.20145	0.000204333	-1.23375e-10	-1.19526	0.000224664	-1.23375e-10	-1.19668
99347718	rs73382455	5.88472e-09	-1.38162	-1.21257	4.18189e-05	-1.57519	-1.20648	4.62222e-05	-1.57125	-1.20657
99347729	rs78728313	2.55888e-08	-1.23375e-10	-1.1244	0.000212651	-1.23375e-10	-1.15536	0.00023476	-1.23375e-10	-1.15272
99348379	rs117192201	7.10856e-08	-0.102666	-1.88684e-10	0.000281177	-0.876033	-1.88684e-10	0.000322081	-0.836478	-1.88684e-10
99348513	rs1403503	4.62177e-09	-1.72924	-1.10654	3.92037e-05	-1.66194	-1.1843	4.34178e-05	-1.65944	-1.18097
99349090	rs1357456	4.57747e-09	-1.72794	-1.11746	3.61768e-05	-1.73572	-1.19087	3.99919e-05	-1.73481	-1.18779
99349381	rs2103070	1.39106e-08	-1.7339	-1.88684e-10	0.000192258	-1.25618	-1.88684e-10	0.000213541	-1.24745	-1.88684e-10
99349542	rs11109681	4.86178e-09	-1.65143	-1.13372	3.7994e-05	-1.6831	-1.19449	4.19405e-05	-1.68198	-1.19305
99349757	rs7972603	4.14192e-09	-1.73193	-1.21347	9.36053e-05	-0.773938	-1.20199	0.000106794	-0.736526	-1.20385
99349828	rs4536282	1.77323e-08	-0.472647	-1.01852	0.000119585	-0.625836	-1.10515	0.000135082	-0.611285	-1.09412
99350387	rs117778293	1.88909e-08	-1.42787	-1.88684e-10	0.000398152	-0.528183	-1.88684e-10	0.000441397	-0.521338	-1.88684e-10
99350603	rs1403504	4.66084e-09	-1.61727	-1.21009	4.23977e-05	-1.56072	-1.2072	4.66172e-05	-1.56111	-1.20821
99350636	rs1403505	4.18148e-09	-1.72283	-1.21305	7.06329e-05	-1.0989	-1.15862	7.86575e-05	-1.08199	-1.16419
99350700	rs1403506	5.07414e-09	-1.52901	-1.21338	4.85115e-05	-1.45938	-1.17383	5.37745e-05	-1.44804	-1.17844
99351017	rs9971780	2.3233e-07	2.20893	-1.12732	3.6186e-05	-1.74009	-1.18625	3.9808e-05	-1.73948	-1.18773
99351186	rs143388411	2.53072e-08	-1.23375e-10	-1.13546	0.000205462	-1.23375e-10	-1.18976	0.000227349	-1.23375e-10	-1.1848
99351289	rs11109683	2.44356e-08	-1.23375e-10	-1.17051	0.000201219	-1.23375e-10	-1.21062	0.000221922	-1.23375e-10	-1.20896
99351415	rs11109684	2.46077e-08	-1.23375e-10	-1.16349	0.000201623	-1.23375e-10	-1.20862	0.000222467	-1.23375e-10	-1.2065
99351420	rs146354864	2.65756e-08	-1.23375e-10	-1.08656	0.00021164	-1.23375e-10	-1.16013	0.000234738	-1.23375e-10	-1.15281
99351795	rs1403507	9.33535e-07	2.47243	-1.88684e-10	0.00225868	1.20752	-1.88684e-10	0.00249692	1.21153	-1.88684e-10
99353283	rs7139028	1.58846e-07	1.79346	-1.09208	3.69921e-05	-1.71138	-1.19293	4.08486e-05	-1.70935	-1.19206
99353709	rs117979717	2.9383e-08	-1.23375e-10	-0.986137	0.00025435	-1.23375e-10	-0.976306	0.000278598	-1.23375e-10	-0.98151
99353904	rs78808916	5.65184e-09	-1.4717	-1.16287	4.89808e-05	-1.41419	-1.2094	5.39458e-05	-1.41508	-1.20822
99353972	rs7963048	1.65616e-07	1.94622	-1.2031	3.54806e-05	-1.73305	-1.21299	3.91174e-05	-1.73174	-1.21297
99354078	rs61932195	1.38165e-08	-1.74069	-1.88684e-10	0.000359713	-0.62971	-1.88684e-10	0.000406081	-0.604728	-1.88684e-10
99354079	rs11833201	2.70312e-08	-1.23375e-10	-1.06956	0.000212989	-1.23375e-10	-1.15377	0.000234966	-1.23375e-10	-1.15184
99354511	rs113222349	1.39141e-08	-1.73365	-1.88684e-10	0.000147084	-1.52402	-1.88684e-10	0.0001621	-1.52307	-1.88684e-10
99354632	rs73382473	2.63707e-08	-1.23375e-10	-1.0943	0.000209485	-1.23375e-10	-1.17036	0.000230996	-1.23375e-10	-1.16888
99354961	rs140698965	2.54051e-08	-1.23375e-10	-1.1316	0.000205904	-1.23375e-10	-1.18761	0.000227886	-1.23375e-10	-1.18244
99355022	rs12302825	2.64702e-08	-1.23375e-10	-1.09053	0.000209963	-1.23375e-10	-1.16809	0.000231531	-1.23375e-10	-1.16657
99355030	rs12316299	2.58887e-08	-1.23375e-10	-1.11274	0.000213098	-1.23375e-10	-1.15326	0.000233838	-1.23375e-10	-1.15665
99355798	rs2888300	2.67923e-07	2.43204	-1.20789	3.5226e-05	-1.74154	-1.2117	3.87864e-05	-1.74159	-1.21162
99355802	rs117032555	2.40846e-08	-1.23375e-10	-1.18498	0.00020763	-1.23375e-10	-1.17926	0.000228224	-1.23375e-10	-1.18096
99356581	rs147447582	2.59487e-08	-1.23375e-10	-1.11043	0.000208735	-1.23375e-10	-1.17395	0.000231046	-1.23375e-10	-1.16867
99356665	rs187273655	2.33729e-08	-1.21497	-1.88684e-10	0.000149072	-1.51059	-1.88684e-10	0.000163551	-1.51415	-1.88684e-10
99357251	rs12580031	5.00238e-07	2.98723	-1.1387	6.7421e-05	-1.18777	-1.11629	7.40597e-05	-1.18174	-1.12467
99357521	rs73382479	2.70109e-08	-1.23375e-10	-1.07031	0.000212359	-1.23375e-10	-1.15674	0.000234177	-1.23375e-10	-1.1552
99357753	rs116979940	2.5127e-08	-1.23375e-10	-1.14261	0.00020485	-1.23375e-10	-1.19274	0.000226426	-1.23375e-10	-1.18886
99357797	rs149920777	2.52042e-08	-1.23375e-10	-1.13954	0.000205194	-1.23375e-10	-1.19106	0.000226839	-1.23375e-10	-1.18704
99357841	rs2888313	2.70597e-08	-1.23375e-10	-1.06851	0.000212601	-1.23375e-10	-1.1556	0.000234447	-1.23375e-10	-1.15405
99358274	rs56935245	1.2067e-07	1.63944	-1.21293	3.71812e-05	-1.68942	-1.20979	4.09956e-05	-1.6865	-1.21132
99358604	rs75212533	2.45006e-08	-1.23375e-10	-1.16785	0.000202277	-1.23375e-10	-1.20538	0.000223401	-1.23375e-10	-1.20231
99358728	rs148155692	2.49509e-08	-1.23375e-10	-1.14964	0.00020409	-1.23375e-10	-1.19646	0.000225506	-1.23375e-10	-1.19293
99358784	rs117980888	1.65073e-08	-1.56275	-1.88684e-10	0.000118526	-1.73988	-1.88684e-10	0.000130507	-1.73986	-1.88684e-10
99358894	rs185218311	2.36694e-08	-1.23375e-10	-1.20237	0.000200676	-1.23375e-10	-1.21333	0.00022092	-1.23375e-10	-1.21348
99359348	rs73382484	2.65441e-08	-1.23375e-10	-1.08774	0.000210534	-1.23375e-10	-1.16537	0.000232008	-1.23375e-10	-1.16451
99359534	rs143089952	2.40234e-08	-1.23375e-10	-1.18752	0.000200949	-1.23375e-10	-1.21197	0.000221513	-1.23375e-10	-1.2108
99359780	rs138295512	2.34078e-08	-1.23375e-10	-1.21348	0.000200872	-1.23375e-10	-1.21235	0.000221499	-1.23375e-10	-1.21086
99360118	rs550821158	2.48943e-08	-1.23375e-10	-1.15191	0.000203852	-1.23375e-10	-1.19762	0.000225218	-1.23375e-10	-1.19421
99360120	rs113715646	2.8186e-08	-1.23375e-10	-1.02772	0.000219317	-1.23375e-10	-1.1245	0.00024182	-1.23375e-10	-1.12309
99361892	rs7974073	2.63314e-08	-1.23375e-10	-1.09579	0.000219405	-1.23375e-10	-1.1241	0.000240745	-1.23375e-10	-1.12754
99361957	rs1523098	2.4399e-07	2.2082	-1.07763	3.6369e-05	-1.73522	-1.18608	4.01089e-05	-1.73428	-1.18541
99362238	rs12319594	2.24679e-06	4.2543	-0.903593	0.000109584	-0.795718	-1.02261	0.000121961	-0.783543	-1.02404
99362408	rs17460772	4.36052e-09	-1.69886	-1.1951	6.62092e-05	-1.10956	-1.21263	7.42138e-05	-1.09112	-1.21321
99362581	rs61932197	2.11214e-06	4.4988	-1.2099	9.61584e-05	-0.748908	-1.20011	0.000106995	-0.737241	-1.20126
99362606	rs61932198	2.18126e-06	4.531	-1.2099	9.74036e-05	-0.736041	-1.20011	0.000108389	-0.724299	-1.20126
99362704	rs61932199	3.17831e-06	4.89623	-1.19867	0.000114365	-0.562679	-1.21295	0.000127585	-0.549291	-1.21321
99363333	rs60317458	2.18846e-06	4.531	-1.2066	9.69365e-05	-0.736041	-1.20492	0.000107894	-0.724299	-1.20583
99363372	rs11109688	4.28834e-07	2.83403	-1.13951	3.52841e-05	-1.73993	-1.21166	3.88621e-05	-1.74031	-1.21095
99363482	rs11109689	4.50142e-09	-1.7168	-1.14536	7.28494e-05	-1.03147	-1.19516	8.18358e-05	-1.01273	-1.19384
99363589	rs12315468	2.18941e-06	4.531	-1.20617	9.68911e-05	-0.736041	-1.20539	0.000107847	-0.724299	-1.20627
99363642	rs10507103	3.1456e-06	4.89623	-1.20902	0.000114418	-0.562679	-1.21248	0.000127737	-0.549291	-1.21202
99363910	rs12309850	2.1884e-06	4.531	-1.20663	9.6904e-05	-0.736041	-1.20525	0.000107869	-0.724299	-1.20606
99364105	rs17028933	2.39736e-06	4.62217	-1.2066	0.00010056	-0.69934	-1.20492	0.000111951	-0.687387	-1.20583
99364182	rs78876352	2.34244e-08	-1.23375e-10	-1.21277	0.000202797	-1.23375e-10	-1.20281	0.00022276	-1.23375e-10	-1.20519
99364448	rs952198	4.52067e-09	-1.71463	-1.14326	7.21074e-05	-1.0428	-1.19406	8.09933e-05	-1.02421	-1.1927
99364450	rs1916281	4.54915e-09	-1.71002	-1.1416	7.05732e-05	-1.06518	-1.19318	7.92487e-05	-1.0469	-1.19179
99364647	rs12310252	4.51196e-09	-1.71463	-1.14519	7.20705e-05	-1.0428	-1.19457	8.09429e-05	-1.02421	-1.19333
99364731	rs11109690	2.18754e-06	4.531	-1.20702	9.69834e-05	-0.736041	-1.20444	0.000107944	-0.724299	-1.20537
99365286	rs17028943	2.26674e-06	4.56433	-1.20478	9.79179e-05	-0.724166	-1.20672	0.000108999	-0.71242	-1.20753
99365419	rs17363636	3.32884e-06	4.95604	-1.21221	0.000117694	-0.537395	-1.20954	0.000131467	-0.523864	-1.20866
99365563	rs17028946	2.54599e-06	4.68429	-1.20857	0.000103393	-0.674111	-1.20237	0.000115106	-0.662014	-1.20341
99365596	rs10507104	2.48228e-06	4.65468	-1.2043	0.000101668	-0.686162	-1.20714	0.000113208	-0.674133	-1.20792
99365757	rs113406420	2.34138e-08	-1.23375e-10	-1.21322	0.000201666	-1.23375e-10	-1.2084	0.00022208	-1.23375e-10	-1.20825
99365798	rs61932222	2.27957e-06	4.57446	-1.20927	0.000102032	-0.688475	-1.20126	0.0001135	-0.677132	-1.20235
99365895	rs12300135	2.3918e-06	4.62217	-1.20893	0.000100872	-0.69934	-1.20182	0.000112281	-0.687387	-1.20289
99365950	rs61932223	2.62958e-06	4.71695	-1.20892	0.000104837	-0.660778	-1.20183	0.00011672	-0.648605	-1.2029
99365973	rs61932224	2.62958e-06	4.71695	-1.20892	0.000104837	-0.660778	-1.20183	0.00011672	-0.648605	-1.2029
99366007	rs12300206	2.70808e-06	4.7467	-1.20926	0.000106182	-0.648585	-1.20127	0.000118223	-0.636345	-1.20236
99366227	rs10160949	4.33804e-09	-1.70663	-1.1925	6.82546e-05	-1.07858	-1.21319	7.65498e-05	-1.05988	-1.21346
99366430	rs12314084	2.54512e-06	4.68429	-1.20891	0.000103447	-0.674111	-1.20184	0.000115164	-0.662014	-1.20291
99366635	rs12314199	2.54602e-06	4.68429	-1.20856	0.000103391	-0.674111	-1.20239	0.000115104	-0.662014	-1.20343
99366923	rs183620827	2.06243e-08	-1.34008	-1.88684e-10	0.000134722	-1.6118	-1.88684e-10	0.000148146	-1.61308	-1.88684e-10
99367128	rs56296716	2.54697e-06	4.68429	-1.20819	0.000103335	-0.674111	-1.20293	0.000115045	-0.662014	-1.20394
99367226	rs56225414	2.39447e-06	4.62217	-1.20781	0.000100708	-0.69934	-1.20345	0.000112108	-0.687387	-1.20443
99367419	rs59272414	2.34968e-08	-1.23375e-10	-1.20969	0.000202044	-1.23375e-10	-1.20653	0.00022242	-1.23375e-10	-1.20672
99367435	rs60460550	2.34968e-08	-1.23375e-10	-1.20969	0.000202044	-1.23375e-10	-1.20653	0.00022242	-1.23375e-10	-1.20672
99367635	rs75314120	2.34312e-08	-1.23375e-10	-1.21248	0.000203378	-1.23375e-10	-1.19995	0.000223843	-1.23375e-10	-1.20034
99367643	rs75197616	2.34345e-08	-1.23375e-10	-1.21234	0.000203276	-1.23375e-10	-1.20045	0.000223733	-1.23375e-10	-1.20083
99367680	rs61932228	3.64155e-06	5.04422	-1.21061	0.000124398	-0.49167	-1.19986	0.000138678	-0.479316	-1.19981
99367780	rs56403363	2.37272e-08	-1.23375e-10	-1.19993	0.00021413	-1.23375e-10	-1.14843	0.000235817	-1.23375e-10	-1.14823
99367796	rs56287109	2.34597e-08	-1.23375e-10	-1.21127	0.000208245	-1.23375e-10	-1.1763	0.000229254	-1.23375e-10	-1.17645
99367865	rs73384613	2.4886e-08	-1.23375e-10	-1.15225	0.000231467	-1.23375e-10	-1.07058	0.000252471	-1.23375e-10	-1.07998
99367924	rs79035793	2.36196e-08	-1.23375e-10	-1.20447	0.000200975	-1.23375e-10	-1.21184	0.00022109	-1.23375e-10	-1.21271
99368148	rs1554547	4.10858e-09	-1.73999	-1.21348	3.78717e-05	-1.68077	-1.20005	4.17669e-05	-1.67869	-1.20049
99368162	rs73384617	2.50551e-08	-1.23375e-10	-1.14547	0.000203856	-1.23375e-10	-1.1976	0.00022434	-1.23375e-10	-1.19812
99368191	rs1554546	4.1192e-09	-1.73969	-1.21121	3.84397e-05	-1.67894	-1.18698	4.2387e-05	-1.67683	-1.18761
99368361	rs78304977	2.44372e-08	-1.23375e-10	-1.17044	0.000207048	-1.23375e-10	-1.18206	0.000226569	-1.23375e-10	-1.18823
99368385	rs73384620	2.48698e-08	-1.23375e-10	-1.1529	0.000203148	-1.23375e-10	-1.20108	0.000223575	-1.23375e-10	-1.20154
99368444	rs61932229	3.46506e-06	4.9466	-1.16267	0.000121851	-0.499326	-1.21289	0.000135359	-0.490365	-1.21299
99368473	rs73140903	1.18536e-07	0.408667	-1.88684e-10	0.000253215	-0.980778	-1.88684e-10	0.000276833	-0.987868	-1.88684e-10
99368479	rs61932230	3.00205e-06	4.84936	-1.20886	0.000138272	-0.405573	-1.18022	0.000154687	-0.393838	-1.17604
99368679	rs56059759	3.5577e-06	4.98157	-1.17125	0.000130894	-0.427187	-1.21344	0.000145419	-0.418214	-1.21345
99368765	rs74999867	4.32368e-09	-1.74085	-1.16159	4.11082e-05	-1.70385	-1.09496	4.52165e-05	-1.70241	-1.09741
99368924	rs111065533	4.52405e-09	-1.71467	-1.14247	3.56334e-05	-1.7354	-1.20633	3.93354e-05	-1.73468	-1.20448
99368952	rs117359677	1.45305e-08	-1.6903	-1.88684e-10	0.000820542	0.194949	-1.88684e-10	0.000956579	0.252081	-1.88684e-10
99369275	rs138726040	1.38161e-08	-1.74072	-1.88684e-10	0.000118446	-1.74056	-1.88684e-10	0.000130438	-1.74039	-1.88684e-10
99369426	rs73140904	9.61993e-07	3.46957	-0.967116	9.55667e-05	-0.905833	-1.04936	0.000106957	-0.895974	-1.04288
99369446	rs7952964	7.72593e-07	3.33118	-1.04797	3.70095e-05	-1.72744	-1.17641	4.0699e-05	-1.72863	-1.17645
99369614	rs7953519	2.40372e-08	-1.23375e-10	-1.18695	0.000201425	-1.23375e-10	-1.2096	0.000221889	-1.23375e-10	-1.20911
99370005	rs55958542	2.48833e-06	4.66289	-1.21007	0.000117522	-0.563716	-1.18468	0.000131329	-0.552611	-1.18097
99371043	rs59196847	2.40372e-08	-1.23375e-10	-1.18695	0.000201425	-1.23375e-10	-1.2096	0.000221889	-1.23375e-10	-1.20911
99371761	rs113472471	1.42744e-08	-1.70808	-1.88684e-10	0.000791675	0.159134	-1.88684e-10	0.000921226	0.214424	-1.88684e-10
99371935	rs78627079	2.43929e-08	-1.23375e-10	-1.17226	0.000202102	-1.23375e-10	-1.20624	0.000222419	-1.23375e-10	-1.20672
99372886	rs111618626	2.44354e-08	-1.23375e-10	-1.17052	0.000202941	-1.23375e-10	-1.2021	0.000223636	-1.23375e-10	-1.20126
99372936	rs185772736	2.47287e-08	-1.23375e-10	-1.15859	0.000216034	-1.23375e-10	-1.13958	0.000238186	-1.23375e-10	-1.13823
99373036	rs190246430	2.11027e-08	-1.31715	-1.88684e-10	0.000423398	-0.466703	-1.88684e-10	0.000466234	-0.466595	-1.88684e-10
99373367	rs12297446	3.28271e-06	4.88667	-1.1568	0.000109917	-0.611057	-1.20423	0.000122049	-0.602248	-1.20461
99373400	rs113723465	1.38222e-08	-1.74028	-1.88684e-10	0.000140246	-1.57162	-1.88684e-10	0.000154576	-1.5706	-1.88684e-10
99374279	rs145588954	1.99016e-08	-1.37575	-1.88684e-10	0.000124092	-1.69399	-1.88684e-10	0.000136414	-1.69559	-1.88684e-10
99374555	rs117995086	2.51636e-08	-1.23375e-10	-1.14115	0.000205271	-1.23375e-10	-1.19068	0.000225823	-1.23375e-10	-1.19153
99375180	rs58533849	2.47192e-08	-1.23375e-10	-1.15897	0.000204219	-1.23375e-10	-1.19582	0.000225089	-1.23375e-10	-1.19478
99375539	rs117593135	1.8196e-08	-1.46535	-1.88684e-10	0.000120195	-1.7259	-1.88684e-10	0.000132359	-1.72576	-1.88684e-10
99375775	rs61932232	4.65312e-09	-1.65486	-1.17415	6.12031e-05	-1.19033	-1.21049	6.84996e-05	-1.1752	-1.20925
99376070	rs4762531	4.97483e-09	-1.65723	-1.10493	3.63268e-05	-1.73457	-1.18789	3.99455e-05	-1.73525	-1.18852
99376463	rs4762532	1.74221e-06	4.10917	-1.01281	9.04022e-05	-0.879029	-1.13172	0.000100176	-0.872523	-1.13183
99377640	rs1523097	7.07149e-07	3.25054	-1.05585	3.65316e-05	-1.73754	-1.17929	4.01898e-05	-1.73814	-1.17953
99378016	rs7967579	5.75716e-09	-1.47799	-1.13812	5.10788e-05	-1.3696	-1.21204	5.6983e-05	-1.35719	-1.21134
99378515	rs57058897	2.38465e-08	-1.23375e-10	-1.19492	0.000207766	-1.23375e-10	-1.1786	0.000228578	-1.23375e-10	-1.17941
99382545	rs12297479	5.40209e-09	-1.56135	-1.11841	5.40948e-05	-1.31544	-1.20884	6.0562e-05	-1.29957	-1.20805
99383071	rs10128795	4.24648e-09	-1.71423	-1.20624	7.56875e-05	-0.977911	-1.21049	8.48726e-05	-0.958717	-1.21141
99383712	rs117085693	3.19334e-08	-1.23375e-10	-0.902899	0.000270947	-1.23375e-10	-0.913092	0.00029525	-1.23375e-10	-0.923459
99384874	rs17028955	2.4409e-08	-1.23375e-10	-1.1716	0.000202829	-1.23375e-10	-1.20265	0.000223508	-1.23375e-10	-1.20184
99384986	rs11109693	4.29753e-09	-1.70186	-1.20666	7.14338e-05	-1.03603	-1.21021	8.00397e-05	-1.01758	-1.21118
99385631	rs73140907	2.33997e-06	3.39134	-1.88684e-10	0.00803468	2.47651	-1.88684e-10	0.00897599	2.49103	-1.88684e-10
99387853	rs12578561	4.23992e-09	-1.72515	-1.19685	7.77186e-05	-0.950543	-1.21138	8.70849e-05	-0.932175	-1.21222
99388667	rs117003368	3.5913e-08	-0.785453	-1.88684e-10	0.000241397	-1.02857	-1.88684e-10	0.000266997	-1.02404	-1.88684e-10
99388705	rs12305908	2.36969e-08	-1.23375e-10	-1.20121	0.000200647	-1.23375e-10	-1.21347	0.000220939	-1.23375e-10	-1.2134
99390523	rs142219561	2.38761e-08	-1.23375e-10	-1.19367	0.000200661	-1.23375e-10	-1.2134	0.000220979	-1.23375e-10	-1.21321
99390974	rs118050391	1.40425e-08	-1.72446	-1.88684e-10	0.000634082	-0.0628381	-1.88684e-10	0.000733414	-0.0135713	-1.88684e-10
99391763	rs77956448	2.37896e-08	-1.23375e-10	-1.1973	0.000200647	-1.23375e-10	-1.21347	0.00022094	-1.23375e-10	-1.21339
99392168	rs7295102	1.682e-08	-1.54398	-1.88684e-10	0.000126109	-1.67787	-1.88684e-10	0.000138292	-1.68191	-1.88684e-10
99392172	rs11109698	2.38108e-08	-1.23375e-10	-1.19641	0.000200755	-1.23375e-10	-1.21293	0.000221107	-1.23375e-10	-1.21263
99392606	rs143449134	2.38175e-08	-1.23375e-10	-1.19613	0.000200657	-1.23375e-10	-1.21342	0.000220964	-1.23375e-10	-1.21328
99392820	rs17028962	2.40362e-08	-1.23375e-10	-1.18699	0.000201266	-1.23375e-10	-1.21039	0.00022175	-1.23375e-10	-1.20973
99393368	rs7965027	1.49518e-06	4.14515	-1.2017	3.77609e-05	-1.68688	-1.19686	4.13906e-05	-1.68936	-1.19887
99393400	rs7978587	2.38515e-08	-1.23375e-10	-1.1947	0.000200823	-1.23375e-10	-1.21259	0.000221199	-1.23375e-10	-1.21222
99393547	rs79962711	4.3679e-09	-1.68365	-1.20862	6.34898e-05	-1.16128	-1.20286	7.08521e-05	-1.14569	-1.205
99393561	rs74467829	4.36652e-09	-1.68365	-1.20894	6.35202e-05	-1.16128	-1.20238	7.08825e-05	-1.14569	-1.20457
99394532	rs139249114	2.79542e-08	-1.23375e-10	-1.03599	0.000216331	-1.23375e-10	-1.1382	0.000240673	-1.23375e-10	-1.12784
99394857	rs139730139	2.37637e-08	-1.23375e-10	-1.19839	0.000200644	-1.23375e-10	-1.21348	0.000220926	-1.23375e-10	-1.21346
99394980	rs75349804	2.98047e-08	-1.23375e-10	-0.971884	0.000267061	-1.23375e-10	-0.92754	0.000296479	-1.23375e-10	-0.919306
99395144	rs117483006	1.89509e-08	-1.4247	-1.88684e-10	0.000124391	-1.69158	-1.88684e-10	0.000137078	-1.69073	-1.88684e-10
99395507	rs151158089	1.38172e-08	-1.74064	-1.88684e-10	0.000119342	-1.73303	-1.88684e-10	0.000131467	-1.73253	-1.88684e-10
99395567	rs140197168	1.38079e-08	-1.74131	-1.88684e-10	0.000118562	-1.73958	-1.88684e-10	0.000130575	-1.73933	-1.88684e-10
99395808	rs61646310	2.34798e-08	-1.23375e-10	-1.21041	0.000201814	-1.23375e-10	-1.20767	0.000221971	-1.23375e-10	-1.20874
99396067	rs118176734	1.47286e-08	-1.67676	-1.88684e-10	0.000273026	-0.905448	-1.88684e-10	0.000311862	-0.868722	-1.88684e-10
99397436	rs77078458	2.35206e-08	-1.23375e-10	-1.20867	0.000201426	-1.23375e-10	-1.20959	0.000221589	-1.23375e-10	-1.21046
99397437	rs79165443	2.35654e-08	-1.23375e-10	-1.20677	0.000201142	-1.23375e-10	-1.21101	0.000221318	-1.23375e-10	-1.21168
99397749	rs117171573	3.83132e-08	-0.720757	-1.88684e-10	0.000255304	-0.97256	-1.88684e-10	0.000282429	-0.967855	-1.88684e-10
99397896	rs113301127	1.73854e-08	-1.51092	-1.88684e-10	0.000395896	-0.533864	-1.88684e-10	0.000439026	-0.526724	-1.88684e-10
99398017	rs869032	4.48618e-09	-1.67613	-1.18942	6.66623e-05	-1.1154	-1.19998	7.45263e-05	-1.09723	-1.2029
99398151	rs141900097	2.35135e-08	-1.23375e-10	-1.20898	0.000201288	-1.23375e-10	-1.21028	0.000221483	-1.23375e-10	-1.21093
99398402	rs78655346	2.35183e-08	-1.23375e-10	-1.20877	0.000201255	-1.23375e-10	-1.21044	0.00022145	-1.23375e-10	-1.21108
99398447	rs869031	2.34908e-08	-1.23375e-10	-1.20994	0.000202354	-1.23375e-10	-1.205	0.000222142	-1.23375e-10	-1.20797
99398644	rs11835558	2.36766e-08	-1.23375e-10	-1.20207	0.000200768	-1.23375e-10	-1.21287	0.000220987	-1.23375e-10	-1.21318
99399513	rs11109699	4.2917e-09	-1.70748	-1.20239	7.75701e-05	-0.976399	-1.18743	8.66662e-05	-0.956963	-1.19226
99400128	rs7956628	4.32966e-09	-1.69357	-1.20749	7.38411e-05	-1.03545	-1.17765	8.23651e-05	-1.01677	-1.18335
99400532	rs11836862	1.47464e-05	5.23221	-1.88684e-10	0.000400056	-0.523412	-1.88684e-10	0.00044582	-0.511366	-1.88684e-10
99401274	rs17363922	5.14548e-06	5.37284	-1.19351	0.000136866	-0.447932	-1.14808	0.000153181	-0.437393	-1.14227
99401598	rs17028964	3.32604e-08	-1.23375e-10	-0.862185	0.000263149	-1.23375e-10	-0.942296	0.00029142	-1.23375e-10	-0.936517
99402002	rs6538889	4.76193e-09	-1.60226	-1.20363	5.79074e-05	-1.27073	-1.18544	6.44167e-05	-1.25546	-1.19045
99402469	rs76137613	4.88585e-08	-1.23375e-10	-0.477622	0.000349246	-1.23375e-10	-0.659241	0.000393454	-1.23375e-10	-0.636317
99402712	rs7300171	4.21097e-09	-1.72238	-1.20648	8.29273e-05	-0.91707	-1.17998	9.26404e-05	-0.897074	-1.18548
99402980	rs4762533	4.46503e-09	-1.66379	-1.20648	6.55523e-05	-1.15219	-1.17998	7.30058e-05	-1.13526	-1.18548
99403129	rs4762534	4.19288e-09	-1.72432	-1.20884	8.45232e-05	-0.903946	-1.17404	9.4392e-05	-0.883792	-1.18003
99403185	rs4762535	9.68767e-07	3.71421	-1.20474	3.65998e-05	-1.71983	-1.19514	4.02387e-05	-1.72151	-1.19494
99403791	rs7969490	4.2699e-09	-1.70748	-1.20748	7.83317e-05	-0.976399	-1.17766	8.74405e-05	-0.956963	-1.18336
99404503	rs7487923	4.33347e-09	-1.69825	-1.20193	7.30173e-05	-1.03769	-1.18663	8.16158e-05	-1.01843	-1.19083
99404688	rs561708593	2.54022e-08	-1.23375e-10	-1.13172	0.000211543	-1.23375e-10	-1.16059	0.000232821	-1.23375e-10	-1.16101
99405834	rs17028987	2.35448e-08	-1.23375e-10	-1.20765	0.000201531	-1.23375e-10	-1.20907	0.000221985	-1.23375e-10	-1.20867
99406028	rs74422117	2.34374e-08	-1.23375e-10	-1.21222	0.000202211	-1.23375e-10	-1.2057	0.000222412	-1.23375e-10	-1.20675
99406118	rs12302847	2.37696e-08	-1.23375e-10	-1.19814	0.0002007	-1.23375e-10	-1.2132	0.00022103	-1.23375e-10	-1.21298
99406506	rs1523101	4.35528e-09	-1.69537	-1.1998	7.19724e-05	-1.04907	-1.18966	8.04558e-05	-1.02997	-1.1936
99407060	rs7956263	4.40663e-09	-1.68291	-1.20053	6.89016e-05	-1.09366	-1.18867	7.69687e-05	-1.07518	-1.1927
99407262	rs143118274	2.34078e-08	-1.23375e-10	-1.21348	0.000203779	-1.23375e-10	-1.19798	0.000224037	-1.23375e-10	-1.19947
99408051	rs139458246	2.06897e-08	-1.33691	-1.88684e-10	0.000433358	-0.443452	-1.88684e-10	0.000477294	-0.443149	-1.88684e-10
99408845	rs111639279	1.95511e-08	-1.39352	-1.88684e-10	0.000118387	-1.74106	-1.88684e-10	0.000130348	-1.74107	-1.88684e-10
99408961	rs56339660	1.95931e-05	5.51638	-1.88684e-10	0.000440818	-0.426384	-1.88684e-10	0.000491577	-0.413664	-1.88684e-10
99409138	rs60460036	2.35289e-08	-1.23375e-10	-1.20832	0.000200895	-1.23375e-10	-1.21224	0.000221114	-1.23375e-10	-1.2126
99409367	rs11109702	1.24342e-06	3.96995	-1.21088	3.85541e-05	-1.70307	-1.15988	4.21452e-05	-1.70529	-1.16487
99409521	rs149319026	1.69988e-08	-1.53341	-1.88684e-10	0.000129508	-1.65127	-1.88684e-10	0.000141959	-1.65575	-1.88684e-10
99409694	rs117763787	2.34742e-08	-1.23375e-10	-1.21065	0.000205658	-1.23375e-10	-1.1888	0.000227009	-1.23375e-10	-1.18629
99409916	rs12320091	1.24265e-06	3.96995	-1.21149	3.86511e-05	-1.70307	-1.15737	4.22443e-05	-1.70529	-1.16252
99410114	rs4762536	1.14806e-06	3.8919	-1.21262	3.88467e-05	-1.70639	-1.149	4.24407e-05	-1.70848	-1.15469
99410207	rs4762537	1.19335e-06	3.92967	-1.2117	3.86032e-05	-1.70632	-1.15536	4.21859e-05	-1.70844	-1.16076
99410430	rs4762538	4.57181e-09	-1.64471	-1.20193	6.32446e-05	-1.18138	-1.18663	7.05565e-05	-1.16404	-1.19083
99410507	rs4762539	1.33633e-06	4.04354	-1.2124	3.91472e-05	-1.69681	-1.15087	4.27707e-05	-1.69921	-1.15622
99410523	rs4762216	1.3373e-06	4.04354	-1.21168	3.89624e-05	-1.69681	-1.1556	4.25778e-05	-1.69921	-1.16074
99410800	rs143305377	7.09667e-08	-0.10434	-1.88684e-10	0.000187689	-1.28023	-1.88684e-10	0.000207598	-1.27568	-1.88684e-10
99410941	rs7979211	4.55806e-09	-1.65299	-1.19666	6.41208e-05	-1.16082	-1.19342	7.15988e-05	-1.14318	-1.19703
99410995	rs139064369	1.58094e-07	0.696641	-1.88684e-10	0.000402294	-0.517833	-1.88684e-10	0.00045552	-0.489843	-1.88684e-10
99411231	rs76335958	1.74835e-08	-1.50529	-1.88684e-10	0.00012732	-1.66831	-1.88684e-10	0.000139623	-1.67234	-1.88684e-10
99411827	rs7954989	4.54112e-09	-1.6651	-1.18827	6.57402e-05	-1.12823	-1.20107	7.35089e-05	-1.1101	-1.20378
99411873	rs61933365	6.3294e-06	4.38641	-1.88684e-10	0.000292217	-0.837518	-1.88684e-10	0.00032423	-0.829829	-1.88684e-10
99412547	rs150195730	2.34151e-08	-1.23375e-10	-1.21317	0.000200909	-1.23375e-10	-1.21216	0.000221325	-1.23375e-10	-1.21165
99412822	rs7959046	4.58159e-09	-1.657	-1.18751	6.42808e-05	-1.15041	-1.20135	7.1849e-05	-1.13261	-1.20411
99413744	rs73386511	2.37891e-08	-1.23375e-10	-1.19732	0.000200724	-1.23375e-10	-1.21308	0.000221065	-1.23375e-10	-1.21283
99415251	rs4762540	1.19313e-06	3.92524	-1.20746	3.80277e-05	-1.70554	-1.17116	4.15923e-05	-1.70762	-1.17575
99415325	rs61933366	7.04492e-06	5.67494	-1.18143	0.000164964	-0.28012	-1.12917	0.000184825	-0.268966	-1.1229
99415349	rs4762541	1.38968e-06	4.0818	-1.21153	3.87941e-05	-1.69604	-1.16071	4.25593e-05	-1.69842	-1.16197
99415433	rs4762542	1.14326e-06	3.88748	-1.21239	3.86464e-05	-1.70563	-1.15493	4.24066e-05	-1.70768	-1.1563
99416017	rs4762217	1.28998e-06	4.00668	-1.21085	3.85294e-05	-1.7	-1.16359	4.2267e-05	-1.70231	-1.16496
99416412	rs4762543	1.34109e-06	4.04354	-1.20885	3.83744e-05	-1.69681	-1.17081	4.20976e-05	-1.69921	-1.17208
99416729	rs6538890	1.45503e-06	4.12001	-1.20378	3.78161e-05	-1.68627	-1.19601	4.15341e-05	-1.68891	-1.19586
99416869	rs6538891	4.7408e-09	-1.61282	-1.19753	5.85301e-05	-1.25036	-1.19512	6.54197e-05	-1.23412	-1.19634
99416953	rs6538892	1.50622e-06	4.15479	-1.20398	3.78292e-05	-1.6858	-1.19614	4.15523e-05	-1.68839	-1.19593
99417184	rs6538893	4.6369e-09	-1.64043	-1.19208	6.17668e-05	-1.19151	-1.20014	6.91149e-05	-1.17433	-1.20118
99417500	rs11109704	2.58581e-08	-1.11393	-1.88684e-10	0.000144854	-1.53929	-1.88684e-10	0.000158941	-1.54275	-1.88684e-10
99417850	rs17029000	2.37503e-08	-1.23375e-10	-1.19896	0.000200675	-1.23375e-10	-1.21333	0.000220995	-1.23375e-10	-1.21314
99417887	rs7301050	4.24196e-09	-1.70879	-1.21274	7.39847e-05	-1.03773	-1.17343	8.25479e-05	-1.02021	-1.17769
99420733	rs17029005	2.3786e-08	-1.23375e-10	-1.19745	0.00020072	-1.23375e-10	-1.2131	0.000221059	-1.23375e-10	-1.21285
99421393	rs17461780	3.74232e-08	-1.23375e-10	-0.74426	0.000288965	-1.23375e-10	-0.848712	0.000319231	-1.23375e-10	-0.845366
99422194	rs10860386	2.5872e-06	4.69917	-1.20739	4.02502e-05	-1.62872	-1.19118	4.4173e-05	-1.63227	-1.1909
99422683	rs117259069	1.88367e-08	-1.43075	-1.88684e-10	0.000124537	-1.69041	-1.88684e-10	0.000137128	-1.69037	-1.88684e-10
99422941	rs17364420	3.26589e-07	1.42215	-1.88684e-10	0.000191045	-1.26251	-1.88684e-10	0.00020984	-1.26493	-1.88684e-10
99423811	rs11109705	4.49016e-09	-1.66655	-1.19812	6.52929e-05	-1.14154	-1.1946	7.31029e-05	-1.12393	-1.19548
99424025	rs113257296	3.74281e-08	-0.744129	-1.88684e-10	0.000391025	-0.546244	-1.88684e-10	0.000433163	-0.540167	-1.88684e-10
99424095	rs77112472	1.89501e-08	-1.42474	-1.88684e-10	0.000124843	-1.68796	-1.88684e-10	0.000137465	-1.68791	-1.88684e-10
99424229	rs144924631	1.3841e-08	-1.73892	-1.88684e-10	0.000118335	-1.74149	-1.88684e-10	0.000130301	-1.74143	-1.88684e-10
99424407	rs12300760	2.34481e-08	-1.23375e-10	-1.21176	0.000204008	-1.23375e-10	-1.19686	0.000224188	-1.23375e-10	-1.1988
99424698	rs4762544	2.39304e-08	-1.23375e-10	-1.1914	0.000200989	-1.23375e-10	-1.21176	0.00022141	-1.23375e-10	-1.21126
99424987	rs4762545	1.32482e-05	5.12507	-1.88684e-10	0.000369059	-0.604059	-1.88684e-10	0.000410176	-0.594696	-1.88684e-10
99427328	rs11109706	3.87508e-08	-1.23375e-10	-0.7094	0.000352273	-1.23375e-10	-0.650609	0.000393374	-1.23375e-10	-0.636521
99428557	rs117581158	1.5495e-08	-1.62603	-1.88684e-10	0.000121067	-1.71867	-1.88684e-10	0.000133355	-1.71827	-1.88684e-10
99428928	rs117132596	2.34131e-08	-1.23375e-10	-1.21325	0.000202394	-1.23375e-10	-1.2048	0.000223144	-1.23375e-10	-1.20346
99430469	rs4762546	3.49256e-06	5.00234	-1.2105	4.44854e-05	-1.5869	-1.13296	4.88316e-05	-1.5912	-1.1317
99431033	rs74861946	2.37478e-08	-1.23375e-10	-1.19906	0.000206541	-1.23375e-10	-1.18452	0.000226831	-1.23375e-10	-1.18708
99431163	rs112187342	1.38619e-08	-1.73741	-1.88684e-10	0.000161387	-1.43121	-1.88684e-10	0.000178666	-1.42577	-1.88684e-10
99432061	rs111697678	1.50707e-08	-1.6538	-1.88684e-10	0.000239065	-1.03828	-1.88684e-10	0.000264879	-1.03201	-1.88684e-10
99432147	rs12146873	1.46132e-08	-1.68463	-1.88684e-10	0.000119624	-1.73066	-1.88684e-10	0.00013179	-1.73007	-1.88684e-10
99432557	rs117979383	2.34536e-08	-1.23375e-10	-1.21153	0.000201425	-1.23375e-10	-1.2096	0.000222055	-1.23375e-10	-1.20836
99432798	rs10745838	3.43935e-06	4.94426	-1.16777	5.09174e-05	-1.55831	-1.0265	5.59923e-05	-1.56258	-1.02349
99433234	rs75553157	3.08335e-08	-1.23375e-10	-0.937948	0.000274378	-1.23375e-10	-0.90051	0.000306275	-1.23375e-10	-0.8868
99433290	rs10459194	1.05725e-05	5.92119	-1.02174	0.000105984	-1.03166	-0.820069	0.000118113	-1.02529	-0.814349
99433470	rs77250856	3.42841e-08	-1.23375e-10	-0.831871	0.000276424	-1.23375e-10	-0.89308	0.000303577	-1.23375e-10	-0.895648
99433504	rs7298602	3.22698e-08	-1.23375e-10	-0.892419	0.000259984	-1.23375e-10	-0.954395	0.000287074	-1.23375e-10	-0.95154
99433506	rs12146836	1.48839e-08	-1.66627	-1.88684e-10	0.000118872	-1.73697	-1.88684e-10	0.000130955	-1.73643	-1.88684e-10
99434993	rs77365437	2.38817e-08	-1.23375e-10	-1.19344	0.00022131	-1.23375e-10	-1.11545	0.000243626	-1.23375e-10	-1.11565
99435215	rs80138202	2.46042e-08	-1.23375e-10	-1.16363	0.000234485	-1.23375e-10	-1.05762	0.000258117	-1.23375e-10	-1.05787
99435733	rs77730347	2.46676e-08	-1.23375e-10	-1.16106	0.000234433	-1.23375e-10	-1.05785	0.000258601	-1.23375e-10	-1.05599
99436199	rs59365416	2.46676e-08	-1.23375e-10	-1.16106	0.000234433	-1.23375e-10	-1.05785	0.000258601	-1.23375e-10	-1.05599
99436519	rs1319892	0.00401178	12.0201	-1.18187	4.51924e-05	-1.53389	-1.17019	4.94017e-05	-1.53952	-1.17178
99436582	rs1319893	0.00466567	12.0859	-1.09673	4.40826e-05	-1.51564	-1.21331	4.82808e-05	-1.52105	-1.2132
99436655	rs935143	0.00565588	12.3656	-1.18394	4.73591e-05	-1.48957	-1.16769	5.17382e-05	-1.49576	-1.16932
99437494	rs113016918	2.38572e-08	-1.23375e-10	-1.19447	0.000220804	-1.23375e-10	-1.11774	0.00024307	-1.23375e-10	-1.11793
99437582	rs117374253	2.3993e-08	-1.23375e-10	-1.18879	0.000223531	-1.23375e-10	-1.10547	0.000246069	-1.23375e-10	-1.10567
99438139	rs76772856	2.34185e-08	-1.23375e-10	-1.21302	0.000204854	-1.23375e-10	-1.19272	0.000225708	-1.23375e-10	-1.19204
99438453	rs144692112	2.34591e-08	-1.23375e-10	-1.21129	0.000201251	-1.23375e-10	-1.21046	0.000221806	-1.23375e-10	-1.20948
99438463	rs7311721	0.00872741	12.472	-0.856555	4.54473e-05	-1.50998	-1.18848	4.99662e-05	-1.51646	-1.18348
99439585	rs78419662	2.48619e-08	-1.23375e-10	-1.15321	0.000237578	-1.23375e-10	-1.04452	0.00026209	-1.23375e-10	-1.04259
99439910	rs57541875	2.4497e-08	-1.23375e-10	-1.168	0.000231275	-1.23375e-10	-1.07141	0.000255224	-1.23375e-10	-1.06914
99440231	rs7955942	0.00734573	12.301	-0.857948	4.44879e-05	-1.53135	-1.18845	4.89209e-05	-1.53752	-1.18356
99440352	rs59605780	2.48475e-08	-1.23375e-10	-1.15379	0.000237347	-1.23375e-10	-1.04549	0.000261834	-1.23375e-10	-1.04357
99440886	rs76878482	2.45372e-08	-1.23375e-10	-1.16636	0.000233349	-1.23375e-10	-1.06248	0.000256868	-1.23375e-10	-1.06272
99441395	rs80215729	2.52333e-08	-1.23375e-10	-1.13839	0.000243415	-1.23375e-10	-1.02025	0.000268566	-1.23375e-10	-1.01819
99441452	rs7294393	0.00953783	12.5886	-0.884382	4.5819e-05	-1.49489	-1.19543	5.03282e-05	-1.50157	-1.19115
99441961	rs17029017	5.23575e-08	-1.23375e-10	-0.408456	0.000287737	-1.23375e-10	-0.85297	0.000320689	-1.23375e-10	-0.840808
99443257	rs7302748	4.30537e-08	-1.23375e-10	-0.604102	0.00029051	-1.23375e-10	-0.843377	0.000329039	-1.23375e-10	-0.815105
99443810	rs77567095	2.48331e-08	-1.23375e-10	-1.15437	0.000237116	-1.23375e-10	-1.04647	0.000261578	-1.23375e-10	-1.04455
99443901	rs117031035	2.44125e-08	-1.23375e-10	-1.17146	0.000231205	-1.23375e-10	-1.07171	0.000254509	-1.23375e-10	-1.07195
99444432	rs1814453	0.00437865	12.1263	-1.20062	4.70028e-05	-1.52352	-1.14129	5.13459e-05	-1.52915	-1.14355
99444765	rs112101911	2.47408e-08	-1.23375e-10	-1.1581	0.000236765	-1.23375e-10	-1.04795	0.000260625	-1.23375e-10	-1.0482
99445154	rs75853448	2.55236e-08	-1.23375e-10	-1.12695	0.000249235	-1.23375e-10	-0.996618	0.000274342	-1.23375e-10	-0.996907
99445493	rs17364755	6.06615e-09	-1.35383	-1.21	6.35137e-05	-1.17961	-1.18416	7.03022e-05	-1.17653	-1.18194
99445892	rs113984759	2.46427e-08	-1.23375e-10	-1.16207	0.000235131	-1.23375e-10	-1.05487	0.000258827	-1.23375e-10	-1.05512
99445938	rs76931913	2.55577e-08	-1.23375e-10	-1.12561	0.00024838	-1.23375e-10	-1.00006	0.000274072	-1.23375e-10	-0.997892
99446977	rs80197475	8.01194e-08	0.0169667	-1.88684e-10	0.000198487	-1.22429	-1.88684e-10	0.00021757	-1.22876	-1.88684e-10
99447139	rs3794799	0.00354032	11.5723	-0.859119	4.08215e-05	-1.63967	-1.16613	4.49211e-05	-1.64413	-1.16225
99447277	rs60192073	2.54597e-08	-1.23375e-10	-1.12945	0.000248247	-1.23375e-10	-1.00059	0.000273254	-1.23375e-10	-1.00088
99447942	rs17029025	5.58346e-08	-1.23375e-10	-0.344158	0.000358516	-1.23375e-10	-0.633044	0.000409252	-1.23375e-10	-0.59695
99448125	rs117873818	4.84818e-08	-0.485363	-1.88684e-10	0.000199901	-1.21719	-1.88684e-10	0.000220431	-1.21569	-1.88684e-10
99448256	rs4762547	0.00359188	11.5896	-0.861941	3.99904e-05	-1.63575	-1.19063	4.40375e-05	-1.64059	-1.18565
99448814	rs76481556	2.53387e-08	-1.23375e-10	-1.13422	0.000242336	-1.23375e-10	-1.02469	0.000267324	-1.23375e-10	-1.02282
99449231	rs10467004	0.00137164	10.8716	-1.10662	3.7475e-05	-1.67789	-1.21346	4.11095e-05	-1.68156	-1.21348
99450338	rs6538894	0.00114877	10.6924	-1.10471	3.68541e-05	-1.69457	-1.21348	4.04559e-05	-1.69759	-1.21348
99450935	rs12227899	2.50102e-08	-1.23375e-10	-1.14727	0.00021326	-1.23375e-10	-1.1525	0.000238023	-1.23375e-10	-1.13891
99451197	rs117293246	2.73491e-08	-1.23375e-10	-1.05787	0.000277543	-1.23375e-10	-0.889041	0.000305755	-1.23375e-10	-0.888499
99453008	rs116851276	2.66028e-08	-1.23375e-10	-1.08553	0.000266514	-1.23375e-10	-0.92959	0.000293595	-1.23375e-10	-0.929082
99453785	rs61933369	6.00542e-09	-1.37174	-1.20215	7.01866e-05	-1.09866	-1.1652	7.79228e-05	-1.0935	-1.16207
99454407	rs75183839	8.07752e-08	-1.23375e-10	0.0251193	0.00059491	-1.23375e-10	-0.126607	0.000671829	-1.23375e-10	-0.101278
99454478	rs61246644	3.08741e-08	-1.23375e-10	-0.936635	0.00022331	-1.23375e-10	-1.10646	0.000249251	-1.23375e-10	-1.09282
99455304	rs74384546	2.66276e-08	-1.23375e-10	-1.0846	0.000266884	-1.23375e-10	-0.928202	0.000294003	-1.23375e-10	-0.927693
99455610	rs17364888	5.9295e-09	-1.37816	-1.20846	6.97962e-05	-1.09014	-1.1793	7.7459e-05	-1.08494	-1.17659
99456125	rs2372631	0.00165638	10.8698	-0.916221	9.9115e-05	-0.762059	-1.15668	0.000108452	-0.772405	-1.15257
99456138	rs2372632	0.00139637	10.8555	-1.07271	3.7205e-05	-1.68698	-1.21159	4.08479e-05	-1.69021	-1.21121
99456689	rs7306078	0.00236545	11.5198	-1.20986	4.38133e-05	-1.6312	-1.10388	4.78838e-05	-1.63547	-1.10704
99456723	rs77129157	2.67492e-08	-1.23375e-10	-1.08005	0.000268693	-1.23375e-10	-0.921447	0.000295997	-1.23375e-10	-0.920932
99457382	rs112691364	1.44201e-08	-1.69793	-1.88684e-10	0.000180162	-1.32116	-1.88684e-10	0.000198324	-1.32138	-1.88684e-10
99457672	rs7974917	0.00711526	11.7497	-0.338471	5.23691e-05	-1.64334	-0.913359	5.86482e-05	-1.64789	-0.891835
99458282	rs7957290	5.77577e-08	-1.23375e-10	-0.310295	0.00036508	-1.23375e-10	-0.614899	0.000417536	-1.23375e-10	-0.576911
99458530	rs78220960	2.74106e-08	-1.23375e-10	-1.05562	0.000278443	-1.23375e-10	-0.885804	0.000306747	-1.23375e-10	-0.885259
99458835	rs11609338	1.89296e-08	-1.42582	-1.88684e-10	0.000118338	-1.74147	-1.88684e-10	0.000130292	-1.74151	-1.88684e-10
99459309	rs7485825	0.00199792	11.1903	-1.04924	3.81909e-05	-1.66435	-1.20807	4.19169e-05	-1.66815	-1.20745
99459701	rs78595286	2.73201e-08	-1.23375e-10	-1.05893	0.000277117	-1.23375e-10	-0.890577	0.000305285	-1.23375e-10	-0.890035
99459905	rs12315002	5.3488e-08	-1.23375e-10	-0.387094	0.000342624	-1.23375e-10	-0.678382	0.00039197	-1.23375e-10	-0.640097
99460395	rs73386569	5.57092e-08	-1.23375e-10	-0.346407	0.000354528	-1.23375e-10	-0.644229	0.000405091	-1.23375e-10	-0.607169
99460915	rs7303547	5.53875e-08	-1.23375e-10	-0.352198	0.000352869	-1.23375e-10	-0.648919	0.000403135	-1.23375e-10	-0.612009
99460954	rs112348992	1.98478e-08	-1.37846	-1.88684e-10	0.000118641	-1.73892	-1.88684e-10	0.000130607	-1.73909	-1.88684e-10
99462118	rs56060015	5.45895e-08	-1.23375e-10	-0.36671	0.000348299	-1.23375e-10	-0.661955	0.00039869	-1.23375e-10	-0.623098
99462203	rs77443184	2.80308e-08	-1.23375e-10	-1.03325	0.000287472	-1.23375e-10	-0.853892	0.000316702	-1.23375e-10	-0.853321
99462369	rs6419378	0.0104211	13.0063	-1.21345	4.95562e-05	-1.54466	-1.06725	5.40976e-05	-1.55097	-1.06953
99462742	rs73386572	5.3065e-08	-1.23375e-10	-0.395033	0.000340877	-1.23375e-10	-0.683496	0.000388995	-1.23375e-10	-0.647716
99463046	rs116900533	2.74418e-08	-1.23375e-10	-1.05448	0.0002789	-1.23375e-10	-0.884164	0.000307251	-1.23375e-10	-0.883617
99463103	rs117360481	3.24392e-08	-1.23375e-10	-0.887183	0.000311449	-1.23375e-10	-0.773782	0.000343045	-1.23375e-10	-0.773419
99463544	rs7977423	0.0174868	13.2818	-0.971364	4.24912e-05	-1.55461	-1.21111	4.65765e-05	-1.56094	-1.20925
99464561	rs10860387	0.00892532	12.6899	-1.05206	4.136e-05	-1.58413	-1.20857	4.53181e-05	-1.5896	-1.20798
99464678	rs60764062	5.50897e-08	-1.23375e-10	-0.357589	0.000358519	-1.23375e-10	-0.633034	0.00040667	-1.23375e-10	-0.60328
99464681	rs79293757	2.81088e-08	-1.23375e-10	-1.03047	0.000290708	-1.23375e-10	-0.842695	0.00031953	-1.23375e-10	-0.844432
99464852	rs34759455	1.80654e-07	0.830034	-1.88684e-10	0.00025174	-0.98662	-1.88684e-10	0.000277182	-0.986609	-1.88684e-10
99465424	rs56185340	6.80807e-08	-1.23375e-10	-0.145858	0.000418432	-1.23375e-10	-0.478501	0.000481792	-1.23375e-10	-0.433769
99465693	rs61933373	6.30917e-09	-1.32833	-1.19621	6.89586e-05	-1.12825	-1.15326	7.65333e-05	-1.12388	-1.14968
99466345	rs61933374	6.44665e-09	-1.30698	-1.19601	6.71515e-05	-1.15367	-1.15439	7.44981e-05	-1.14939	-1.15112
99466350	rs80339219	2.86495e-08	-1.23375e-10	-1.01142	0.000297424	-1.23375e-10	-0.819856	0.000327463	-1.23375e-10	-0.819907
99466365	rs76024262	2.86495e-08	-1.23375e-10	-1.01142	0.000297424	-1.23375e-10	-0.819856	0.000327463	-1.23375e-10	-0.819907
99467235	rs2372634	0.0124144	12.9248	-0.957009	4.10507e-05	-1.59042	-1.20978	4.50366e-05	-1.59619	-1.20762
99467320	rs112265141	2.01603e-08	-1.36284	-1.88684e-10	0.000118818	-1.73742	-1.88684e-10	0.000130796	-1.73764	-1.88684e-10
99467812	rs7975384	0.00677354	12.5754	-1.21342	4.76563e-05	-1.59403	-1.05697	5.20429e-05	-1.5994	-1.05981
99468021	rs117712429	2.89291e-08	-1.23375e-10	-1.0017	0.000301469	-1.23375e-10	-0.806349	0.000331916	-1.23375e-10	-0.806401
99468089	rs77617049	2.8062e-08	-1.23375e-10	-1.03213	0.000288883	-1.23375e-10	-0.848996	0.000318059	-1.23375e-10	-0.849045
99468230	rs2372635	0.00904146	12.6226	-0.971805	3.99709e-05	-1.6155	-1.21137	4.38557e-05	-1.62071	-1.20967
99468382	rs6538895	0.0107827	12.8097	-0.982766	4.04614e-05	-1.60257	-1.2121	4.43539e-05	-1.60824	-1.21084
99468674	rs17029034	5.71979e-08	-1.23375e-10	-0.320035	0.000362199	-1.23375e-10	-0.622823	0.000414138	-1.23375e-10	-0.585083
99469108	rs2372636	0.0107488	12.8097	-0.985913	4.0452e-05	-1.60257	-1.21234	4.43394e-05	-1.60824	-1.21117
99469604	rs60598676	5.42948e-08	-1.23375e-10	-0.372122	0.000348994	-1.23375e-10	-0.65996	0.00039695	-1.23375e-10	-0.627471
99469836	rs60333892	4.99781e-08	-1.23375e-10	-0.454967	0.000326446	-1.23375e-10	-0.726751	0.000370564	-1.23375e-10	-0.696256
99469927	rs2372637	0.0163449	13.2181	-0.975244	4.21704e-05	-1.56165	-1.21165	4.62166e-05	-1.56786	-1.21008
99470840	rs2372638	0.00843673	12.6392	-1.05766	4.13407e-05	-1.58366	-1.20951	4.52892e-05	-1.58924	-1.20897
99470854	rs190848961	9.50806e-08	0.188174	-1.88684e-10	0.00440371	1.87519	-1.88684e-10	0.00497672	1.90124	-1.88684e-10
99470959	rs116953641	2.96914e-08	-1.23375e-10	-0.975695	0.000312448	-1.23375e-10	-0.770577	0.000344003	-1.23375e-10	-0.770631
99471235	rs2372639	0.00704839	12.4538	-1.05206	4.03877e-05	-1.60792	-1.20857	4.42719e-05	-1.61295	-1.20798
99471394	rs7139247	0.00749871	12.5158	-1.05206	4.06336e-05	-1.60185	-1.20857	4.45364e-05	-1.607	-1.20798
99471502	rs76999722	2.92061e-08	-1.23375e-10	-0.992173	0.000305467	-1.23375e-10	-0.793173	0.000336318	-1.23375e-10	-0.793226
99471725	rs76529913	2.96914e-08	-1.23375e-10	-0.975695	0.000312448	-1.23375e-10	-0.770577	0.000344003	-1.23375e-10	-0.770631
99471798	rs11837395	5.58845e-08	-1.23375e-10	-0.343264	0.000355432	-1.23375e-10	-0.641682	0.000406158	-1.23375e-10	-0.60454
99472048	rs4762218	5.57042e-08	-1.23375e-10	-0.346496	0.000354502	-1.23375e-10	-0.644301	0.000405061	-1.23375e-10	-0.607243
99472426	rs10745839	0.0161947	13.2223	-0.988652	4.2125e-05	-1.56188	-1.2125	4.61364e-05	-1.56825	-1.21143
99472519	rs4762219	0.00447215	11.8356	-0.888763	0.000109085	-0.678554	-1.14433	0.000119293	-0.689897	-1.1398
99473719	rs75790473	1.89666e-08	-1.42387	-1.88684e-10	0.000118343	-1.74143	-1.88684e-10	0.000130296	-1.74147	-1.88684e-10
99473848	rs77195024	3.02662e-08	-1.23375e-10	-0.956521	0.000320689	-1.23375e-10	-0.744544	0.000353076	-1.23375e-10	-0.744599
99473890	rs73386586	5.1999e-08	-1.23375e-10	-0.415327	0.000337013	-1.23375e-10	-0.694896	0.000382928	-1.23375e-10	-0.663434
99473981	rs77097750	5.85409e-08	-1.23375e-10	-0.296825	0.000370517	-1.23375e-10	-0.600117	0.000423308	-1.23375e-10	-0.563181
99474536	rs7137868	0.00594784	12.2831	-1.05108	3.96998e-05	-1.62527	-1.2084	4.35293e-05	-1.63005	-1.20779
99474583	rs7307199	0.0140792	13.0956	-1.00198	4.14221e-05	-1.57793	-1.21327	4.53692e-05	-1.58387	-1.21258
99474902	rs76767038	3.07393e-08	-1.23375e-10	-0.941009	0.000327454	-1.23375e-10	-0.723668	0.000360523	-1.23375e-10	-0.723725
99475226	rs2372640	0.0139117	13.1038	-1.0221	4.1509e-05	-1.57565	-1.21346	4.54221e-05	-1.58188	-1.21341
99475690	rs7297221	0.00627453	12.3347	-1.04924	3.98356e-05	-1.62219	-1.20807	4.36793e-05	-1.62696	-1.20745
99476116	rs73386592	5.23813e-08	-1.23375e-10	-0.408002	0.000339009	-1.23375e-10	-0.688989	0.000385265	-1.23375e-10	-0.65735
99476175	rs2888378	0.0118932	12.9231	-0.998133	4.06755e-05	-1.59626	-1.21313	4.45655e-05	-1.60201	-1.21231
99476525	rs77924832	1.40158e-08	-1.72637	-1.88684e-10	0.000144311	-1.54305	-1.88684e-10	0.000159313	-1.54041	-1.88684e-10
99476824	rs10745840	0.0134068	13.0429	-0.998133	4.11725e-05	-1.58412	-1.21313	4.50994e-05	-1.5901	-1.21231
99476984	rs10777954	0.00695291	12.452	-1.06385	4.01816e-05	-1.61117	-1.21044	4.40424e-05	-1.61616	-1.20997
99477222	rs74352683	3.0731e-08	-1.23375e-10	-0.941279	0.000327335	-1.23375e-10	-0.724031	0.000360393	-1.23375e-10	-0.724088
99477247	rs181668634	3.26359e-08	-1.23375e-10	-0.881139	0.000229899	-1.23375e-10	-1.07738	0.000258866	-1.23375e-10	-1.05497
99477621	rs79758377	3.11565e-08	-1.23375e-10	-0.927527	0.000333408	-1.23375e-10	-0.705648	0.000367078	-1.23375e-10	-0.705706
99477625	rs2888379	0.0141654	13.0956	-0.995869	4.14306e-05	-1.57793	-1.21306	4.53882e-05	-1.58387	-1.21216
99477983	rs117912343	3.11565e-08	-1.23375e-10	-0.927527	0.000333408	-1.23375e-10	-0.705648	0.000367078	-1.23375e-10	-0.705706
99478005	rs76907096	5.63477e-08	-1.23375e-10	-0.33501	0.000359687	-1.23375e-10	-0.629783	0.000409464	-1.23375e-10	-0.596432
99478363	rs118129312	3.01848e-08	-1.23375e-10	-0.959214	0.000282551	-1.23375e-10	-0.871158	0.0003092	-1.23375e-10	-0.877292
99478507	rs80009464	2.33546e-08	-1.21576	-1.88684e-10	0.000182427	-1.30866	-1.88684e-10	0.000201771	-1.30415	-1.88684e-10
99478626	rs3803094	0.0179866	13.3436	-1.00502	4.25506e-05	-1.55097	-1.21335	4.65782e-05	-1.55738	-1.21277
99479034	rs3825267	0.00767405	12.5698	-1.08295	4.05589e-05	-1.59966	-1.21261	4.4437e-05	-1.60486	-1.21235
99479047	rs7970121	0.0148306	13.1632	-1.01752	4.16815e-05	-1.57148	-1.21348	4.56162e-05	-1.5777	-1.21332
99479506	rs140989201	2.53124e-08	-1.23375e-10	-1.13526	0.00022767	-1.23375e-10	-1.08712	0.000248606	-1.23375e-10	-1.09541
99479756	rs11614812	1.9004e-08	-1.4219	-1.88684e-10	0.000118349	-1.74138	-1.88684e-10	0.000130302	-1.74143	-1.88684e-10
99480170	rs17029043	2.35628e-08	-1.23375e-10	-1.20688	0.000208191	-1.23375e-10	-1.17656	0.000229824	-1.23375e-10	-1.17397
99480180	rs4762548	0.00449352	12.0444	-1.09282	3.86947e-05	-1.64608	-1.21324	4.2427e-05	-1.6504	-1.21309
99480216	rs2372641	0.00901902	12.6889	-1.04063	3.98657e-05	-1.61688	-1.21262	4.36292e-05	-1.62227	-1.21328
99480504	rs75524313	5.00988e-08	-0.452554	-1.88684e-10	0.000194497	-1.2446	-1.88684e-10	0.000214336	-1.24374	-1.88684e-10
99480548	rs2372642	0.0103101	12.8036	-1.02151	4.02976e-05	-1.60533	-1.21339	4.41252e-05	-1.61082	-1.21343
99480806	rs6538896	0.00247749	11.2808	-0.924626	9.0855e-05	-0.845434	-1.16032	9.93645e-05	-0.856148	-1.15634
99480872	rs6538897	0.00486235	12.1054	-1.07492	3.89537e-05	-1.64094	-1.2117	4.27168e-05	-1.64538	-1.21131
99481031	rs7299393	0.0124243	12.9796	-1.01096	4.1006e-05	-1.58782	-1.21348	4.49033e-05	-1.59366	-1.21311
99481052	rs7314011	0.011781	12.927	-1.01159	4.07594e-05	-1.59386	-1.21347	4.46317e-05	-1.59973	-1.2131
99481084	rs7313721	0.00237281	11.2332	-0.920208	8.99018e-05	-0.857886	-1.15841	9.83362e-05	-0.868525	-1.15436
99481536	rs7314469	0.0125567	12.9872	-1.00801	4.15601e-05	-1.57444	-1.21344	4.54976e-05	-1.58067	-1.21295
99481565	rs10735361	0.0125816	12.9837	-1.00253	4.10014e-05	-1.58813	-1.21328	4.49053e-05	-1.59411	-1.21262
99481984	rs112627509	2.92026e-08	-0.992294	-1.88684e-10	0.000156651	-1.461	-1.88684e-10	0.000172621	-1.46018	-1.88684e-10
99482335	rs117124992	1.46845e-08	-1.60407	-0.0756859	0.000108654	-1.71633	-0.11052	0.000115781	-1.71583	-0.143749
99483053	rs10860388	0.0100063	12.7451	-0.992969	4.00657e-05	-1.61161	-1.21289	4.39155e-05	-1.61711	-1.2119
99483182	rs11829920	5.7669e-08	-1.23375e-10	-0.311831	0.000364624	-1.23375e-10	-0.616149	0.000416998	-1.23375e-10	-0.5782
99483335	rs10860389	0.0106667	12.8077	-0.991645	4.03093e-05	-1.60562	-1.21282	4.41787e-05	-1.61125	-1.21179
99483866	rs61933375	2.29204e-08	-1.23453	-1.88684e-10	0.000188248	-1.27726	-1.88684e-10	0.00020834	-1.27211	-1.88684e-10
99484373	rs11109722	2.36147e-08	-1.23375e-10	-1.20468	0.0002065	-1.23375e-10	-1.18472	0.000226486	-1.23375e-10	-1.1886
99484800	rs12300893	2.39974e-08	-1.23375e-10	-1.18861	0.000211621	-1.23375e-10	-1.16022	0.000231801	-1.23375e-10	-1.1654
99485855	rs112046431	2.12912e-08	-1.30826	-1.88684e-10	0.000119697	-1.73006	-1.88684e-10	0.000131744	-1.73042	-1.88684e-10
99486038	rs2372643	0.0129174	12.9737	-0.966206	4.11916e-05	-1.58585	-1.21093	4.51862e-05	-1.59159	-1.2089
99486140	rs73140935	4.03591e-08	-0.668735	-1.88684e-10	0.00016327	-1.41961	-1.88684e-10	0.000179354	-1.42192	-1.88684e-10
99486976	rs58018521	5.55697e-08	-1.23375e-10	-0.348914	0.000357055	-1.23375e-10	-0.637127	0.000405876	-1.23375e-10	-0.605235
99486980	rs78959499	3.16957e-08	-1.23375e-10	-0.910371	0.000258994	-1.23375e-10	-0.95821	0.000286336	-1.23375e-10	-0.954115
99487132	rs4762220	5.80358e-08	-1.23375e-10	-0.305492	0.000368004	-1.23375e-10	-0.606923	0.000420435	-1.23375e-10	-0.569992
99487219	rs4762549	5.89026e-08	-1.23375e-10	-0.290666	0.000370968	-1.23375e-10	-0.598899	0.000424481	-1.23375e-10	-0.560415
99487300	rs17463507	3.35987e-08	-0.852065	-1.88684e-10	0.000145724	-1.5333	-1.88684e-10	0.000160382	-1.53372	-1.88684e-10
99487502	rs4762222	0.00249505	11.2327	-0.869443	9.27015e-05	-0.850365	-1.13527	0.000101469	-0.861073	-1.13046
99487619	rs61933377	1.62187e-07	0.7222	-1.88684e-10	0.000158458	-1.44953	-1.88684e-10	0.00017434	-1.45028	-1.88684e-10
99487691	rs117125921	2.85516e-08	-1.23375e-10	-1.01484	0.000296005	-1.23375e-10	-0.82464	0.0003259	-1.23375e-10	-0.824691
99487748	rs79474217	2.90048e-08	-1.23375e-10	-0.999089	0.000302563	-1.23375e-10	-0.802725	0.00033312	-1.23375e-10	-0.802777
99488024	rs11109725	0.0113255	12.8038	-0.92775	4.05014e-05	-1.60792	-1.20576	4.44836e-05	-1.61343	-1.20274
99488680	rs6538898	0.0112537	12.7412	-0.871532	4.07459e-05	-1.61386	-1.1938	4.48244e-05	-1.61924	-1.18929
99488966	rs75819463	2.6096e-08	-1.23375e-10	-1.10477	0.000258653	-1.23375e-10	-0.959528	0.000284985	-1.23375e-10	-0.958845
99489149	rs7960874	5.1457e-08	-1.23375e-10	-0.425804	0.00033418	-1.23375e-10	-0.703335	0.000379614	-1.23375e-10	-0.672126
99489303	rs59742104	2.57737e-08	-1.23375e-10	-1.1172	0.000253735	-1.23375e-10	-0.978724	0.000279559	-1.23375e-10	-0.978067
99489391	rs56996439	2.58425e-08	-1.23375e-10	-1.11453	0.000254792	-1.23375e-10	-0.974568	0.000280725	-1.23375e-10	-0.973906
99489565	rs77489470	1.83815e-08	-1.4552	-1.88684e-10	0.000118395	-1.74099	-1.88684e-10	0.000130366	-1.74094	-1.88684e-10
99489724	rs10777955	0.00494715	12.0407	-0.992928	3.93512e-05	-1.64786	-1.19463	4.32013e-05	-1.65208	-1.19333
99489733	rs117463906	8.60023e-08	0.0878231	-1.88684e-10	0.000248457	-0.999747	-1.88684e-10	0.000271547	-1.00715	-1.88684e-10
99489951	rs10507106	2.47983e-08	-1.23375e-10	-1.15577	0.000220842	-1.23375e-10	-1.11757	0.000241357	-1.23375e-10	-1.12501
99490053	rs4762550	5.07918e-08	-1.23375e-10	-0.438816	0.000330703	-1.23375e-10	-0.713796	0.000375545	-1.23375e-10	-0.682904
99490160	rs4762551	2.59248e-08	-1.23375e-10	-1.11135	0.000201508	-1.23375e-10	-1.20919	0.000222399	-1.23375e-10	-1.20681
99490760	rs2372644	6.1053e-07	2.60169	-0.55391	4.52329e-05	-1.67706	-1.02614	5.02918e-05	-1.67441	-1.01903
99490792	rs117714357	2.55859e-08	-1.23375e-10	-1.12451	0.000250835	-1.23375e-10	-0.99022	0.00027636	-1.23375e-10	-0.989579
99490826	rs4762552	5.00629e-08	-1.23375e-10	-0.453271	0.000328094	-1.23375e-10	-0.721717	0.000372061	-1.23375e-10	-0.692225
99490914	rs4762553	5.22346e-08	-1.23375e-10	-0.410805	0.000339531	-1.23375e-10	-0.68745	0.000385415	-1.23375e-10	-0.656962
99491202	rs74802415	2.5506e-08	-1.23375e-10	-1.12764	0.000249592	-1.23375e-10	-0.99519	0.000274987	-1.23375e-10	-0.994557
99491484	rs4762554	0.00612863	12.2733	-1.01133	3.99221e-05	-1.62798	-1.20011	4.38032e-05	-1.63249	-1.19909
99491786	rs4762555	0.00627081	12.277	-0.9921	4.02142e-05	-1.62596	-1.19484	4.41269e-05	-1.63057	-1.19364
99492328	rs11613203	9.38946e-08	0.175621	-1.88684e-10	0.000244273	-1.01673	-1.88684e-10	0.000267417	-1.02247	-1.88684e-10
99492545	rs10860390	0.031434	13.4668	-0.569938	4.91962e-05	-1.53589	-1.08331	5.43408e-05	-1.54263	-1.07338
99492591	rs79694440	2.55381e-08	-1.23375e-10	-1.12638	0.000250092	-1.23375e-10	-0.993189	0.000275539	-1.23375e-10	-0.992553
99492650	rs74388702	2.513e-08	-1.23375e-10	-1.14249	0.000244866	-1.23375e-10	-1.0143	0.000269145	-1.23375e-10	-1.01603
99493093	rs61933378	6.95102e-09	-1.22616	-1.2015	6.09386e-05	-1.24022	-1.16493	6.7563e-05	-1.23627	-1.16196
99493095	rs145818834	1.48099e-07	0.631331	-1.88684e-10	0.00827543	2.50603	-1.88684e-10	0.00939323	2.53646	-1.88684e-10
99493119	rs116956406	2.55381e-08	-1.23375e-10	-1.12638	0.000250092	-1.23375e-10	-0.993189	0.000275539	-1.23375e-10	-0.992553
99493152	rs138282813	1.38861e-08	-1.73566	-1.88684e-10	0.000198695	-1.22325	-1.88684e-10	0.000219021	-1.22212	-1.88684e-10
99493735	rs10745841	0.0224136	13.3946	-0.835933	4.40193e-05	-1.54597	-1.18441	4.8422e-05	-1.55227	-1.17905
99494358	rs10777956	0.0269104	13.5164	-0.774892	4.54686e-05	-1.53191	-1.16609	5.00835e-05	-1.53844	-1.15915
99494470	rs140617140	2.36038e-08	-1.23375e-10	-1.20514	0.000209021	-1.23375e-10	-1.17258	0.000230772	-1.23375e-10	-1.16985
99494712	rs118104647	2.5506e-08	-1.23375e-10	-1.12764	0.000249592	-1.23375e-10	-0.99519	0.000274987	-1.23375e-10	-0.994557
99494797	rs78220442	2.54711e-08	-1.23375e-10	-1.12901	0.000249045	-1.23375e-10	-0.997381	0.000274385	-1.23375e-10	-0.996751
99494803	rs78752019	3.28889e-08	-1.23375e-10	-0.873416	0.000248933	-1.23375e-10	-0.997831	0.000274366	-1.23375e-10	-0.996817
99494839	rs10745842	0.021728	13.337	-0.809479	4.4071e-05	-1.55246	-1.17675	4.85149e-05	-1.55866	-1.17075
99494986	rs10735362	0.0228974	13.3987	-0.818739	4.42599e-05	-1.54614	-1.1788	4.86773e-05	-1.55261	-1.17346
99495660	rs79299874	2.55705e-08	-1.23375e-10	-1.12511	0.000250595	-1.23375e-10	-0.991179	0.000276094	-1.23375e-10	-0.99054
99495904	rs58609250	2.42495e-08	-1.23375e-10	-1.17815	0.000214393	-1.23375e-10	-1.14721	0.000234608	-1.23375e-10	-1.15337
99496030	rs10745843	0.0240953	12.9233	-0.29228	5.6495e-05	-1.59426	-0.886606	6.32449e-05	-1.59987	-0.864392
99496078	rs7294557	5.13338e-08	-1.23375e-10	-0.428202	0.000333157	-1.23375e-10	-0.706403	0.000379438	-1.23375e-10	-0.67259
99496232	rs4762556	0.00635413	12.2837	-0.985645	4.0311e-05	-1.62546	-1.19293	4.42322e-05	-1.63016	-1.19167
99496503	rs10860391	4.6578e-07	2.30666	-0.5295	4.67493e-05	-1.65599	-1.01423	5.20428e-05	-1.6531	-1.00611
99496702	rs4762557	0.0180662	13.1634	-0.82037	4.31527e-05	-1.56931	-1.18096	4.75199e-05	-1.57539	-1.17474
99496711	rs4762558	0.00444015	10.9396	-1.88684e-10	0.00033208	-0.709641	-1.88684e-10	0.000361145	-0.722002	-1.88684e-10
99496970	rs79758977	2.54396e-08	-1.23375e-10	-1.13025	0.000248552	-1.23375e-10	-0.999363	0.00027384	-1.23375e-10	-0.998736
99497363	rs7299182	5.19367e-08	-1.23375e-10	-0.416525	0.000335041	-1.23375e-10	-0.700762	0.000382115	-1.23375e-10	-0.665561
99497682	rs76636668	4.39947e-08	-1.23375e-10	-0.582482	0.000295945	-1.23375e-10	-0.824844	0.000330628	-1.23375e-10	-0.810289
99498135	rs57538743	5.08751e-08	-1.23375e-10	-0.437178	0.000329546	-1.23375e-10	-0.717301	0.000375636	-1.23375e-10	-0.682662
99498187	rs10860392	0.00680659	12.3391	-0.97224	4.06855e-05	-1.62037	-1.18877	4.4644e-05	-1.62517	-1.18739
99498475	rs142931423	6.47466e-08	-1.23375e-10	-0.196071	0.000524299	-1.23375e-10	-0.252953	0.000584602	-1.23375e-10	-0.240351
99498640	rs4762559	0.0210106	12.7414	-0.247399	5.70189e-05	-1.61198	-0.859655	6.39103e-05	-1.61724	-0.836558
99498994	rs17464126	6.92818e-09	-1.22355	-1.2074	5.88867e-05	-1.26276	-1.17664	6.52964e-05	-1.25852	-1.17383
99499041	rs7979741	0.00707525	12.3968	-0.991232	4.07047e-05	-1.61397	-1.1947	4.4685e-05	-1.61876	-1.19289
99499085	rs79214275	2.54711e-08	-1.23375e-10	-1.12901	0.000249045	-1.23375e-10	-0.997381	0.000274385	-1.23375e-10	-0.996751
99499209	rs7966393	5.50986e-08	-1.23375e-10	-0.357427	0.000352759	-1.23375e-10	-0.649231	0.000402498	-1.23375e-10	-0.613592
99499317	rs7979926	5.30775e-08	-1.23375e-10	-0.394798	0.000342244	-1.23375e-10	-0.679493	0.000390128	-1.23375e-10	-0.644808
99499472	rs116948579	2.59872e-08	-1.23375e-10	-1.10895	0.000257001	-1.23375e-10	-0.965938	0.000283162	-1.23375e-10	-0.965263
99500120	rs10777957	0.0195507	13.2205	-0.798572	4.37133e-05	-1.56312	-1.17425	4.81535e-05	-1.56931	-1.16758
99500761	rs10860393	7.53758e-07	2.74069	-0.482166	4.56746e-05	-1.70516	-0.988317	5.08293e-05	-1.70311	-0.979695
99501615	rs2372719	0.0084269	12.5221	-0.941708	4.19392e-05	-1.60103	-1.17777	4.60176e-05	-1.60627	-1.17599
99502470	rs76826621	2.54711e-08	-1.23375e-10	-1.12901	0.000249045	-1.23375e-10	-0.997381	0.000274385	-1.23375e-10	-0.996751
99502690	rs7964183	5.5407e-08	-1.23375e-10	-0.351845	0.00035479	-1.23375e-10	-0.643491	0.000403733	-1.23375e-10	-0.610528
99502868	rs78872374	1.03472e-07	0.272745	-1.88684e-10	0.000387255	-0.555932	-1.88684e-10	0.000420296	-0.570321	-1.88684e-10
99502892	rs7953690	0.00749722	12.4045	-0.941029	4.14718e-05	-1.61248	-1.17752	4.55151e-05	-1.61751	-1.17573
99503387	rs7302333	5.46161e-08	-1.23375e-10	-0.366223	0.000350653	-1.23375e-10	-0.65522	0.000401666	-1.23375e-10	-0.61566
99503461	rs7302450	5.55552e-08	-1.23375e-10	-0.349173	0.000355545	-1.23375e-10	-0.641364	0.000407466	-1.23375e-10	-0.601325
99503622	rs10507107	0.00589036	12.1709	-0.948622	4.04433e-05	-1.63392	-1.18119	4.43872e-05	-1.6385	-1.17982
99504137	rs61350958	2.5393e-08	-1.23375e-10	-1.13208	0.000247821	-1.23375e-10	-1.00231	0.000273033	-1.23375e-10	-1.00169
99504665	rs7307197	5.85033e-08	-1.23375e-10	-0.297468	0.0003729	-1.23375e-10	-0.593707	0.000426176	-1.23375e-10	-0.55643
99505405	rs77581080	2.52084e-08	-1.23375e-10	-1.13938	0.0002449	-1.23375e-10	-1.01417	0.000269811	-1.23375e-10	-1.01356
99505577	rs79075977	2.60034e-08	-1.10832	-1.88684e-10	0.000132234	-1.63045	-1.88684e-10	0.000145106	-1.63382	-1.88684e-10
99506267	rs118152344	2.48001e-08	-1.23375e-10	-1.1557	0.000206251	-1.23375e-10	-1.18592	0.0002265	-1.23375e-10	-1.18854
99506415	rs1317399	6.15873e-08	-1.23375e-10	-0.246096	0.000390768	-1.23375e-10	-0.546901	0.000446574	-1.23375e-10	-0.509677
99507055	rs112663782	1.96632e-08	-1.3878	-1.88684e-10	0.000118552	-1.73966	-1.88684e-10	0.000130513	-1.73981	-1.88684e-10
99507332	rs60878016	2.52532e-08	-1.23375e-10	-1.1376	0.000245612	-1.23375e-10	-1.01126	0.000270597	-1.23375e-10	-1.01065
99507730	rs17029077	6.39709e-08	-1.23375e-10	-0.208122	0.000403307	-1.23375e-10	-0.515318	0.0004613	-1.23375e-10	-0.477233
99507929	rs10777958	2.18591e-07	1.91902	-0.898373	3.81443e-05	-1.70249	-1.17115	4.22658e-05	-1.70032	-1.16699
99508387	rs2372720	0.0130455	13.0431	-1.02566	4.12503e-05	-1.58203	-1.21333	4.5182e-05	-1.58788	-1.2127
99508484	rs118016700	3.86747e-08	-0.711365	-1.88684e-10	0.00317405	1.54775	-1.88684e-10	0.00354387	1.56169	-1.88684e-10
99508807	rs2372721	0.00324087	11.8182	-1.19344	3.91062e-05	-1.66288	-1.18585	4.28272e-05	-1.66679	-1.18732
99509210	rs7970246	2.71012e-08	-1.23375e-10	-1.06697	0.000204254	-1.23375e-10	-1.19565	0.000225791	-1.23375e-10	-1.19167
99509312	rs142448035	2.5238e-08	-1.23375e-10	-1.1382	0.000245371	-1.23375e-10	-1.01225	0.00027033	-1.23375e-10	-1.01164
99509569	rs7970642	0.0208944	13.1615	-0.673069	4.56772e-05	-1.56457	-1.12885	5.04384e-05	-1.57067	-1.11986
99509618	rs188992062	7.36165e-08	-0.0676817	-1.88684e-10	0.000289766	-0.845944	-1.88684e-10	0.000315155	-0.858218	-1.88684e-10
99510350	rs17367012	1.77169e-08	-1.49203	-1.88684e-10	0.000118904	-1.7367	-1.88684e-10	0.000130969	-1.73632	-1.88684e-10
99510391	rs111550237	1.71848e-08	-1.52252	-1.88684e-10	0.000120779	-1.72106	-1.88684e-10	0.000132956	-1.72126	-1.88684e-10
99510490	rs2372722	6.81492e-08	-1.23375e-10	-0.144852	0.000420694	-1.23375e-10	-0.473111	0.000484746	-1.23375e-10	-0.427656
99510602	rs7488242	0.0196089	13.0388	-0.613832	4.63506e-05	-1.5748	-1.10398	5.12023e-05	-1.58141	-1.09409
99510611	rs2372723	6.99154e-08	-1.23375e-10	-0.119265	0.000431795	-1.23375e-10	-0.447064	0.000497161	-1.23375e-10	-0.402368
99510718	rs2372724	0.00532086	12.0488	-0.928165	4.03405e-05	-1.64442	-1.17324	4.42851e-05	-1.64877	-1.17186
99511171	rs7978433	0.017882	12.9314	-0.598604	4.58602e-05	-1.592	-1.09742	5.07114e-05	-1.59789	-1.08724
99511237	rs140791581	6.47534e-08	-0.195965	-1.88684e-10	0.000263993	-0.939094	-1.88684e-10	0.000287313	-0.95071	-1.88684e-10
99511246	rs149810932	6.5825e-09	-1.2829	-1.19923	6.36776e-05	-1.20216	-1.15902	7.06692e-05	-1.19765	-1.15562
99511950	rs76579701	6.66471e-08	-1.23375e-10	-0.167139	0.000415416	-1.23375e-10	-0.485735	0.000476227	-1.23375e-10	-0.445388
99512379	rs75404661	2.4674e-08	-1.23375e-10	-1.1608	0.000236168	-1.23375e-10	-1.05047	0.000260176	-1.23375e-10	-1.04992
99512682	rs76403736	1.83178e-08	-1.45868	-1.88684e-10	0.000118366	-1.74123	-1.88684e-10	0.000130336	-1.74117	-1.88684e-10
99512696	rs75950783	6.91628e-08	-1.23375e-10	-0.130088	0.0005333	-1.23375e-10	-0.235933	0.000589495	-1.23375e-10	-0.232016
99512913	rs77773128	2.46638e-08	-1.23375e-10	-1.16121	0.000235997	-1.23375e-10	-1.0512	0.000259986	-1.23375e-10	-1.05065
99513685	rs2372725	4.94727e-08	-1.23375e-10	-0.46513	0.000324261	-1.23375e-10	-0.733466	0.00037001	-1.23375e-10	-0.697752
99514057	rs56687065	6.19417e-08	-1.23375e-10	-0.240357	0.000390895	-1.23375e-10	-0.546577	0.000447355	-1.23375e-10	-0.507929
99514058	rs7961981	0.01216	12.5708	-0.623712	4.38086e-05	-1.6258	-1.10938	4.85096e-05	-1.63084	-1.09867
99514071	rs140962419	2.34106e-08	-1.23375e-10	-1.21336	0.000200777	-1.23375e-10	-1.21282	0.000220981	-1.23375e-10	-1.2132
99514152	rs7961789	0.0104818	12.3913	-0.592671	4.37785e-05	-1.64144	-1.09444	4.84794e-05	-1.64612	-1.08402
99514548	rs75247162	6.27379e-08	-1.23375e-10	-0.227586	0.000395053	-1.23375e-10	-0.535997	0.000452249	-1.23375e-10	-0.497048
99514779	rs117306711	2.40076e-08	-1.23375e-10	-1.18818	0.000224217	-1.23375e-10	-1.1024	0.000246986	-1.23375e-10	-1.10195
99514816	rs9888407	3.02836e-08	-1.23375e-10	-0.955946	0.000214481	-1.23375e-10	-1.1468	0.000237936	-1.23375e-10	-1.13928
99514825	rs80114625	6.31808e-08	-1.23375e-10	-0.220551	0.000397364	-1.23375e-10	-0.530163	0.00045497	-1.23375e-10	-0.49105
99515085	rs9888339	6.49765e-08	-1.23375e-10	-0.192525	0.000406724	-1.23375e-10	-0.506881	0.000465991	-1.23375e-10	-0.467115
99515243	rs17029081	2.38979e-08	-1.23375e-10	-1.19276	0.000214109	-1.23375e-10	-1.14853	0.000236555	-1.23375e-10	-1.1451
99515269	rs9888384	6.1095e-08	-1.23375e-10	-0.254122	0.000388175	-1.23375e-10	-0.553561	0.000443528	-1.23375e-10	-0.51652
99515353	rs7965982	0.00343142	11.5898	-0.907831	3.92836e-05	-1.67939	-1.16482	4.31678e-05	-1.68286	-1.16332
99515454	rs9888343	6.57835e-08	-1.23375e-10	-0.180182	0.000412821	-1.23375e-10	-0.492002	0.000472476	-1.23375e-10	-0.453295
99515653	rs61933380	5.69178e-08	-0.324943	-1.88684e-10	0.00017526	-1.34874	-1.88684e-10	0.000192926	-1.34897	-1.88684e-10
99515680	rs148210656	3.24077e-08	-1.23375e-10	-0.888155	0.000254529	-1.23375e-10	-0.9756	0.000281116	-1.23375e-10	-0.972513
99515714	rs2372726	0.00473839	11.8787	-0.874052	4.06906e-05	-1.65821	-1.15081	4.46981e-05	-1.66224	-1.14911
99515872	rs2888396	7.2644e-08	-1.23375e-10	-0.0809803	0.000444348	-1.23375e-10	-0.418408	0.000514195	-1.23375e-10	-0.368678
99516447	rs80022420	2.99011e-08	-1.23375e-10	-0.968657	0.000212616	-1.23375e-10	-1.15553	0.0002362	-1.23375e-10	-1.1466
99516658	rs2372727	0.00354169	11.5898	-0.876202	3.98011e-05	-1.67939	-1.15173	4.37448e-05	-1.68286	-1.15005
99516882	rs11109730	4.92848e-07	3.03293	-1.19928	5.43703e-05	-1.3435	-1.1757	5.93278e-05	-1.34767	-1.18053
99517193	rs74352840	2.43917e-08	-1.23375e-10	-1.17231	0.000231765	-1.23375e-10	-1.06929	0.000254958	-1.23375e-10	-1.07018
99517650	rs61185289	5.47859e-08	-1.23375e-10	-0.363119	0.000351762	-1.23375e-10	-0.652063	0.00040444	-1.23375e-10	-0.608778
99517861	rs9788038	0.00376852	11.6497	-0.874052	4.00037e-05	-1.67524	-1.15081	4.39629e-05	-1.67882	-1.14911
99518226	rs7964358	0.00419201	11.8667	-0.984577	4.05633e-05	-1.65448	-1.15768	4.43739e-05	-1.65887	-1.15976
99518243	rs7979379	0.0045404	12.0977	-1.13569	3.91507e-05	-1.6351	-1.21249	4.29125e-05	-1.63997	-1.21215
99518408	rs74859541	5.24372e-08	-1.23375e-10	-0.406935	0.000340146	-1.23375e-10	-0.685642	0.000389633	-1.23375e-10	-0.646078
99518496	rs116905233	6.02232e-08	-0.268493	-1.88684e-10	0.000250612	-0.991111	-1.88684e-10	0.000272854	-1.00234	-1.88684e-10
99518709	rs73140948	2.58646e-08	-1.11368	-1.88684e-10	0.000121591	-1.71436	-1.88684e-10	0.000133387	-1.71802	-1.88684e-10
99519131	rs6538900	0.000660285	10.0352	-1.00135	3.75412e-05	-1.72484	-1.16473	4.11792e-05	-1.72661	-1.16674
99519404	rs6538901	0.000718086	10.2494	-1.13165	3.60957e-05	-1.71584	-1.21301	3.96632e-05	-1.71804	-1.21282
99519444	rs2372731	0.000752877	10.3062	-1.14105	3.62302e-05	-1.71314	-1.21198	3.98116e-05	-1.71546	-1.21166
99519601	rs2888397	0.000982487	10.5803	-1.14902	3.68292e-05	-1.69835	-1.21037	4.0452e-05	-1.70122	-1.20994
99520579	rs7972642	0.000888296	10.4714	-1.14089	3.65414e-05	-1.70458	-1.21199	4.01403e-05	-1.70723	-1.21167
99520594	rs17367186	4.45327e-07	2.86591	-1.13365	4.16578e-05	-1.7313	-1.05423	4.60977e-05	-1.73221	-1.04831
99520772	rs75737943	2.01775e-08	-1.36199	-1.88684e-10	0.000118828	-1.73734	-1.88684e-10	0.000130808	-1.73755	-1.88684e-10
99521344	rs10777959	0.000333315	9.44289	-1.09259	3.69466e-05	-1.70448	-1.20106	4.05327e-05	-1.70692	-1.20226
99521355	rs10431448	0.000345541	9.49158	-1.10526	3.68959e-05	-1.70162	-1.20529	4.04836e-05	-1.70415	-1.20623
99521528	rs10431449	0.00067733	10.2253	-1.16593	3.88951e-05	-1.64873	-1.20542	4.27136e-05	-1.65255	-1.20422
99522175	rs2372732	0.000937236	10.5558	-1.17168	4.0216e-05	-1.61756	-1.20319	4.4136e-05	-1.62198	-1.20203
99522257	rs2372733	0.00100878	10.6108	-1.15312	4.02554e-05	-1.60988	-1.2099	4.41483e-05	-1.6145	-1.20923
99522462	rs2372734	0.000382072	9.59159	-1.10477	3.70942e-05	-1.69669	-1.20486	4.06889e-05	-1.69934	-1.20599
99523120	rs11612681	5.69494e-08	-0.324389	-1.88684e-10	0.000240847	-1.03085	-1.88684e-10	0.000262303	-1.04178	-1.88684e-10
99523305	rs6538902	0.000462993	9.80484	-1.12592	3.74377e-05	-1.68234	-1.21	4.10668e-05	-1.68538	-1.2107
99524326	rs191462798	1.3821e-08	-1.74036	-1.88684e-10	0.000134435	-1.61394	-1.88684e-10	0.000148333	-1.61182	-1.88684e-10
99524608	rs118090983	2.35421e-08	-1.23375e-10	-1.20776	0.000202646	-1.23375e-10	-1.20356	0.000223208	-1.23375e-10	-1.20318
99524678	rs117870015	1.42889e-08	-1.70707	-1.88684e-10	0.000128727	-1.65732	-1.88684e-10	0.00014204	-1.65517	-1.88684e-10
99524896	rs10735363	0.000169479	8.81559	-1.14165	3.7594e-05	-1.67638	-1.21179	4.13519e-05	-1.67791	-1.21126
99525393	rs7298574	0.000132588	8.51745	-1.089	3.69436e-05	-1.69402	-1.21161	4.06051e-05	-1.69528	-1.21211
99525800	rs117279284	2.34099e-08	-1.23375e-10	-1.21339	0.000205994	-1.23375e-10	-1.18717	0.00022697	-1.23375e-10	-1.18646
99526223	rs10860394	1.81358e-07	1.30288	-0.468962	7.80244e-05	-1.4429	-0.715092	8.88826e-05	-1.44385	-0.680114
99526674	rs11109734	4.65445e-09	-1.61747	-1.21125	7.03759e-05	-1.05061	-1.21056	7.77634e-05	-1.04678	-1.21083
99526869	rs138856830	2.34249e-08	-1.23375e-10	-1.21275	0.000208722	-1.23375e-10	-1.17401	0.000229926	-1.23375e-10	-1.17352
99526898	rs142066778	1.20486e-08	-1.60929	-0.268309	8.8232e-05	-1.39946	-0.635588	9.72329e-05	-1.3983	-0.635868
99527038	rs10860395	4.95934e-09	-1.55483	-1.21045	6.55282e-05	-1.18147	-1.15107	7.23111e-05	-1.178	-1.15231
99527147	rs117247834	2.36054e-08	-1.23375e-10	-1.20508	0.000215048	-1.23375e-10	-1.14416	0.000236933	-1.23375e-10	-1.14351
99527243	rs75184181	2.36755e-08	-1.23375e-10	-1.20211	0.000216796	-1.23375e-10	-1.13606	0.000238867	-1.23375e-10	-1.13537
99527511	rs79044799	2.36544e-08	-1.23375e-10	-1.203	0.000216285	-1.23375e-10	-1.13842	0.000238302	-1.23375e-10	-1.13774
99527778	rs1867238	0.00610019	11.2573	-1.88684e-10	0.000477499	-0.346454	-1.88684e-10	0.000519818	-0.357803	-1.88684e-10
99528215	rs75453001	1.81945e-08	-1.46543	-1.88684e-10	0.00011904	-1.73556	-1.88684e-10	0.000131058	-1.73564	-1.88684e-10
99529067	rs10860396	4.49743e-09	-1.65264	-1.21041	7.88149e-05	-0.957832	-1.19008	8.71009e-05	-0.953755	-1.19046
99529081	rs1319891	0.00607952	11.2539	-1.88684e-10	0.000475844	-0.349926	-1.88684e-10	0.000518169	-0.36098	-1.88684e-10
99530044	rs57084771	5.01365e-09	-1.54486	-1.20953	6.23832e-05	-1.19397	-1.18775	6.88943e-05	-1.19057	-1.18814
99530260	rs10777961	4.49631e-09	-1.65609	-1.20721	7.75927e-05	-0.981222	-1.18232	8.58298e-05	-0.976203	-1.18271
99530868	rs10860397	4.80009e-09	-1.59235	-1.20557	7.18426e-05	-1.10601	-1.13453	7.94101e-05	-1.10234	-1.13432
99530947	rs11109737	2.34514e-08	-1.23375e-10	-1.21162	0.000200771	-1.23375e-10	-1.21285	0.000220937	-1.23375e-10	-1.2134
99531018	rs12230720	2.34213e-08	-1.23375e-10	-1.21291	0.000200782	-1.23375e-10	-1.21279	0.00022092	-1.23375e-10	-1.21348
99531089	rs11614229	2.56299e-07	1.4798	-0.300011	9.33293e-05	-1.38385	-0.595034	0.000107753	-1.38491	-0.546534
99531147	rs148114252	4.10934e-08	-1.23375e-10	-0.650703	0.000316472	-1.23375e-10	-0.75778	0.000349507	-1.23375e-10	-0.754758
99531263	rs12809348	1.49207e-08	-1.6638	-1.88684e-10	0.000140623	-1.56894	-1.88684e-10	0.000155075	-1.56738	-1.88684e-10
99532022	rs12426468	4.54625e-09	-1.66557	-1.18668	8.56159e-05	-0.917437	-1.14771	9.48787e-05	-0.913257	-1.14543
99532287	rs10735364	0.00534269	11.1247	-1.88684e-10	0.00046052	-0.38266	-1.88684e-10	0.000501133	-0.394411	-1.88684e-10
99532475	rs11109738	4.51043e-09	-1.66114	-1.19901	8.64393e-05	-0.931727	-1.12385	9.56732e-05	-0.927584	-1.12276
99532514	rs57653433	1.34423e-08	-1.08389	-0.68426	0.000134732	-0.676192	-0.935536	0.000148113	-0.674156	-0.939149
99532666	rs140550289	3.39243e-08	-1.23375e-10	-0.842419	0.000272073	-1.23375e-10	-0.908946	0.000302324	-1.23375e-10	-0.899783
99533222	rs537104183	2.38583e-08	-1.23375e-10	-1.19442	0.000200834	-1.23375e-10	-1.21254	0.00022115	-1.23375e-10	-1.21244
99533242	rs557048144	8.8723e-08	0.118968	-1.88684e-10	0.000297304	-0.82026	-1.88684e-10	0.000328511	-0.816712	-1.88684e-10
99534503	rs61940182	6.0307e-08	-0.267104	-1.88684e-10	0.000191425	-1.26052	-1.88684e-10	0.000210522	-1.26169	-1.88684e-10
99534987	rs79924955	2.35307e-08	-1.23375e-10	-1.20824	0.000202519	-1.23375e-10	-1.20418	0.000223051	-1.23375e-10	-1.20388
99535018	rs117551815	2.36112e-08	-1.23375e-10	-1.20483	0.0002018	-1.23375e-10	-1.20774	0.000222245	-1.23375e-10	-1.2075
99535350	rs116939269	6.95585e-09	-1.69529	-0.731675	5.31424e-05	-1.74117	-0.800868	5.85019e-05	-1.7413	-0.800918
99535449	rs117234832	2.35036e-08	-1.23375e-10	-1.2094	0.000202864	-1.23375e-10	-1.20248	0.000223436	-1.23375e-10	-1.20216
99537213	rs17029089	4.63805e-09	-1.64928	-1.18298	8.17322e-05	-0.972907	-1.13866	9.05156e-05	-0.968841	-1.13692
99537625	rs57623194	2.35304e-08	-1.23375e-10	-1.20826	0.000202383	-1.23375e-10	-1.20486	0.00022291	-1.23375e-10	-1.20451
99538088	rs78771922	2.36454e-08	-1.23375e-10	-1.20338	0.000201438	-1.23375e-10	-1.20953	0.000221894	-1.23375e-10	-1.20908
99538339	rs1688643	0.000825983	10.4633	-1.20554	4.87953e-05	-1.49512	-1.13226	5.34609e-05	-1.5008	-1.13153
99538346	rs118058646	5.04109e-08	-1.23375e-10	-0.446344	0.000407969	-1.23375e-10	-0.503824	0.000452689	-1.23375e-10	-0.496077
99538508	rs117795621	2.38577e-08	-1.23375e-10	-1.19445	0.000200773	-1.23375e-10	-1.21284	0.000221104	-1.23375e-10	-1.21265
99538895	rs591776	0.000826599	10.4633	-1.2048	4.8904e-05	-1.49512	-1.13003	5.35988e-05	-1.5008	-1.12896
99539421	rs670104	0.00300749	11.7034	-1.15333	6.71046e-05	-1.22021	-1.08855	7.35092e-05	-1.2284	-1.08547
99539881	rs529486	0.00782244	11.506	-1.88684e-10	0.000522371	-0.256638	-1.88684e-10	0.000568553	-0.268187	-1.88684e-10
99540435	rs17029093	3.67417e-08	-1.23375e-10	-0.762639	0.000312166	-1.23375e-10	-0.771481	0.000344499	-1.23375e-10	-0.76919
99540478	rs76013045	2.35369e-08	-1.23375e-10	-1.20798	0.000202312	-1.23375e-10	-1.20521	0.000222831	-1.23375e-10	-1.20487
99540662	rs79962707	2.36409e-08	-1.23375e-10	-1.20357	0.00020151	-1.23375e-10	-1.20918	0.000221927	-1.23375e-10	-1.20894
99541061	rs642292	4.60006e-07	1.64352	0.121165	0.000139984	-1.31827	-0.255213	0.000163845	-1.3196	-0.192758
99541693	rs639620	0.00414438	10.8707	-1.88684e-10	0.000365375	-0.614093	-1.88684e-10	0.000397293	-0.626608	-1.88684e-10
99541860	rs143548222	4.42475e-08	-0.576752	-1.88684e-10	0.000166717	-1.39872	-1.88684e-10	0.00018385	-1.39716	-1.88684e-10
99542008	rs638177	0.00642622	11.3093	-1.88684e-10	0.000489332	-0.321975	-1.88684e-10	0.000532731	-0.333266	-1.88684e-10
99542323	rs116891122	4.72112e-08	-1.23375e-10	-0.51192	0.000383761	-1.23375e-10	-0.564996	0.000424283	-1.23375e-10	-0.560881
99542431	rs12580132	5.38785e-08	-1.23375e-10	-0.37982	0.00034408	-1.23375e-10	-0.674142	0.000375033	-1.23375e-10	-0.684269
99543004	rs623630	7.9436e-08	0.00840103	-1.88684e-10	0.000282699	-0.870633	-1.88684e-10	0.000310676	-0.872531	-1.88684e-10
99544239	rs77992698	3.07045e-07	1.36044	-1.88684e-10	0.000132613	-1.62758	-1.88684e-10	0.00014492	-1.6351	-1.88684e-10
99544323	rs76718278	2.34905e-08	-1.23375e-10	-1.20996	0.000202901	-1.23375e-10	-1.2023	0.000223492	-1.23375e-10	-1.20191
99545400	rs581717	0.00501073	11.0605	-1.88684e-10	0.000460789	-0.382077	-1.88684e-10	0.000501234	-0.394208	-1.88684e-10
99545935	rs77624188	3.83235e-08	-1.23375e-10	-0.720488	0.000263202	-1.23375e-10	-0.942093	0.000287861	-1.23375e-10	-0.948805
99546123	rs79397546	3.77115e-08	-1.23375e-10	-0.736586	0.000260086	-1.23375e-10	-0.954002	0.000284495	-1.23375e-10	-0.960564
99546210	rs80352820	3.79589e-08	-1.23375e-10	-0.730048	0.000261345	-1.23375e-10	-0.949174	0.000285855	-1.23375e-10	-0.955798
99546758	rs7978295	3.78348e-08	-1.23375e-10	-0.733323	0.000260714	-1.23375e-10	-0.951594	0.000285173	-1.23375e-10	-0.958187
99546862	rs117297595	2.00662e-08	-1.36752	-1.88684e-10	0.000118657	-1.73878	-1.88684e-10	0.000130623	-1.73897	-1.88684e-10
99547542	rs17465160	1.71779e-08	-1.52293	-1.88684e-10	0.000151998	-1.49115	-1.88684e-10	0.000167872	-1.48808	-1.88684e-10
99547717	rs481902	0.000340566	9.55965	-1.18783	4.61142e-05	-1.59522	-1.08868	5.07827e-05	-1.59973	-1.084
99548449	rs185848458	4.28923e-08	-1.23375e-10	-0.60786	0.000328338	-1.23375e-10	-0.720974	0.000367799	-1.23375e-10	-0.703744
99549512	rs61940183	1.80795e-06	3.1334	-1.88684e-10	0.000304709	-0.795659	-1.88684e-10	0.000334038	-0.800027	-1.88684e-10
99549682	rs61940184	1.16983e-08	-1.24069	-0.666418	6.91094e-05	-1.56395	-0.715374	7.60252e-05	-1.56264	-0.717581
99550060	rs7958765	6.22707e-09	-1.36298	-1.17466	5.27695e-05	-1.47478	-1.07431	5.8232e-05	-1.47293	-1.07392
99550460	rs61940185	6.12971e-09	-1.38321	-1.17019	5.41946e-05	-1.45728	-1.06515	5.97953e-05	-1.45538	-1.06497
99550798	rs78371469	2.36966e-08	-1.23375e-10	-1.20122	0.000201048	-1.23375e-10	-1.21147	0.000221428	-1.23375e-10	-1.21118
99551696	rs991696	4.59488e-08	-1.23375e-10	-0.539024	0.000310205	-1.23375e-10	-0.777783	0.000355551	-1.23375e-10	-0.737613
99552693	rs57941636	3.07628e-08	-1.23375e-10	-0.940244	0.000224911	-1.23375e-10	-1.09931	0.000246663	-1.23375e-10	-1.10326
99553098	rs60725709	3.06138e-08	-1.23375e-10	-0.9451	0.000224208	-1.23375e-10	-1.10244	0.000245905	-1.23375e-10	-1.10634
99553459	rs151002890	5.09579e-08	-1.23375e-10	-0.435552	0.000381192	-1.23375e-10	-0.571713	0.000416559	-1.23375e-10	-0.579253
99553808	rs660884	0.00410641	10.8615	-1.88684e-10	0.000439394	-0.429619	-1.88684e-10	0.000478122	-0.441417	-1.88684e-10
99553815	rs660879	0.000191329	8.95337	-1.15817	4.55293e-05	-1.6676	-1.02906	5.01328e-05	-1.67063	-1.02597
99554161	rs140287380	3.03091e-08	-1.23375e-10	-0.955102	0.000222973	-1.23375e-10	-1.10796	0.000244671	-1.23375e-10	-1.11137
99554162	rs150310852	2.17603e-08	-1.28646	-1.88684e-10	0.000125796	-1.68035	-1.88684e-10	0.000139239	-1.67509	-1.88684e-10
99554378	rs2131165	8.59327e-09	-1.42125	-0.794326	7.318e-05	-1.38248	-0.839613	8.06369e-05	-1.38034	-0.840983
99555283	rs12425857	1.00546e-08	-1.36371	-0.694809	7.61339e-05	-1.44173	-0.740797	8.37611e-05	-1.43975	-0.74356
99555929	rs55750634	1.11833e-07	1.55865	-1.20819	3.73736e-05	-1.71125	-1.1828	4.11276e-05	-1.7094	-1.1852
99556091	rs74979520	2.49343e-08	-1.23375e-10	-1.15031	0.000237297	-1.23375e-10	-1.0457	0.000261651	-1.23375e-10	-1.04427
99556447	rs12578287	1.78291e-08	-0.482929	-1.00279	0.000230542	0.0623055	-1.13689	0.00025363	0.0649538	-1.14036
99556894	rs79948775	1.88511e-08	-0.422912	-1.00707	0.000247046	0.134018	-1.13946	0.000271817	0.136718	-1.14287
99557019	rs76820211	1.86846e-08	-0.411466	-1.02738	0.000247464	0.147663	-1.15141	0.000272359	0.150373	-1.15453
99557781	rs1580641	1.06278e-07	1.48426	-1.18476	3.65597e-05	-1.70879	-1.20728	4.02681e-05	-1.70691	-1.20882
99557931	rs7969339	2.59436e-08	-1.11063	-1.88684e-10	0.000146387	-1.52876	-1.88684e-10	0.000161746	-1.52526	-1.88684e-10
99558720	rs73140959	1.90083e-08	-1.42167	-1.88684e-10	0.000120039	-1.7272	-1.88684e-10	0.000132315	-1.7261	-1.88684e-10
99559024	rs79045619	2.41592e-08	-1.23375e-10	-1.18189	0.000224407	-1.23375e-10	-1.10156	0.000247573	-1.23375e-10	-1.09958
99559527	rs664481	0.00634021	11.2959	-1.88684e-10	0.000496803	-0.306823	-1.88684e-10	0.000540388	-0.318994	-1.88684e-10
99560183	rs651548	0.000229004	9.13929	-1.16435	4.57845e-05	-1.6513	-1.03977	5.04112e-05	-1.65488	-1.03619
99560313	rs12367364	4.91011e-08	-0.472669	-1.88684e-10	0.000221316	-1.11542	-1.88684e-10	0.000241669	-1.12371	-1.88684e-10
99560662	rs693374	0.00510629	11.0794	-1.88684e-10	0.000496648	-0.307135	-1.88684e-10	0.000540034	-0.31965	-1.88684e-10
99560701	rs140790738	1.41265e-08	-1.7185	-1.88684e-10	0.000152944	-1.48495	-1.88684e-10	0.000168738	-1.48293	-1.88684e-10
99560979	rs2372648	9.71224e-08	1.40033	-1.19091	3.69727e-05	-1.70111	-1.20372	4.07072e-05	-1.69909	-1.20579
99561982	rs1688644	0.00522641	11.1027	-1.88684e-10	0.000466187	-0.370429	-1.88684e-10	0.000507225	-0.382327	-1.88684e-10
99562124	rs149607765	6.88219e-08	-0.135029	-1.88684e-10	0.000226707	-1.09136	-1.88684e-10	0.000246711	-1.10306	-1.88684e-10
99562485	rs7306178	4.72275e-09	-1.71051	-1.10364	0.000127519	-0.715924	-0.950828	0.000141475	-0.711448	-0.947708
99562662	rs513022	0.00549817	11.1534	-1.88684e-10	0.000473988	-0.353833	-1.88684e-10	0.000515676	-0.365803	-1.88684e-10
99562685	rs619826	0.00431481	10.911	-1.88684e-10	0.0004381	-0.432569	-1.88684e-10	0.000476796	-0.444193	-1.88684e-10
99563394	rs73140966	4.71549e-08	0.298493	-0.811606	6.67057e-05	-1.491	-0.823731	7.38861e-05	-1.49299	-0.815766
99563658	rs115250134	3.0505e-06	3.65651	-1.88684e-10	0.00750669	2.40853	-1.88684e-10	0.00824787	2.40643	-1.88684e-10
99563910	rs11109749	1.14671e-07	1.58331	-1.20779	3.66405e-05	-1.72956	-1.1843	4.02493e-05	-1.72835	-1.18784
99564186	rs569685	0.00431481	10.911	-1.88684e-10	0.0004381	-0.432569	-1.88684e-10	0.000476796	-0.444193	-1.88684e-10
99564394	rs117969986	1.71977e-08	-1.52177	-1.88684e-10	0.000118985	-1.73602	-1.88684e-10	0.000131049	-1.73571	-1.88684e-10
99565557	rs76629236	1.5854e-08	-1.60313	-1.88684e-10	0.000119018	-1.73574	-1.88684e-10	0.000131052	-1.73569	-1.88684e-10
99566294	rs76071455	1.38265e-08	-1.73997	-1.88684e-10	0.000126154	-1.67751	-1.88684e-10	0.00013896	-1.6771	-1.88684e-10
99566468	rs74465308	2.40136e-08	-1.23375e-10	-1.18793	0.00020519	-1.23375e-10	-1.19108	0.000225347	-1.23375e-10	-1.19364
99567101	rs11109750	7.61203e-09	-1.51702	-0.819801	6.91254e-05	-1.40162	-0.877476	7.55347e-05	-1.39954	-0.887148
99567646	rs553961	0.00153863	9.87985	-1.88684e-10	0.000365663	-0.613305	-1.88684e-10	0.000398245	-0.624214	-1.88684e-10
99568395	rs2035882	1.1396e-08	-0.778764	-1.15452	0.000152978	-0.273678	-1.21104	0.000168174	-0.274761	-1.21152
99569716	rs117747326	5.46796e-09	-1.64522	-1.02243	7.19647e-05	-1.21569	-1.02315	8.08102e-05	-1.20946	-1.00972
99570600	rs2087745	1.13898e-07	1.55539	-1.18663	4.10394e-05	-1.74159	-1.05889	4.51197e-05	-1.74156	-1.06041
99570634	rs11109752	3.63191e-08	-0.774208	-1.88684e-10	0.000122539	-1.70658	-1.88684e-10	0.000134678	-1.70839	-1.88684e-10
99571039	rs60429359	2.3908e-08	-1.23375e-10	-1.19234	0.000219286	-1.23375e-10	-1.12464	0.000242001	-1.23375e-10	-1.12234
99571921	rs11109753	9.05044e-09	-1.46299	-0.700744	7.36524e-05	-1.46481	-0.750852	8.07651e-05	-1.46292	-0.756821
99572385	rs2638571	0.00191261	10.0974	-1.88684e-10	0.00042072	-0.47305	-1.88684e-10	0.000458217	-0.483939	-1.88684e-10
99572585	rs79165485	2.42641e-08	-1.23375e-10	-1.17755	0.000226317	-1.23375e-10	-1.09308	0.000249601	-1.23375e-10	-1.09142
99572837	rs11109754	7.4638e-09	-1.54695	-0.809533	7.30989e-05	-1.36613	-0.857071	8.03548e-05	-1.36393	-0.860901
99573426	rs2372716	0.00221061	10.2422	-1.88684e-10	0.000438088	-0.432596	-1.88684e-10	0.000476948	-0.443875	-1.88684e-10
99573649	rs2372717	1.07921e-08	-0.86692	-1.12081	0.000137047	-0.393999	-1.20069	0.000150735	-0.394201	-1.20156
99574317	rs117738401	2.40925e-08	-1.23375e-10	-1.18465	0.000223323	-1.23375e-10	-1.1064	0.000246276	-1.23375e-10	-1.10483
99574547	rs7969596	9.11128e-09	-0.982829	-1.17421	9.46772e-05	-0.751146	-1.2134	0.000104461	-0.749013	-1.21346
99575520	rs61940187	7.09537e-09	-1.58286	-0.824246	7.60783e-05	-1.3079	-0.875355	8.36413e-05	-1.30555	-0.879192
99576770	rs34570636	7.58697e-09	-1.51436	-0.825758	6.62395e-05	-1.44331	-0.878434	7.2407e-05	-1.44163	-0.887344
99577143	rs2452266	0.001453	9.82259	-1.88684e-10	0.00038494	-0.56193	-1.88684e-10	0.000419411	-0.57243	-1.88684e-10
99577149	rs117044185	2.44007e-08	-1.23375e-10	-1.17194	0.00022803	-1.23375e-10	-1.08554	0.000251556	-1.23375e-10	-1.08362
99577608	rs11109756	6.58713e-08	-1.23375e-10	-0.178849	0.000422929	-1.23375e-10	-0.467813	0.000477311	-1.23375e-10	-0.443114
99577750	rs10745846	0.00167642	9.96562	-1.88684e-10	0.000400247	-0.522934	-1.88684e-10	0.000435923	-0.533817	-1.88684e-10
99578434	rs12314891	5.34194e-08	0.335202	-0.72358	5.70173e-05	-1.62685	-0.844812	6.30198e-05	-1.62694	-0.840889
99579057	rs74956560	2.35207e-08	-1.23375e-10	-1.20867	0.000210843	-1.23375e-10	-1.1639	0.000232571	-1.23375e-10	-1.16209
99579553	rs2712639	0.00139172	9.7795	-1.88684e-10	0.000379689	-0.575663	-1.88684e-10	0.000413716	-0.586102	-1.88684e-10
99579672	rs111751158	1.12584e-08	-0.811169	-1.13427	0.000146345	-0.325005	-1.20404	0.000160919	-0.325213	-1.20517
99579846	rs10860399	7.62804e-09	-1.53204	-0.80268	7.24581e-05	-1.38619	-0.845819	7.94806e-05	-1.38404	-0.851723
99579937	rs7958533	1.91048e-08	-0.210633	-1.20598	0.000230994	0.111983	-1.18461	0.000255632	0.114901	-1.18244
99579952	rs113375550	1.08158e-08	-0.844749	-1.14079	0.000140076	-0.366513	-1.20632	0.00015406	-0.366718	-1.20722
99580608	rs113675862	9.18322e-09	-0.939426	-1.20975	0.00012833	-0.484375	-1.17603	0.000141604	-0.484571	-1.17368
99581300	rs117330714	2.4592e-08	-1.23375e-10	-1.16413	0.000204003	-1.23375e-10	-1.19688	0.000224805	-1.23375e-10	-1.19605
99581677	rs7976522	1.10131e-08	-0.816901	-1.15057	0.000144574	-0.332081	-1.20914	0.00015904	-0.332288	-1.20984
99581888	rs2172284	1.06732e-07	1.48272	-1.17895	4.17789e-05	-1.7412	-1.04142	4.60701e-05	-1.74094	-1.04018
99582152	rs12830933	6.9373e-08	0.539121	-0.666176	6.38357e-05	-1.56587	-0.792835	7.03609e-05	-1.56575	-0.791889
99582253	rs11833519	1.63003e-08	-0.363821	-1.21155	0.000211335	-0.0381478	-1.12342	0.000233576	-0.0375422	-1.12023
99582675	rs140196742	2.44551e-08	-1.23375e-10	-1.16971	0.000229514	-1.23375e-10	-1.07905	0.000253151	-1.23375e-10	-1.07729
99582763	rs142396629	1.3932e-08	-1.73236	-1.88684e-10	0.000127814	-1.66444	-1.88684e-10	0.00014069	-1.66473	-1.88684e-10
99582928	rs150416809	2.44685e-08	-1.23375e-10	-1.16916	0.000229735	-1.23375e-10	-1.07809	0.000253397	-1.23375e-10	-1.07632
99583070	rs190006867	2.74944e-08	-1.23375e-10	-1.05257	0.000232058	-1.23375e-10	-1.06803	0.000254088	-1.23375e-10	-1.0736
99583825	rs2638577	4.60763e-05	7.58403	-1.21253	6.41878e-05	-1.22975	-1.12345	7.04133e-05	-1.23717	-1.11973
99584037	rs6538903	9.90209e-09	-0.878014	-1.19579	0.000106967	-0.631876	-1.21062	0.000118105	-0.629618	-1.21009
99584358	rs141258662	2.46628e-08	-1.23375e-10	-1.16125	0.00023224	-1.23375e-10	-1.06725	0.000256233	-1.23375e-10	-1.06519
99584819	rs2263048	5.02509e-05	7.66708	-1.20884	6.70315e-05	-1.21015	-1.0997	7.3556e-05	-1.21772	-1.09551
99584843	rs2263049	5.22073e-05	7.35377	-0.857344	6.90412e-05	-1.70168	-0.578632	7.60093e-05	-1.704	-0.576429
99585309	rs7963976	1.05797e-08	-0.845802	-1.16181	0.000139144	-0.367817	-1.21169	0.000153107	-0.368021	-1.21213
99585527	rs10860401	5.5679e-05	7.49741	-0.936601	6.31262e-05	-1.67619	-0.693692	6.96675e-05	-1.67891	-0.688641
99585563	rs7964116	1.07518e-08	-0.823404	-1.16808	0.00014291	-0.340112	-1.21269	0.000157274	-0.340318	-1.21297
99585787	rs147686128	2.50446e-08	-1.23375e-10	-1.14589	0.000238835	-1.23375e-10	-1.03925	0.000263495	-1.23375e-10	-1.03725
99586180	rs11836131	1.57002e-08	-0.410284	-1.2026	0.000205124	-0.108398	-1.083	0.000227371	-0.105659	-1.07904
99586247	rs11836114	1.56492e-08	-0.414846	-1.20128	0.000205	-0.113451	-1.07855	0.000227249	-0.110716	-1.07452
99586292	rs117481136	2.52302e-08	-1.23375e-10	-1.13851	0.000241655	-1.23375e-10	-1.02751	0.000266624	-1.23375e-10	-1.02544
99586375	rs2712668	4.8372e-05	7.62769	-1.20757	6.68097e-05	-1.21948	-1.09369	7.33255e-05	-1.22698	-1.08939
99586601	rs61167329	1.90376e-08	-0.215057	-1.20508	0.000252467	0.107115	-1.09085	0.000279795	0.11003	-1.08726
99587257	rs75189892	1.74672e-08	-1.50623	-1.88684e-10	0.000154518	-1.47471	-1.88684e-10	0.000170694	-1.47141	-1.88684e-10
99587725	rs117166175	1.5296e-08	-1.63896	-1.88684e-10	0.000122206	-1.70931	-1.88684e-10	0.000134613	-1.70888	-1.88684e-10
99587827	rs150895798	1.10274e-07	-1.23375e-10	0.336418	0.00083532	-1.23375e-10	0.212799	0.000946837	-1.23375e-10	0.241846
99587932	rs113879672	1.14226e-08	-0.761182	-1.16978	0.000154251	-0.263479	-1.21296	0.000169768	-0.263691	-1.21316
99587949	rs1907672	4.25748e-08	0.170336	-0.785626	5.1841e-05	-1.67019	-0.89665	5.71227e-05	-1.67025	-0.895828
99588353	rs61940189	6.94058e-09	-1.5101	-0.919067	6.16341e-05	-1.43584	-0.957958	6.73013e-05	-1.43415	-0.967955
99588917	rs2712667	2.99262e-05	6.89789	-0.957947	5.88132e-05	-1.72352	-0.717127	6.43379e-05	-1.72511	-0.722026
99589589	rs2712666	1.23176e-05	6.24434	-1.19211	5.37604e-05	-1.38064	-1.14984	5.88357e-05	-1.38444	-1.15209
99589629	rs77804591	1.17525e-08	-0.739552	-1.16294	0.000158536	-0.236948	-1.21209	0.000174457	-0.237162	-1.21244
99590144	rs75348575	2.50677e-08	-1.23375e-10	-1.14497	0.000239323	-1.23375e-10	-1.0372	0.000263613	-1.23375e-10	-1.0368
99590457	rs60394982	2.52531e-08	-1.23375e-10	-1.1376	0.00024214	-1.23375e-10	-1.0255	0.00026672	-1.23375e-10	-1.02508
99590559	rs59263668	2.48795e-08	-1.23375e-10	-1.15251	0.000236415	-1.23375e-10	-1.04943	0.000260407	-1.23375e-10	-1.04904
99590901	rs2638559	6.78369e-06	5.46768	-1.01195	5.65651e-05	-1.6804	-0.799229	6.20341e-05	-1.68149	-0.802108
99591438	rs78359997	2.36418e-08	-1.23375e-10	-1.20353	0.00021429	-1.23375e-10	-1.14768	0.000236153	-1.23375e-10	-1.1468
99591955	rs10777962	5.86209e-09	-1.57567	-1.02238	4.54339e-05	-1.65706	-1.0417	4.96565e-05	-1.65943	-1.04672
99592229	rs78414489	1.16936e-08	-0.730878	-1.17663	0.000160009	-0.226323	-1.21346	0.000176137	-0.226538	-1.21348
99592880	rs58709328	2.36124e-08	-1.23375e-10	-1.20478	0.000213591	-1.23375e-10	-1.15095	0.000235377	-1.23375e-10	-1.15009
99593125	rs60883945	2.37681e-08	-1.23375e-10	-1.19821	0.000217052	-1.23375e-10	-1.13488	0.000239216	-1.23375e-10	-1.13391
99593430	rs77206135	2.37681e-08	-1.23375e-10	-1.19821	0.000217052	-1.23375e-10	-1.13488	0.000239216	-1.23375e-10	-1.13391
99593514	rs79411044	2.36124e-08	-1.23375e-10	-1.20478	0.000213591	-1.23375e-10	-1.15095	0.000235377	-1.23375e-10	-1.15009
99594288	rs145218484	2.82414e-08	-1.23375e-10	-1.02576	0.000257632	-1.23375e-10	-0.963486	0.000280002	-1.23375e-10	-0.976487
99594947	rs2712665	2.2735e-05	5.66511	-1.88684e-10	0.000274447	-0.90026	-1.88684e-10	0.000301366	-0.902957	-1.88684e-10
99595289	rs10507108	8.08828e-09	-1.47684	-0.799292	7.00072e-05	-1.42774	-0.838674	7.61776e-05	-1.42617	-0.852047
99595367	rs79586556	7.09525e-08	-1.23375e-10	-0.10454	0.00056587	-1.23375e-10	-0.176651	0.000631865	-1.23375e-10	-0.162605
99595755	rs79537632	2.38637e-08	-1.23375e-10	-1.19419	0.000201054	-1.23375e-10	-1.21144	0.000221353	-1.23375e-10	-1.21152
99596067	rs59114270	2.34079e-08	-1.23375e-10	-1.21348	0.00020578	-1.23375e-10	-1.18821	0.000226494	-1.23375e-10	-1.18856
99596117	rs982325	9.02428e-09	-1.5174	-0.64923	8.33376e-05	-1.40725	-0.684871	9.13527e-05	-1.40544	-0.691111
99597016	rs80085381	2.35784e-08	-1.23375e-10	-1.20622	0.000201669	-1.23375e-10	-1.20839	0.000222069	-1.23375e-10	-1.2083
99597061	rs79115321	7.46865e-09	-1.50053	-0.855305	6.80383e-05	-1.39722	-0.897728	7.42594e-05	-1.39559	-0.908132
99597321	rs2712664	2.48128e-05	6.79443	-1.04187	5.3073e-05	-1.7014	-0.841946	5.81573e-05	-1.70395	-0.844184
99597948	rs79459962	2.85588e-08	-1.23375e-10	-1.01459	0.000228796	-1.23375e-10	-1.08219	0.000252097	-1.23375e-10	-1.08147
99598255	rs10507109	4.89742e-08	-0.475257	-1.88684e-10	0.000192021	-1.25741	-1.88684e-10	0.000211714	-1.25605	-1.88684e-10
99598276	rs79879797	3.9762e-08	-0.68364	-1.88684e-10	0.000209344	-1.17104	-1.88684e-10	0.000228241	-1.18088	-1.88684e-10
99598535	rs1492245	6.29851e-08	0.860764	-1.08442	4.73809e-05	-1.69881	-0.95799	5.2135e-05	-1.69645	-0.961
99598843	rs116940692	2.36645e-08	-1.23375e-10	-1.20258	0.000201191	-1.23375e-10	-1.21076	0.000221537	-1.23375e-10	-1.21069
99599226	rs2712663	0.000467883	8.68942	-1.88684e-10	0.00029758	-0.819335	-1.88684e-10	0.000324135	-0.830123	-1.88684e-10
99599308	rs1492246	7.48165e-08	1.08942	-1.14094	4.59113e-05	-1.72456	-0.963745	5.04724e-05	-1.72308	-0.966779
99599390	rs2712662	2.89058e-05	6.92621	-1.02096	5.4123e-05	-1.71458	-0.80918	5.92115e-05	-1.71657	-0.813592
99599547	rs2638562	0.000147277	8.73487	-1.20136	9.0017e-05	-0.805786	-1.20923	9.80646e-05	-0.816653	-1.209
99600297	rs2712661	1.15793e-05	6.17846	-1.18804	4.49855e-05	-1.49645	-1.21222	4.92854e-05	-1.50198	-1.21168
99600378	rs2712660	0.000489639	8.73487	-1.88684e-10	0.000301639	-0.805786	-1.88684e-10	0.00032853	-0.816653	-1.88684e-10
99600749	rs2712659	0.00025425	8.07952	-1.88684e-10	0.000219312	-1.12452	-1.88684e-10	0.000238937	-1.13508	-1.88684e-10
99600765	rs7132988	0.000429297	8.60335	-1.88684e-10	0.000290097	-0.844802	-1.88684e-10	0.000316032	-0.855439	-1.88684e-10
99600792	rs10507111	1.30023e-08	-0.603853	-1.19757	0.000187342	-0.0716349	-1.21045	0.000206376	-0.0718603	-1.20972
99600796	rs117103784	1.39665e-08	-1.72989	-1.88684e-10	0.000118744	-1.73804	-1.88684e-10	0.000130732	-1.73814	-1.88684e-10
99601483	rs2249601	1.12272e-05	6.13847	-1.17892	4.46193e-05	-1.50345	-1.2134	4.88702e-05	-1.50889	-1.21322
99602082	rs73377335	2.38543e-08	-1.23375e-10	-1.19459	0.000200671	-1.23375e-10	-1.21335	0.000220967	-1.23375e-10	-1.21327
99602385	rs11109758	2.3756e-07	1.10387	-1.88684e-10	0.000157816	-1.45358	-1.88684e-10	0.000173465	-1.45531	-1.88684e-10
99602996	rs117331891	6.03923e-08	-1.23375e-10	-0.265689	0.000438909	-1.23375e-10	-0.430724	0.000477664	-1.23375e-10	-0.442374
99603618	rs10860403	8.49067e-09	-1.45718	-0.770404	6.90097e-05	-1.47284	-0.807926	7.50435e-05	-1.47123	-0.821987
99603771	rs10860404	8.35594e-09	-1.46855	-0.775025	6.94851e-05	-1.46156	-0.812347	7.55688e-05	-1.45991	-0.826331
99603781	rs2888394	1.14127e-08	-0.749384	-1.18244	0.000156419	-0.249001	-1.21348	0.0001722	-0.249214	-1.21341
99603965	rs1532216	3.57071e-08	0.274003	-1.0652	4.32804e-05	-1.61872	-1.1286	4.76218e-05	-1.61887	-1.12912
99604176	rs1123499	1.14806e-08	-0.742625	-1.18327	0.000157723	-0.240714	-1.21346	0.000173641	-0.240928	-1.21336
99604603	rs4237909	7.76667e-08	1.12412	-1.13825	4.60878e-05	-1.72462	-0.959845	5.06144e-05	-1.72305	-0.963993
99604930	rs117785039	2.91144e-08	-1.23375e-10	-0.995317	0.000218101	-1.23375e-10	-1.13006	0.000239256	-1.23375e-10	-1.13375
99605225	rs11109759	5.80305e-08	0.840505	-1.14609	4.71811e-05	-1.68661	-0.974417	5.1877e-05	-1.68383	-0.97858
99605636	rs77649120	2.34592e-08	-1.23375e-10	-1.21129	0.000209031	-1.23375e-10	-1.17253	0.000230273	-1.23375e-10	-1.17202
99605691	rs11109760	6.12625e-08	0.915703	-1.16709	4.47018e-05	-1.6962	-1.01881	4.92045e-05	-1.69367	-1.02162
99606068	rs75556850	1.16302e-07	0.389639	-1.88684e-10	0.000119573	-1.73109	-1.88684e-10	0.000131374	-1.73323	-1.88684e-10
99606549	rs931480	4.76125e-08	0.641789	-1.14524	4.88388e-05	-1.65305	-0.973442	5.37717e-05	-1.64953	-0.977004
99606731	rs1492257	7.65511e-09	-1.47684	-0.854333	6.6037e-05	-1.42774	-0.897058	7.19661e-05	-1.42617	-0.908919
99606878	rs1492256	7.09933e-09	-1.51476	-0.891793	6.66252e-05	-1.38341	-0.932528	7.25973e-05	-1.38172	-0.944632
99607001	rs2246098	2.74128e-05	7.04359	-1.19138	5.64697e-05	-1.28163	-1.19968	6.17772e-05	-1.28967	-1.19807
99607590	rs117579460	2.49677e-08	-1.23375e-10	-1.14897	0.000213716	-1.23375e-10	-1.15037	0.000234743	-1.23375e-10	-1.15279
99607751	rs142080175	3.30819e-08	-1.23375e-10	-0.867564	0.000298918	-1.23375e-10	-0.814846	0.000327147	-1.23375e-10	-0.820872
99608023	rs79108614	2.40825e-08	-1.23375e-10	-1.18506	0.000200701	-1.23375e-10	-1.2132	0.000220964	-1.23375e-10	-1.21328
99608249	rs117374551	2.34089e-08	-1.23375e-10	-1.21344	0.000206001	-1.23375e-10	-1.18714	0.000226911	-1.23375e-10	-1.18672
99608421	rs4520688	2.9081e-08	-1.23375e-10	-0.996468	0.000218085	-1.23375e-10	-1.13013	0.0002392	-1.23375e-10	-1.13398
99608494	rs1806395	6.82983e-09	-1.53693	-0.908319	6.78594e-05	-1.35044	-0.947137	7.39396e-05	-1.3487	-0.959331
99608795	rs11109761	1.17491e-08	-0.69791	-1.20487	0.000146094	-0.324126	-1.20664	0.000161235	-0.323045	-1.20538
99608825	rs2101655	4.08263e-08	0.377751	-1.03498	4.62181e-05	-1.57626	-1.10539	5.08482e-05	-1.57646	-1.10598
99609498	rs117099777	1.9138e-08	-1.41488	-1.88684e-10	0.000486864	-0.327032	-1.88684e-10	0.000540253	-0.319244	-1.88684e-10
99610215	rs11109762	9.74328e-09	-0.87806	-1.21191	0.000119561	-0.535481	-1.19571	0.00013203	-0.534484	-1.19377
99610538	rs10507113	1.20503e-08	-0.668424	-1.20904	0.000151957	-0.289797	-1.20162	0.000167772	-0.288703	-1.19998
99610585	rs4762565	0.000533953	8.82151	-1.88684e-10	0.00030959	-0.779766	-1.88684e-10	0.00033714	-0.790784	-1.88684e-10
99610633	rs75765611	2.34088e-08	-1.23375e-10	-1.21344	0.000205989	-1.23375e-10	-1.18719	0.000226899	-1.23375e-10	-1.18678
99610656	rs79158739	2.34088e-08	-1.23375e-10	-1.21344	0.000205989	-1.23375e-10	-1.18719	0.000226899	-1.23375e-10	-1.18678
99610705	rs11109763	6.48031e-09	-1.57012	-0.927664	7.0374e-05	-1.2972	-0.963998	7.67613e-05	-1.29537	-0.975206
99610796	rs7972843	1.33542e-05	6.34418	-1.21115	4.82682e-05	-1.44472	-1.19352	5.29411e-05	-1.45092	-1.19118
99611249	rs80126872	2.57219e-08	-1.23375e-10	-1.11921	0.000214553	-1.23375e-10	-1.14646	0.000236763	-1.23375e-10	-1.14422
99611659	rs2246664	3.07313e-05	7.01541	-1.04892	5.2235e-05	-1.70524	-0.854024	5.75081e-05	-1.70752	-0.851839
99611940	rs2712657	3.31104e-08	0.195407	-1.06211	4.3196e-05	-1.62209	-1.12717	4.75953e-05	-1.62228	-1.12627
99612124	rs117350010	1.07531e-07	0.311231	-1.88684e-10	0.000278051	-0.887213	-1.88684e-10	0.000306688	-0.88545	-1.88684e-10
99612149	rs2246683	1.50849e-05	6.44612	-1.19123	4.74493e-05	-1.44389	-1.21147	5.19725e-05	-1.44987	-1.2107
99612372	rs78153361	2.34096e-08	-1.23375e-10	-1.2134	0.000206139	-1.23375e-10	-1.18647	0.000227065	-1.23375e-10	-1.18605
99613792	rs76523863	2.74957e-08	-1.23375e-10	-1.05252	0.000213796	-1.23375e-10	-1.14999	0.000236953	-1.23375e-10	-1.14342
99614925	rs113062043	6.46607e-09	-1.58143	-0.918552	7.22348e-05	-1.28656	-0.94853	7.85519e-05	-1.28467	-0.962856
99615179	rs142503092	4.70844e-08	-1.23375e-10	-0.51461	0.000349523	-1.23375e-10	-0.658448	0.000381496	-1.23375e-10	-0.667181
99615195	rs150942316	2.60513e-08	-1.10648	-1.88684e-10	0.000126367	-1.67583	-1.88684e-10	0.000138726	-1.67878	-1.88684e-10
99615617	rs6538904	1.22692e-08	-0.664278	-1.19518	0.00017388	-0.145015	-1.21164	0.000191523	-0.145235	-1.21104
99615843	rs141095741	7.11949e-08	-1.23375e-10	-0.10113	0.000699501	-1.23375e-10	0.0353511	0.000754141	-1.23375e-10	0.0142974
99616006	rs12226987	6.02972e-09	-1.61831	-0.951544	7.47146e-05	-1.21351	-0.987832	8.15322e-05	-1.21149	-0.998795
99617090	rs1826374	3.10816e-08	0.212901	-1.14284	4.10512e-05	-1.61824	-1.18195	4.52271e-05	-1.61833	-1.18125
99617366	rs147414256	3.47676e-08	-1.23375e-10	-0.817864	0.000239352	-1.23375e-10	-1.03708	0.000271265	-1.23375e-10	-1.00819
99617425	rs117713007	7.06567e-08	-1.23375e-10	-0.108718	0.000606526	-1.23375e-10	-0.107269	0.000708327	-1.23375e-10	-0.0483753
99618010	rs117103423	2.35588e-08	-1.23375e-10	-1.20705	0.000201798	-1.23375e-10	-1.20775	0.000222277	-1.23375e-10	-1.20736
99618592	rs2638572	0.000447625	8.64516	-1.88684e-10	0.000295448	-0.826523	-1.88684e-10	0.000321885	-0.837087	-1.88684e-10
99619398	rs2638573	9.61144e-06	5.8133	-1.00914	5.33797e-05	-1.74136	-0.796228	5.8494e-05	-1.74114	-0.80122
99619432	rs61940208	6.01764e-09	-1.61866	-0.953196	6.10782e-05	-1.41423	-0.988631	6.66152e-05	-1.41267	-0.999675
99619627	rs2712656	0.000284998	8.19369	-1.88684e-10	0.000225253	-1.09779	-1.88684e-10	0.000245878	-1.10644	-1.88684e-10
99620867	rs74457224	1.47776e-08	-1.67344	-1.88684e-10	0.000122225	-1.70916	-1.88684e-10	0.000134578	-1.70914	-1.88684e-10
99621211	rs116915509	2.35659e-08	-1.23375e-10	-1.20675	0.000201458	-1.23375e-10	-1.20943	0.000221864	-1.23375e-10	-1.20922
99621771	rs61940209	3.67289e-08	-0.762988	-1.88684e-10	0.000138003	-1.58774	-1.88684e-10	0.000151653	-1.58969	-1.88684e-10
99622787	rs117067489	2.34427e-08	-1.23375e-10	-1.21199	0.000207523	-1.23375e-10	-1.17977	0.000228528	-1.23375e-10	-1.17962
99622888	rs1492253	5.62221e-09	-1.56158	-1.07824	4.66647e-05	-1.5681	-1.10392	5.09246e-05	-1.57099	-1.10995
99623039	rs1492252	2.4593e-07	2.35022	-1.21173	6.22969e-05	-1.18632	-1.19678	6.84703e-05	-1.18902	-1.19586
99623433	rs1994756	3.00599e-07	2.54974	-1.21051	6.76359e-05	-1.10104	-1.19983	7.4328e-05	-1.10376	-1.19904
99623712	rs79876542	2.34078e-08	-1.23375e-10	-1.21348	0.000205006	-1.23375e-10	-1.19197	0.000225897	-1.23375e-10	-1.1912
99623719	rs2712655	0.000137145	7.46225	-1.88684e-10	0.000193035	-1.25215	-1.88684e-10	0.000210806	-1.26034	-1.88684e-10
99623918	rs2712654	9.74378e-06	5.88435	-1.06652	5.74909e-05	-1.4545	-1.00889	6.26456e-05	-1.45887	-1.01492
99624271	rs1492251	1.17148e-05	5.96209	-0.960035	6.55123e-05	-1.43926	-0.893523	7.1309e-05	-1.44374	-0.900522
99624689	rs2712653	0.000116239	7.29685	-1.88684e-10	0.000186764	-1.28517	-1.88684e-10	0.000204041	-1.29296	-1.88684e-10
99624799	rs2201162	0.000111407	7.2544	-1.88684e-10	0.000184997	-1.29467	-1.88684e-10	0.000202128	-1.30238	-1.88684e-10
99625247	rs2638568	0.000154903	7.584	-1.88684e-10	0.000199559	-1.21891	-1.88684e-10	0.000217901	-1.22724	-1.88684e-10
99625864	rs972658	0.000120777	7.33515	-1.88684e-10	0.000188384	-1.27653	-1.88684e-10	0.000205796	-1.2844	-1.88684e-10
99626080	rs10777964	5.67076e-09	-1.5683	-1.06293	4.77653e-05	-1.56757	-1.08114	5.21711e-05	-1.57094	-1.08581
99626553	rs10777965	1.02515e-05	5.91743	-1.0488	5.93845e-05	-1.45025	-0.980731	6.46818e-05	-1.45458	-0.987217
99626644	rs11109766	6.07999e-08	0.691969	-0.950933	6.22313e-05	-1.68526	-0.6989	6.88151e-05	-1.68229	-0.69757
99627100	rs74543792	2.34139e-08	-1.23375e-10	-1.21322	0.000204041	-1.23375e-10	-1.1967	0.000224759	-1.23375e-10	-1.19625
99627322	rs78562375	2.35587e-08	-1.23375e-10	-1.20706	0.000211078	-1.23375e-10	-1.16279	0.000232451	-1.23375e-10	-1.1626
99627424	rs76728748	2.36642e-08	-1.23375e-10	-1.20259	0.000213518	-1.23375e-10	-1.1513	0.000235143	-1.23375e-10	-1.15109
99627632	rs79466343	4.37818e-08	-0.587332	-1.88684e-10	0.000214162	-1.14828	-1.88684e-10	0.000233599	-1.15767	-1.88684e-10
99627759	rs974992	1.12796e-05	6.03268	-1.06847	5.56962e-05	-1.41444	-1.08067	6.10044e-05	-1.41891	-1.08142
99627762	rs1388741	1.17471e-05	6.06946	-1.06465	5.63481e-05	-1.40686	-1.07661	6.16387e-05	-1.41138	-1.07861
99628169	rs57040323	2.34086e-08	-1.23375e-10	-1.21345	0.000204611	-1.23375e-10	-1.19391	0.000225395	-1.23375e-10	-1.19343
99628297	rs2201160	1.32381e-08	-0.588411	-1.19504	7.0152e-05	-1.14094	-1.12341	7.78074e-05	-1.13669	-1.12036
99628670	rs1472141	1.43674e-08	-0.535021	-1.16657	7.71241e-05	-1.10062	-1.06898	8.56184e-05	-1.09649	-1.06489
99629163	rs991226	2.9043e-07	2.51609	-1.21128	6.78893e-05	-1.1312	-1.16593	7.45911e-05	-1.13488	-1.16438
99629188	rs2220689	2.72515e-08	-0.253353	-0.808089	0.00016014	-0.902167	-0.536803	0.000174649	-0.900612	-0.54789
99629331	rs79259489	2.43163e-08	-1.23375e-10	-1.1754	0.000203817	-1.23375e-10	-1.19779	0.000224737	-1.23375e-10	-1.19635
99629648	rs2220690	1.31102e-08	-0.634341	-1.15882	7.17345e-05	-1.18704	-1.055	7.95623e-05	-1.18344	-1.0513
99629668	rs2638563	1.47878e-08	-0.549927	-1.12282	8.52797e-05	-1.14468	-0.924402	9.47585e-05	-1.14113	-0.918825
99629688	rs10860405	6.20756e-09	-1.46971	-1.07107	5.24042e-05	-1.45929	-1.09674	5.70174e-05	-1.46356	-1.10437
99630321	rs2712652	1.46595e-08	-0.595736	-1.08573	9.10717e-05	-1.1438	-0.859567	0.000100918	-1.1409	-0.856077
99630343	rs35819401	2.91877e-08	-0.992805	-1.88684e-10	0.000121078	-1.71859	-1.88684e-10	0.000133076	-1.72036	-1.88684e-10
99631219	rs2201161	1.49986e-08	-0.51572	-1.14287	7.9721e-05	-1.1074	-1.02908	8.84943e-05	-1.10355	-1.0248
99631467	rs1492248	1.44399e-08	-0.600287	-1.09627	8.73258e-05	-1.1678	-0.877566	9.68679e-05	-1.16414	-0.873798
99631716	rs1492249	7.65029e-08	-0.0292226	-1.88684e-10	0.000316903	-0.756421	-1.88684e-10	0.000349841	-0.753802	-1.88684e-10
99631849	rs1844966	3.2567e-07	2.63229	-1.21295	7.16646e-05	-1.0672	-1.17582	7.87226e-05	-1.07092	-1.17443
99631915	rs142283701	2.45005e-08	-1.23375e-10	-1.16786	0.000229542	-1.23375e-10	-1.07893	0.000252342	-1.23375e-10	-1.0805
99631931	rs1844967	1.37375e-08	-0.633924	-1.1125	8.29284e-05	-1.19158	-0.905457	9.19683e-05	-1.18799	-0.901849
99632295	rs2638565	0.000226873	7.96559	-1.88684e-10	0.000229097	-1.08087	-1.88684e-10	0.000249826	-1.09052	-1.88684e-10
99632320	rs1907673	1.49737e-08	-0.535021	-1.12523	8.88922e-05	-1.10062	-0.926971	9.85596e-05	-1.09649	-0.924127
99632578	rs1948394	2.98039e-07	2.54383	-1.21316	6.93908e-05	-1.09757	-1.1777	7.62365e-05	-1.1011	-1.17635
99632812	rs113761623	1.0405e-08	-0.994221	-1.03004	4.44506e-05	-1.72567	-0.99497	4.90901e-05	-1.72419	-0.99344
99633113	rs2712646	0.000235202	8.00165	-1.88684e-10	0.000226252	-1.09336	-1.88684e-10	0.000246783	-1.10277	-1.88684e-10
99633189	rs2131167	4.2766e-09	-1.7285	-1.1849	4.36493e-05	-1.6383	-1.10053	4.83562e-05	-1.63506	-1.09763
99633210	rs113518882	2.50163e-08	-1.23375e-10	-1.14702	0.000237569	-1.23375e-10	-1.04456	0.000261117	-1.23375e-10	-1.04631
99633216	rs111384240	2.5143e-08	-1.23375e-10	-1.14197	0.000239477	-1.23375e-10	-1.03656	0.000263203	-1.23375e-10	-1.03836
99633248	rs2131168	2.74609e-07	2.46224	-1.21344	6.82483e-05	-1.10981	-1.18205	7.49582e-05	-1.11356	-1.18079
99633250	rs2712644	0.000206992	7.87388	-1.88684e-10	0.000218986	-1.12601	-1.88684e-10	0.000238915	-1.13517	-1.88684e-10
99633514	rs2172283	2.73911e-07	2.4597	-1.21344	6.66225e-05	-1.13392	-1.18205	7.3189e-05	-1.13745	-1.18079
99633884	rs149767742	7.77164e-09	-1.23294	-1.08313	5.70483e-05	-1.37069	-1.10043	6.2224e-05	-1.37563	-1.10491
99634184	rs7977543	1.61067e-08	-0.499038	-1.08828	4.09357e-05	-1.73985	-1.06316	4.52368e-05	-1.73927	-1.0601
99634728	rs11537478	6.03313e-09	-1.50776	-1.06152	5.09819e-05	-1.49809	-1.08546	5.56926e-05	-1.50205	-1.08938
99634867	rs146449270	2.42967e-08	-1.23375e-10	-1.17621	0.000226203	-1.23375e-10	-1.09358	0.000248693	-1.23375e-10	-1.09506
99634925	rs140799893	4.81146e-08	-0.492966	-1.88684e-10	0.000163842	-1.41612	-1.88684e-10	0.000179625	-1.42041	-1.88684e-10
99635270	rs4495972	5.85338e-09	-1.54854	-1.05099	4.89748e-05	-1.54778	-1.07593	5.34838e-05	-1.55134	-1.08057
99635692	rs183669638	2.11039e-08	-1.31709	-1.88684e-10	0.000118634	-1.73897	-1.88684e-10	0.000130629	-1.73892	-1.88684e-10
99636541	rs140805820	2.4177e-08	-1.23375e-10	-1.18115	0.000224132	-1.23375e-10	-1.10278	0.000246177	-1.23375e-10	-1.10523
99636752	rs10860408	5.99804e-09	-1.51962	-1.0555	5.02637e-05	-1.5188	-1.07893	5.46207e-05	-1.52262	-1.08825
99637205	rs11109770	2.06034e-08	-1.3411	-1.88684e-10	0.000125657	-1.68146	-1.88684e-10	0.00013803	-1.68381	-1.88684e-10
99637491	rs2452265	3.35226e-07	2.65974	-1.21149	7.36451e-05	-1.01832	-1.19744	8.08536e-05	-1.02206	-1.19658
99637968	rs117934973	2.72079e-08	-1.06304	-1.88684e-10	0.000128726	-1.65733	-1.88684e-10	0.000142449	-1.6523	-1.88684e-10
99638276	rs2712643	3.24883e-07	2.63039	-1.21347	7.11989e-05	-1.06375	-1.18579	7.81828e-05	-1.06737	-1.18486
99638615	rs1492250	3.16257e-07	2.60343	-1.21342	7.07575e-05	-1.07434	-1.18142	7.77228e-05	-1.07793	-1.1802
99638618	rs1388742	5.71943e-09	-1.56498	-1.0577	4.79967e-05	-1.56425	-1.07963	5.24241e-05	-1.56766	-1.08426
99638652	rs1027247	1.53774e-08	-0.528406	-1.10525	8.44903e-05	-1.10415	-0.974226	9.39465e-05	-1.0999	-0.968657
99638989	rs73140985	6.6934e-08	0.552123	-0.714968	8.43203e-05	-1.67077	-0.409628	9.29921e-05	-1.66729	-0.411478
99639328	rs11109772	5.90826e-09	-1.56597	-1.02423	5.39886e-05	-1.56525	-0.960998	5.87743e-05	-1.56864	-0.968938
99639662	rs12229071	5.81657e-09	-1.5323	-1.07354	4.89858e-05	-1.53151	-1.09198	5.34742e-05	-1.53521	-1.09687
99639729	rs11109773	7.24273e-08	0.707513	-0.791481	6.65435e-05	-1.69477	-0.622394	7.34773e-05	-1.69185	-0.622458
99639888	rs138528843	1.38202e-08	-1.74042	-1.88684e-10	0.000122737	-1.70497	-1.88684e-10	0.000135184	-1.70464	-1.88684e-10
99639930	rs923724	0.000479068	9.34034	-0.627294	9.72241e-05	-1.45	-0.488001	0.000105756	-1.45889	-0.491253
99640159	rs77436242	2.12882e-08	-1.3084	-1.88684e-10	0.000119075	-1.73526	-1.88684e-10	0.000131275	-1.73399	-1.88684e-10
99640428	rs3751323	6.90054e-08	0.930949	-1.06331	4.90419e-05	-1.72522	-0.897118	5.44617e-05	-1.7231	-0.890682
99640557	rs1552759	0.000801591	10.2501	-1.02228	6.98065e-05	-1.299	-0.970292	7.62615e-05	-1.31168	-0.965431
99640831	rs11109774	2.74098e-08	-1.23375e-10	-1.05565	0.000208232	-1.23375e-10	-1.17637	0.000230501	-1.23375e-10	-1.17103
99641804	rs11109775	1.23857e-08	-0.988375	-0.861633	5.73145e-05	-1.71345	-0.753018	6.2605e-05	-1.71194	-0.762499
99642427	rs2712642	0.000217785	7.92471	-1.88684e-10	0.000225466	-1.09685	-1.88684e-10	0.000245859	-1.10652	-1.88684e-10
99643011	rs76534194	2.37655e-08	-1.23375e-10	-1.19832	0.000212336	-1.23375e-10	-1.15684	0.000234395	-1.23375e-10	-1.15427
99643503	rs10860409	0.000114673	8.49671	-1.21343	9.2947e-05	-0.786754	-1.19623	0.000101208	-0.798779	-1.19533
99643516	rs145500150	2.357e-08	-1.23375e-10	-1.20658	0.000208219	-1.23375e-10	-1.17642	0.000229745	-1.23375e-10	-1.17431
99643543	rs923725	0.000128543	8.58013	-1.18266	9.62876e-05	-0.737313	-1.21036	0.000104678	-0.749481	-1.21091
99644165	rs7967964	0.000144067	8.72141	-1.20993	9.80614e-05	-0.717286	-1.21214	0.0001067	-0.729742	-1.21151
99644242	rs148858716	2.385e-08	-1.23375e-10	-1.19477	0.000201615	-1.23375e-10	-1.20866	0.000222044	-1.23375e-10	-1.20841
99644379	rs76883613	1.54387e-08	-1.62967	-1.88684e-10	0.000121662	-1.71377	-1.88684e-10	0.00013399	-1.71351	-1.88684e-10
99645318	rs11109776	0.000570529	8.88777	-1.88684e-10	0.000327446	-0.723692	-1.88684e-10	0.000356223	-0.735726	-1.88684e-10
99645621	rs79212189	1.51539e-08	-1.64829	-1.88684e-10	0.000119157	-1.73458	-1.88684e-10	0.000131259	-1.73411	-1.88684e-10
99645773	rs11109777	1.65722e-08	-1.55883	-1.88684e-10	0.000118345	-1.74142	-1.88684e-10	0.0001303	-1.74144	-1.88684e-10
99645841	rs12306860	0.000146236	8.72146	-1.19503	9.50166e-05	-0.749046	-1.21192	0.0001033	-0.761179	-1.21247
99646373	rs17029156	0.000138951	8.67373	-1.1984	9.35325e-05	-0.763708	-1.213	0.00010173	-0.77575	-1.21321
99646757	rs11109778	0.000133406	8.6335	-1.1989	9.16941e-05	-0.783474	-1.21308	9.97276e-05	-0.795568	-1.21327
99646945	rs11109780	0.000501409	8.75863	-1.88684e-10	0.000319204	-0.749186	-1.88684e-10	0.000347172	-0.76146	-1.88684e-10
99647012	rs117594404	2.3477e-08	-1.21053	-1.88684e-10	0.000118478	-1.74029	-1.88684e-10	0.000130353	-1.74104	-1.88684e-10
99647733	rs77579769	4.16986e-08	-1.23375e-10	-0.636083	0.000324048	-1.23375e-10	-0.734124	0.000360984	-1.23375e-10	-0.722448
99649080	rs117805903	6.25354e-08	-1.23375e-10	-0.230818	0.000524916	-1.23375e-10	-0.251777	0.000607697	-1.23375e-10	-0.201605
99649692	rs2638561	2.0089e-08	-1.36638	-1.88684e-10	0.000133063	-1.6242	-1.88684e-10	0.000146338	-1.62536	-1.88684e-10
99650848	rs144232524	1.58932e-08	-1.60066	-1.88684e-10	0.000120072	-1.72692	-1.88684e-10	0.000132244	-1.72663	-1.88684e-10
99651190	rs7961567	8.34071e-05	8.15677	-1.19184	7.98146e-05	-0.925515	-1.20979	8.68124e-05	-0.936666	-1.21087
99652766	rs76322271	2.37534e-08	-1.23375e-10	-1.19882	0.000209398	-1.23375e-10	-1.17078	0.000231338	-1.23375e-10	-1.1674
99653169	rs7954551	1.60048e-08	-1.59366	-1.88684e-10	0.000118427	-1.74072	-1.88684e-10	0.000130402	-1.74066	-1.88684e-10
99653416	rs7955142	0.000323691	8.32099	-1.88684e-10	0.000283157	-0.869015	-1.88684e-10	0.000308267	-0.880316	-1.88684e-10
99654040	rs12319237	0.000476835	8.70838	-1.88684e-10	0.000318192	-0.752361	-1.88684e-10	0.000346155	-0.764396	-1.88684e-10
99654129	rs73140991	4.34728e-08	-0.594416	-1.88684e-10	0.000124199	-1.69313	-1.88684e-10	0.00013657	-1.69444	-1.88684e-10
99654386	rs145037433	2.59318e-08	-1.23375e-10	-1.11108	0.000202949	-1.23375e-10	-1.20206	0.000224934	-1.23375e-10	-1.19547
99656021	rs56002425	9.8919e-05	7.13551	-1.88684e-10	0.000209545	-1.17008	-1.88684e-10	0.000228588	-1.17936	-1.88684e-10
99656023	rs11109785	5.1314e-05	7.69153	-1.21236	7.27162e-05	-1.01891	-1.20954	7.93027e-05	-1.02949	-1.20852
99656172	rs3851622	0.000417608	8.57575	-1.88684e-10	0.000306365	-0.79024	-1.88684e-10	0.000333318	-0.802185	-1.88684e-10
99656542	rs4115454	0.000399991	8.53264	-1.88684e-10	0.00030239	-0.803297	-1.88684e-10	0.000329021	-0.81516	-1.88684e-10
99656543	rs10860412	0.000114119	8.48963	-1.21118	8.88393e-05	-0.816265	-1.21192	9.67502e-05	-0.828045	-1.2111
99656763	rs144612608	1.41818e-08	-1.71459	-1.88684e-10	0.000131937	-1.63269	-1.88684e-10	0.00014538	-1.63193	-1.88684e-10
99657071	rs61940214	0.000140502	7.48643	-1.88684e-10	0.000229641	-1.0785	-1.88684e-10	0.00025033	-1.0885	-1.88684e-10
99657128	rs7305880	0.000114688	7.28342	-1.88684e-10	0.000217658	-1.13209	-1.88684e-10	0.000237366	-1.14168	-1.88684e-10
99657202	rs6538907	0.000255718	8.08528	-1.88684e-10	0.000265071	-0.935018	-1.88684e-10	0.000288665	-0.946013	-1.88684e-10
99657910	rs2251945	2.28898e-08	-1.23586	-1.88684e-10	0.000148262	-1.51604	-1.88684e-10	0.000162853	-1.51844	-1.88684e-10
99658692	rs11612454	0.000157848	8.815	-1.21216	0.000101865	-0.680052	-1.21132	0.000110846	-0.69284	-1.2103
99658972	rs11608822	2.39483e-08	-1.19065	-1.88684e-10	0.000144642	-1.54076	-1.88684e-10	0.000158275	-1.54695	-1.88684e-10
99659118	rs73140993	1.77626e-07	0.81313	-1.88684e-10	0.000187352	-1.28203	-1.88684e-10	0.000204922	-1.28865	-1.88684e-10
99659130	rs11109786	0.000144819	8.72727	-1.21058	9.85546e-05	-0.712724	-1.21168	0.000107228	-0.725357	-1.21097
99659137	rs2035881	5.82404e-08	-0.301973	-1.88684e-10	0.000122543	-1.70655	-1.88684e-10	0.000134921	-1.70659	-1.88684e-10
99659691	rs7137220	0.000144618	8.72358	-1.20828	9.88113e-05	-0.708905	-1.2129	0.000107479	-0.721517	-1.21247
99660099	rs10860413	0.000165767	8.86237	-1.21058	0.000102849	-0.670074	-1.21168	0.000111871	-0.682966	-1.21097
99660548	rs7961884	0.00018191	8.95436	-1.20964	0.000105849	-0.640697	-1.21231	0.0001151	-0.653765	-1.21172
99660643	rs7962002	0.00019055	9.0027	-1.21157	0.000107678	-0.625152	-1.21072	0.000117111	-0.638313	-1.20985
99660832	rs11109787	1.64642e-08	-1.56536	-1.88684e-10	0.000118568	-1.73953	-1.88684e-10	0.000130534	-1.73965	-1.88684e-10
99661619	rs7966123	1.63836e-08	-1.57027	-1.88684e-10	0.000118324	-1.74159	-1.88684e-10	0.000130281	-1.74159	-1.88684e-10
99662212	rs7969319	0.000140062	8.69353	-1.21024	9.79119e-05	-0.718331	-1.21262	0.000106531	-0.730885	-1.21196
99662679	rs2172282	0.000145957	8.73649	-1.21198	9.93807e-05	-0.704846	-1.21121	0.000108158	-0.717482	-1.21021
99662690	rs2172281	0.000127766	8.60357	-1.21216	9.53293e-05	-0.746368	-1.21131	0.000103776	-0.758748	-1.2103
99662904	rs2131163	5.93217e-07	2.01901	-1.88684e-10	0.000227789	-1.08659	-1.88684e-10	0.000249486	-1.09188	-1.88684e-10
99663193	rs76481099	2.40464e-08	-1.23375e-10	-1.18657	0.000213546	-1.23375e-10	-1.15116	0.000236084	-1.23375e-10	-1.1471
99663200	rs7308600	0.000133397	8.64636	-1.21183	9.65978e-05	-0.733065	-1.21139	0.000105143	-0.745528	-1.21043
99663363	rs7309131	0.000133375	8.64636	-1.21199	9.66161e-05	-0.733065	-1.21121	0.000105167	-0.745528	-1.2102
99663635	rs143613918	6.34208e-08	-1.23375e-10	-0.216759	0.000601308	-1.23375e-10	-0.11591	0.000657582	-1.23375e-10	-0.122712
99664288	rs73381158	2.43536e-08	-1.23375e-10	-1.17387	0.000217433	-1.23375e-10	-1.13313	0.000240557	-1.23375e-10	-1.12832
99664430	rs73140999	0.000165175	7.64821	-1.88684e-10	0.000240741	-1.03129	-1.88684e-10	0.000262348	-1.04161	-1.88684e-10
99664693	rs7964688	0.000724149	9.1262	-1.88684e-10	0.00036391	-0.618109	-1.88684e-10	0.000395515	-0.631093	-1.88684e-10
99665835	rs74554092	1.64613e-08	-1.56554	-1.88684e-10	0.000118327	-1.74156	-1.88684e-10	0.000130283	-1.74157	-1.88684e-10
99666020	rs80005960	2.42767e-08	-1.23375e-10	-1.17703	0.000216585	-1.23375e-10	-1.13703	0.000239546	-1.23375e-10	-1.13253
99666274	rs60236753	8.83399e-08	-1.23375e-10	0.11464	0.000695708	-1.23375e-10	0.0299143	0.000775412	-1.23375e-10	0.0421128
99666496	rs7957699	0.000145745	8.73286	-1.20979	9.64775e-05	-0.732881	-1.21283	0.00010499	-0.745172	-1.21224
99666792	rs59566177	2.46404e-08	-1.23375e-10	-1.16216	0.000221174	-1.23375e-10	-1.11607	0.000244762	-1.23375e-10	-1.11099
99666803	rs7958099	0.000190728	9.00545	-1.21339	0.000105634	-0.647082	-1.20795	0.000114992	-0.659887	-1.20653
99667426	rs7961452	1.66563e-08	-1.55376	-1.88684e-10	0.000118367	-1.74122	-1.88684e-10	0.000130324	-1.74126	-1.88684e-10
99667785	rs2035880	2.45678e-08	-1.23375e-10	-1.16511	0.000205736	-1.23375e-10	-1.18842	0.00022656	-1.23375e-10	-1.18827
99668126	rs77918739	2.46275e-08	-1.23375e-10	-1.16269	0.000220629	-1.23375e-10	-1.11853	0.00024405	-1.23375e-10	-1.11391
99669494	rs116967712	3.1381e-08	-0.920347	-1.88684e-10	0.000231698	-1.06958	-1.88684e-10	0.000254576	-1.07168	-1.88684e-10
99669820	rs1388744	0.000204285	9.07308	-1.21236	0.000109514	-0.609107	-1.20986	0.000119037	-0.62289	-1.20896
99670286	rs11616140	1.92625e-08	-1.40839	-1.88684e-10	0.000121512	-1.71501	-1.88684e-10	0.000133748	-1.71532	-1.88684e-10
99671812	rs2712669	6.07023e-08	-0.260569	-1.88684e-10	0.000123008	-1.70277	-1.88684e-10	0.000135413	-1.70295	-1.88684e-10
99671880	rs143570090	1.74448e-08	-1.50751	-1.88684e-10	0.000122707	-1.70521	-1.88684e-10	0.000135422	-1.70289	-1.88684e-10
99672151	rs80289901	1.04273e-08	-0.810799	-1.21132	6.28748e-05	-1.16794	-1.20593	6.86746e-05	-1.17295	-1.20895
99672548	rs11611415	0.000123758	8.57021	-1.21068	9.22565e-05	-0.798461	-1.19198	0.00010054	-0.810869	-1.18986
99673475	rs61940239	0.000195424	9.02617	-1.2098	0.000105667	-0.665084	-1.18964	0.000115048	-0.678529	-1.18741
99673558	rs2712658	6.19114e-09	-1.59391	-0.94952	4.86633e-05	-1.72451	-0.905584	5.39219e-05	-1.72327	-0.900475
99673659	rs11109792	1.58296e-08	-0.470464	-1.1342	8.63633e-05	-0.86629	-1.19016	9.51047e-05	-0.87241	-1.18389
99673689	rs117641553	1.59181e-08	-1.59909	-1.88684e-10	0.00011834	-1.74146	-1.88684e-10	0.000130308	-1.74138	-1.88684e-10
99674248	rs61940240	0.000317295	8.30104	-1.88684e-10	0.000289424	-0.847123	-1.88684e-10	0.000315002	-0.858702	-1.88684e-10
99674451	rs55909838	1.79604e-08	-1.47838	-1.88684e-10	0.000119486	-1.73182	-1.88684e-10	0.000131535	-1.73201	-1.88684e-10
99675009	rs116865814	2.72503e-08	-1.06149	-1.88684e-10	0.00012924	-1.65334	-1.88684e-10	0.000142444	-1.65233	-1.88684e-10
99676630	rs12307325	0.000139509	8.6915	-1.21217	9.63694e-05	-0.750222	-1.19661	0.000105021	-0.762407	-1.19472
99677184	rs11109795	0.00019811	9.03909	-1.20907	0.000117127	-0.563918	-1.18784	0.000127435	-0.578149	-1.18552
99677307	rs12309017	0.000393936	8.51739	-1.88684e-10	0.000301118	-0.807514	-1.88684e-10	0.000327659	-0.819308	-1.88684e-10
99677310	rs111382847	1.7187e-08	-1.5224	-1.88684e-10	0.000255146	-0.973181	-1.88684e-10	0.000283042	-0.965688	-1.88684e-10
99678413	rs60683713	2.4797e-08	-1.23375e-10	-1.15583	0.000224015	-1.23375e-10	-1.1033	0.000247612	-1.23375e-10	-1.09942
99679113	rs140016885	1.43824e-08	-1.70055	-1.88684e-10	0.00013149	-1.63608	-1.88684e-10	0.000144861	-1.63551	-1.88684e-10
99679199	rs75859145	2.44679e-08	-1.23375e-10	-1.16919	0.000219842	-1.23375e-10	-1.12211	0.000242917	-1.23375e-10	-1.11856
99679255	rs76360152	2.38379e-08	-1.23375e-10	-1.19527	0.000210383	-1.23375e-10	-1.16609	0.000232404	-1.23375e-10	-1.1628
99679684	rs35218099	1.30642e-08	-0.774275	-1.0224	4.50459e-05	-1.72101	-0.986325	4.97112e-05	-1.72315	-0.981902
99680305	rs79831227	1.4822e-08	-1.67044	-1.88684e-10	0.000121398	-1.71594	-1.88684e-10	0.000133404	-1.7179	-1.88684e-10
99680745	rs78952360	2.44596e-08	-1.23375e-10	-1.16953	0.000218556	-1.23375e-10	-1.12797	0.000241701	-1.23375e-10	-1.12358
99680750	rs78370175	1.92962e-08	-1.40664	-1.88684e-10	0.000118329	-1.74155	-1.88684e-10	0.000130285	-1.74155	-1.88684e-10
99680805	rs75516335	4.32293e-08	-0.600034	-1.88684e-10	0.000189937	-1.26832	-1.88684e-10	0.000207087	-1.27815	-1.88684e-10
99680866	rs11503240	2.14419e-08	-1.3012	-1.88684e-10	0.000132684	-1.62705	-1.88684e-10	0.000145966	-1.62791	-1.88684e-10
99680937	rs57653543	2.42263e-08	-1.23375e-10	-1.17911	0.000215603	-1.23375e-10	-1.14158	0.000238349	-1.23375e-10	-1.13755
99681138	rs12306418	2.18482e-08	-1.28243	-1.88684e-10	0.000133973	-1.61738	-1.88684e-10	0.000147379	-1.61828	-1.88684e-10
99681672	rs61940242	0.000229221	7.97589	-1.88684e-10	0.00025414	-0.977131	-1.88684e-10	0.000276716	-0.98829	-1.88684e-10
99681708	rs73143004	6.59265e-08	-0.178011	-1.88684e-10	0.000222787	-1.1088	-1.88684e-10	0.000242817	-1.11897	-1.88684e-10
99683739	rs57246040	1.90052e-08	-1.42184	-1.88684e-10	0.000121063	-1.71871	-1.88684e-10	0.000133257	-1.719	-1.88684e-10
99683968	rs12312038	0.000259701	9.31	-1.20927	0.000116958	-0.540544	-1.21266	0.000127037	-0.554606	-1.2122
99684651	rs1907674	1.01842e-08	-0.842776	-1.20294	6.09111e-05	-1.19299	-1.21261	6.66868e-05	-1.19788	-1.21339
99685620	rs2724194	5.99766e-09	-1.52298	-1.0522	4.57204e-05	-1.67089	-1.02158	5.07365e-05	-1.66802	-1.01662
99685684	rs186195670	4.03996e-08	-0.66773	-1.88684e-10	0.000136203	-1.60087	-1.88684e-10	0.000150283	-1.59876	-1.88684e-10
99686303	rs73143005	0.000259437	8.09972	-1.88684e-10	0.000263196	-0.942118	-1.88684e-10	0.000286503	-0.953531	-1.88684e-10
99686465	rs12302594	0.000203321	9.06753	-1.21154	0.000105967	-0.639962	-1.21192	0.000115256	-0.652996	-1.21113
99687119	rs187910043	1.38155e-08	-1.74076	-1.88684e-10	0.000121274	-1.71696	-1.88684e-10	0.000133581	-1.71658	-1.88684e-10
99687567	rs144270627	1.52485e-08	-1.64207	-1.88684e-10	0.000119855	-1.72874	-1.88684e-10	0.00013188	-1.72939	-1.88684e-10
99687609	rs55674207	0.000154801	8.79391	-1.21057	9.78984e-05	-0.71848	-1.21261	0.000106531	-0.730859	-1.21199
99687652	rs56007218	0.000193334	8.78083	-0.97521	0.000118048	-0.753513	-0.990413	0.000127626	-0.765472	-0.996707
99688861	rs139277263	1.40758e-08	-1.7221	-1.88684e-10	0.00014615	-1.53038	-1.88684e-10	0.000161041	-1.52962	-1.88684e-10
99689769	rs77173195	2.59297e-08	-1.11116	-1.88684e-10	0.000136686	-1.59733	-1.88684e-10	0.000150387	-1.59807	-1.88684e-10
99690223	rs2638557	8.88571e-08	0.120479	-1.88684e-10	0.000160504	-1.4367	-1.88684e-10	0.000175986	-1.44088	-1.88684e-10
99690240	rs61940246	0.000159557	7.6136	-1.88684e-10	0.000204854	-1.19272	-1.88684e-10	0.000223158	-1.2034	-1.88684e-10
99690940	rs7299566	3.13418e-08	-0.921599	-1.88684e-10	0.000150634	-1.50016	-1.88684e-10	0.000165697	-1.50112	-1.88684e-10
99691190	rs7300118	0.000156669	8.80882	-1.21348	9.98497e-05	-0.705701	-1.20565	0.000108711	-0.718165	-1.20442
99691448	rs7316448	0.000412049	9.77574	-1.2134	0.000134695	-0.410082	-1.20192	0.000146257	-0.425047	-1.20087
99691730	rs953257	3.6351e-08	-1.23375e-10	-0.773329	0.000349398	-1.23375e-10	-0.658803	0.000388303	-1.23375e-10	-0.649497
99692007	rs10860416	2.91264e-08	0.10864	-1.10354	4.76048e-05	-1.50385	-1.14824	5.27693e-05	-1.5091	-1.13625
99692349	rs1844965	4.16076e-09	-1.73051	-1.21034	5.07988e-05	-1.3766	-1.21055	5.57053e-05	-1.38065	-1.21056
99692723	rs1032389	6.17874e-09	-1.46066	-1.08478	3.8937e-05	-1.70757	-1.14551	4.32242e-05	-1.70916	-1.13572
99693055	rs75137147	2.3419e-08	-1.23375e-10	-1.21301	0.000201088	-1.23375e-10	-1.21127	0.00022135	-1.23375e-10	-1.21154
99693251	rs1032390	5.69946e-09	-1.46864	-1.15753	3.90476e-05	-1.68586	-1.16437	4.29888e-05	-1.68557	-1.16477
99693285	rs75936809	1.62368e-08	-1.57927	-1.88684e-10	0.000118454	-1.74049	-1.88684e-10	0.000130401	-1.74067	-1.88684e-10
99693495	rs76283306	2.04833e-08	-1.34694	-1.88684e-10	0.000132284	-1.63006	-1.88684e-10	0.000145118	-1.63373	-1.88684e-10
99693520	rs73143011	4.85008e-09	-1.73095	-1.05661	4.50279e-05	-1.66841	-1.03933	4.91038e-05	-1.66863	-1.04871
99694563	rs10860417	5.8068e-09	-1.42366	-1.18386	8.40993e-05	-0.905526	-1.17749	9.32423e-05	-0.901915	-1.17417
99695132	rs75268962	2.40943e-08	-1.23375e-10	-1.18458	0.000202183	-1.23375e-10	-1.20584	0.000223009	-1.23375e-10	-1.20407
99695243	rs55712073	5.59946e-09	-1.49436	-1.14952	3.89547e-05	-1.69714	-1.15548	4.28687e-05	-1.69688	-1.15626
99695262	rs73383303	3.93872e-08	-0.693109	-1.88684e-10	0.000174378	-1.35379	-1.88684e-10	0.000191889	-1.35437	-1.88684e-10
99695653	rs73143012	1.08955e-08	-0.9169	-1.0613	5.35518e-05	-1.45694	-1.07743	5.91285e-05	-1.46268	-1.06889
99696029	rs74979763	1.43393e-08	-1.70355	-1.88684e-10	0.000160095	-1.43925	-1.88684e-10	0.000179805	-1.41941	-1.88684e-10
99696328	rs76669071	2.34171e-08	-1.23375e-10	-1.21309	0.00020065	-1.23375e-10	-1.21346	0.000220921	-1.23375e-10	-1.21348
99696502	rs12578524	2.34079e-08	-1.23375e-10	-1.21348	0.000200752	-1.23375e-10	-1.21295	0.00022101	-1.23375e-10	-1.21307
99696932	rs10860418	4.3269e-08	-0.599115	-1.88684e-10	0.000184782	-1.29584	-1.88684e-10	0.00020333	-1.29645	-1.88684e-10
99696970	rs61940248	1.68867e-08	-1.54002	-1.88684e-10	0.000119069	-1.73531	-1.88684e-10	0.000131044	-1.73575	-1.88684e-10
99697052	rs138087218	2.54052e-08	-1.23375e-10	-1.1316	0.000218027	-1.23375e-10	-1.1304	0.000240783	-1.23375e-10	-1.12738
99697831	rs11109800	1.65631e-08	-1.55938	-1.88684e-10	0.000118787	-1.73769	-1.88684e-10	0.000130856	-1.73718	-1.88684e-10
99697976	rs73143013	1.0699e-08	-0.935171	-1.06123	5.29858e-05	-1.46763	-1.07736	5.85101e-05	-1.47327	-1.06882
99698278	rs185933906	4.10591e-08	-1.23375e-10	-0.65154	0.000360807	-1.23375e-10	-0.626674	0.000390548	-1.23375e-10	-0.643731
99698453	rs11836964	4.27047e-09	-1.715	-1.19983	3.55339e-05	-1.74083	-1.2037	3.9132e-05	-1.74052	-1.20382
99698461	rs11109801	1.42006e-08	-1.71327	-1.88684e-10	0.000119565	-1.73116	-1.88684e-10	0.000131663	-1.73104	-1.88684e-10
99698844	rs80099451	2.34103e-08	-1.23375e-10	-1.21338	0.000200671	-1.23375e-10	-1.21335	0.000220938	-1.23375e-10	-1.2134
99699284	rs1492254	6.74987e-09	-1.323	-1.13403	3.71206e-05	-1.74158	-1.15926	4.09819e-05	-1.74159	-1.15656
99699487	rs142815912	5.6936e-08	-1.23375e-10	-0.324623	0.000384393	-1.23375e-10	-0.563351	0.000431494	-1.23375e-10	-0.544029
99700302	rs73143015	4.20947e-09	-1.72157	-1.20764	3.89924e-05	-1.64685	-1.2048	4.28645e-05	-1.64712	-1.20612
99701079	rs73143016	4.15791e-09	-1.72822	-1.21332	3.8137e-05	-1.66152	-1.21231	4.19537e-05	-1.66175	-1.21296
99701742	rs12580865	2.34084e-08	-1.23375e-10	-1.21346	0.000200761	-1.23375e-10	-1.2129	0.000221029	-1.23375e-10	-1.21299
99701841	rs17029218	2.34182e-08	-1.23375e-10	-1.21304	0.000200966	-1.23375e-10	-1.21188	0.000221243	-1.23375e-10	-1.21202
99703034	rs6538909	4.1585e-09	-1.728	-1.2134	3.81263e-05	-1.66156	-1.21255	4.19449e-05	-1.66181	-1.21312
99703260	rs78082360	3.16101e-08	-1.23375e-10	-0.913074	0.000264793	-1.23375e-10	-0.936069	0.000290972	-1.23375e-10	-0.938054
99703397	rs10860419	5.98316e-09	-1.3971	-1.18051	6.26533e-05	-1.18135	-1.19605	6.94195e-05	-1.17864	-1.19248
99703812	rs12303010	5.47549e-08	-0.363684	-1.88684e-10	0.000214943	-1.14464	-1.88684e-10	0.000236495	-1.14535	-1.88684e-10
99703825	rs117972334	1.96624e-08	-1.38784	-1.88684e-10	0.000118367	-1.74122	-1.88684e-10	0.000130283	-1.74158	-1.88684e-10
99704576	rs146593887	2.39462e-08	-1.23375e-10	-1.19074	0.000207416	-1.23375e-10	-1.18029	0.000227939	-1.23375e-10	-1.1822
99704835	rs143656997	3.22911e-08	-0.89176	-1.88684e-10	0.000378153	-0.579719	-1.88684e-10	0.000417424	-0.577179	-1.88684e-10
99704903	rs4262807	2.34337e-08	-1.23375e-10	-1.21237	0.000201241	-1.23375e-10	-1.21051	0.000221509	-1.23375e-10	-1.21082
99705387	rs56129477	6.81257e-09	-1.2343	-1.21348	3.87857e-05	-1.64361	-1.21336	4.25518e-05	-1.64724	-1.21332
99705877	rs60690235	6.81545e-09	-1.2343	-1.21306	3.87836e-05	-1.64361	-1.21341	4.25468e-05	-1.64724	-1.21344
99706348	rs80006833	2.34098e-08	-1.23375e-10	-1.2134	0.000200803	-1.23375e-10	-1.21269	0.000221072	-1.23375e-10	-1.21279
99706519	rs79935648	1.62917e-08	-1.5759	-1.88684e-10	0.000143742	-1.547	-1.88684e-10	0.000158078	-1.54819	-1.88684e-10
99706558	rs117169504	2.58202e-08	-1.23375e-10	-1.1154	0.000220751	-1.23375e-10	-1.11798	0.00024665	-1.23375e-10	-1.10331
99707071	rs77877532	4.0166e-08	-0.673531	-1.88684e-10	0.00013427	-1.61516	-1.88684e-10	0.000148359	-1.61165	-1.88684e-10
99707226	rs143652776	7.24489e-08	-0.08367	-1.88684e-10	0.000259589	-0.955915	-1.88684e-10	0.000285588	-0.95673	-1.88684e-10
99707541	rs12309037	4.25403e-09	-1.71681	-1.20187	3.55238e-05	-1.74049	-1.20433	3.91159e-05	-1.74012	-1.20464
99707598	rs144468313	4.28763e-08	-1.23375e-10	-0.608232	0.00038914	-1.23375e-10	-0.551076	0.000427994	-1.23375e-10	-0.552172
99708763	rs112400172	3.29535e-08	-0.871454	-1.88684e-10	0.00013726	-1.59314	-1.88684e-10	0.000151866	-1.58828	-1.88684e-10
99709382	rs145146992	2.34417e-08	-1.23375e-10	-1.21203	0.000203443	-1.23375e-10	-1.19963	0.000223368	-1.23375e-10	-1.20246
99709605	rs181172667	1.64785e-08	-1.56449	-1.88684e-10	0.000126594	-1.67403	-1.88684e-10	0.000139162	-1.67564	-1.88684e-10
99709638	rs7132914	1.74831e-08	-1.50532	-1.88684e-10	0.000119437	-1.73223	-1.88684e-10	0.000131417	-1.73291	-1.88684e-10
99710274	rs12580959	2.34118e-08	-1.23375e-10	-1.21331	0.00020085	-1.23375e-10	-1.21246	0.000221122	-1.23375e-10	-1.21257
99710754	rs141179418	2.70842e-08	-1.23375e-10	-1.0676	0.000235568	-1.23375e-10	-1.05302	0.000261369	-1.23375e-10	-1.04535
99711399	rs146146018	3.41791e-08	-1.23375e-10	-0.834936	0.0003131	-1.23375e-10	-0.768494	0.000336045	-1.23375e-10	-0.794038
99711818	rs11503241	5.58654e-08	-0.343607	-1.88684e-10	0.000217808	-1.1314	-1.88684e-10	0.000239645	-1.13212	-1.88684e-10
99711879	rs118100998	1.70291e-08	-1.53163	-1.88684e-10	0.000164259	-1.41357	-1.88684e-10	0.000180516	-1.41546	-1.88684e-10
99712417	rs144652713	2.03621e-08	-1.35288	-1.88684e-10	0.00014398	-1.54534	-1.88684e-10	0.000157859	-1.54958	-1.88684e-10
99712608	rs148881494	7.36732e-08	-0.0669115	-1.88684e-10	0.000262605	-0.944365	-1.88684e-10	0.000288904	-0.945186	-1.88684e-10
99712763	rs137949710	1.42529e-08	-1.70959	-1.88684e-10	0.00012059	-1.72262	-1.88684e-10	0.000132708	-1.72313	-1.88684e-10
99713492	rs117501601	2.34474e-08	-1.23375e-10	-1.21179	0.000200744	-1.23375e-10	-1.21299	0.000221047	-1.23375e-10	-1.2129
99714118	rs10160904	4.33989e-08	-0.596117	-1.88684e-10	0.000185129	-1.29396	-1.88684e-10	0.000203711	-1.29458	-1.88684e-10
99714839	rs112321515	1.30525e-08	-0.835408	-0.962167	6.17891e-05	-1.40827	-0.98302	6.83645e-05	-1.41449	-0.97194
99714925	rs148510976	2.01812e-08	-1.3618	-1.88684e-10	0.000140472	-1.57001	-1.88684e-10	0.000154305	-1.57235	-1.88684e-10
99715023	rs10161325	5.19133e-09	-1.57517	-1.14439	4.17758e-05	-1.61408	-1.16862	4.60047e-05	-1.61631	-1.16623
99715329	rs7397873	6.42729e-08	-0.203413	-1.88684e-10	0.000219394	-1.12415	-1.88684e-10	0.000241358	-1.125	-1.88684e-10
99715937	rs111339858	2.53867e-08	-1.13232	-1.88684e-10	0.000146265	-1.5296	-1.88684e-10	0.000160648	-1.53207	-1.88684e-10
99716060	rs117989153	1.47438e-08	-1.67573	-1.88684e-10	0.000257313	-0.964722	-1.88684e-10	0.000287997	-0.948333	-1.88684e-10
99716068	rs10777967	5.72899e-09	-1.45104	-1.16997	5.88886e-05	-1.25077	-1.1886	6.52856e-05	-1.24823	-1.18428
99716627	rs75504121	2.34567e-08	-1.23375e-10	-1.2114	0.000200788	-1.23375e-10	-1.21276	0.0002211	-1.23375e-10	-1.21267
99716806	rs78559540	2.34165e-08	-1.23375e-10	-1.21311	0.000200644	-1.23375e-10	-1.21348	0.000220921	-1.23375e-10	-1.21348
99717733	rs73383329	1.88622e-08	-0.219858	-1.20953	7.5927e-05	-0.973693	-1.21155	8.36503e-05	-0.973246	-1.21139
99717927	rs79589790	2.34206e-08	-1.23375e-10	-1.21294	0.000200648	-1.23375e-10	-1.21346	0.000220928	-1.23375e-10	-1.21344
99719468	rs78592182	2.35372e-08	-1.23375e-10	-1.20797	0.00020126	-1.23375e-10	-1.21042	0.000221643	-1.23375e-10	-1.21022
99719709	rs28859649	5.76475e-08	-0.312205	-1.88684e-10	0.000222387	-1.1106	-1.88684e-10	0.00024468	-1.11133	-1.88684e-10
99720031	rs76595649	2.34757e-08	-1.23375e-10	-1.21059	0.000200889	-1.23375e-10	-1.21226	0.000221217	-1.23375e-10	-1.21214
99720620	rs73143021	1.40893e-08	-1.72114	-1.88684e-10	0.000213346	-1.1521	-1.88684e-10	0.000238285	-1.13781	-1.88684e-10
99720675	rs2466566	7.90321e-09	-1.10946	-1.18982	4.0396e-05	-1.60816	-1.20813	4.47459e-05	-1.60441	-1.20587
99722618	rs2131164	4.21721e-09	-1.71994	-1.20743	3.53803e-05	-1.7397	-1.20917	3.89658e-05	-1.73922	-1.20938
99724222	rs12580985	2.3453e-08	-1.23375e-10	-1.21155	0.00020077	-1.23375e-10	-1.21286	0.000221078	-1.23375e-10	-1.21276
99724471	rs59891196	7.77761e-09	-1.14162	-1.17368	4.22171e-05	-1.58779	-1.1844	4.64739e-05	-1.5921	-1.18029
99724538	rs12298429	6.41313e-08	-0.205619	-1.88684e-10	0.00023886	-1.03914	-1.88684e-10	0.000262795	-1.03991	-1.88684e-10
99724908	rs117605368	5.4945e-08	-0.360219	-1.88684e-10	0.000199377	-1.21982	-1.88684e-10	0.000219487	-1.21999	-1.88684e-10
99725157	rs67895041	7.75309e-09	-1.14162	-1.17684	4.22119e-05	-1.58779	-1.18452	4.64638e-05	-1.5921	-1.18051
99725738	rs77902782	2.34824e-08	-1.23375e-10	-1.2103	0.000200919	-1.23375e-10	-1.21211	0.000221247	-1.23375e-10	-1.212
99726280	rs3920002	6.87591e-08	-0.135942	-1.88684e-10	0.000250447	-0.991769	-1.88684e-10	0.000275536	-0.992565	-1.88684e-10
99726416	rs1352922	7.11116e-08	-0.1023	-1.88684e-10	0.000256286	-0.968724	-1.88684e-10	0.000281956	-0.969532	-1.88684e-10
99726603	rs1352921	7.85155e-08	-0.00325537	-1.88684e-10	0.000274446	-0.900261	-1.88684e-10	0.000301925	-0.901104	-1.88684e-10
99727131	rs7304346	4.21792e-09	-1.7202	-1.20701	3.53717e-05	-1.7403	-1.20881	3.89529e-05	-1.7399	-1.20903
99727193	rs74317970	1.38161e-08	-1.74072	-1.88684e-10	0.000119049	-1.73548	-1.88684e-10	0.000131096	-1.73535	-1.88684e-10
99728568	rs73149175	2.12322e-08	-1.31103	-1.88684e-10	0.000154108	-1.47736	-1.88684e-10	0.000168854	-1.48225	-1.88684e-10
99729049	rs923723	8.35359e-09	-1.07327	-1.17059	4.3983e-05	-1.55228	-1.17894	4.84076e-05	-1.55706	-1.17457
99729737	rs1586852	6.35901e-08	-0.214094	-1.88684e-10	0.000237496	-1.04487	-1.88684e-10	0.000261294	-1.04563	-1.88684e-10
99729975	rs12312886	9.13615e-08	0.148273	-1.88684e-10	0.000305251	-0.793881	-1.88684e-10	0.000335797	-0.794776	-1.88684e-10
99730355	rs12320223	5.88877e-08	-0.290919	-1.88684e-10	0.00022556	-1.09643	-1.88684e-10	0.00024817	-1.09717	-1.88684e-10
99730624	rs67224933	8.01896e-09	-1.11611	-1.16864	4.30813e-05	-1.57474	-1.17718	4.74342e-05	-1.57923	-1.17271
99730855	rs73149176	3.73179e-08	-0.747078	-1.88684e-10	0.000128901	-1.65597	-1.88684e-10	0.000141436	-1.65943	-1.88684e-10
99730899	rs12314812	4.28333e-09	-1.70602	-1.2058	3.53627e-05	-1.74159	-1.20777	3.89285e-05	-1.74154	-1.20801
99730984	rs12321903	4.2363e-09	-1.71419	-1.20867	3.52992e-05	-1.74096	-1.2102	3.88702e-05	-1.74067	-1.21038
99731156	rs7979225	5.2745e-09	-1.52571	-1.17796	5.34929e-05	-1.34342	-1.19204	5.91146e-05	-1.34132	-1.19048
99731376	rs7315216	3.33894e-08	-0.858314	-1.88684e-10	0.000157204	-1.45747	-1.88684e-10	0.000172867	-1.45876	-1.88684e-10
99731893	rs4254163	7.35599e-09	-1.22677	-1.14426	3.70247e-05	-1.73568	-1.16775	4.0866e-05	-1.73521	-1.16578
99732372	rs77398256	2.34824e-08	-1.23375e-10	-1.2103	0.000200927	-1.23375e-10	-1.21208	0.000221261	-1.23375e-10	-1.21194
99732580	rs7303603	1.1063e-08	-0.770859	-1.19208	4.20868e-05	-1.57981	-1.19547	4.64834e-05	-1.57628	-1.1959
99734247	rs12578977	2.36315e-08	-1.23375e-10	-1.20397	0.000201889	-1.23375e-10	-1.2073	0.000222353	-1.23375e-10	-1.20702
99734464	rs73149177	1.58568e-08	-0.717153	-0.885796	7.15375e-05	-1.33512	-0.909672	7.92272e-05	-1.34199	-0.89697
99734751	rs146813019	1.53389e-08	-1.63616	-1.88684e-10	0.000130637	-1.6426	-1.88684e-10	0.000143511	-1.64487	-1.88684e-10
99735007	rs73149178	1.3808e-08	-1.74131	-1.88684e-10	0.000144115	-1.5444	-1.88684e-10	0.000158994	-1.54242	-1.88684e-10
99735018	rs73149179	1.3808e-08	-1.74131	-1.88684e-10	0.000144115	-1.5444	-1.88684e-10	0.000158994	-1.54242	-1.88684e-10
99735330	rs7980404	6.85235e-09	-1.32343	-1.11853	3.74671e-05	-1.74153	-1.15002	4.14816e-05	-1.74157	-1.14446
99735960	rs10860421	2.55299e-08	-0.00810929	-1.11859	4.15729e-05	-1.64163	-1.14594	4.60338e-05	-1.64217	-1.13974
99736030	rs55776753	8.01907e-09	-1.11611	-1.16862	4.30819e-05	-1.57474	-1.17717	4.74349e-05	-1.57923	-1.17269
99736721	rs77493319	1.01402e-07	0.252537	-1.88684e-10	0.000148221	-1.51631	-1.88684e-10	0.000163277	-1.51583	-1.88684e-10
99736960	rs10860422	3.92512e-08	0.407304	-1.10387	4.7963e-05	-1.51114	-1.13344	5.31305e-05	-1.51183	-1.1267
99737259	rs7960340	7.74576e-08	-0.0168203	-1.88684e-10	0.000136272	-1.60036	-1.88684e-10	0.000150099	-1.59998	-1.88684e-10
99737550	rs35498333	7.61862e-08	-0.0333707	-1.88684e-10	0.000268767	-0.921172	-1.88684e-10	0.00029568	-0.922005	-1.88684e-10
99737700	rs34895156	1.48077e-08	-0.748692	-0.92271	6.76904e-05	-1.3549	-0.945175	7.49225e-05	-1.3616	-0.93323
99738184	rs74718647	2.36027e-08	-1.23375e-10	-1.20519	0.000201607	-1.23375e-10	-1.2087	0.00022206	-1.23375e-10	-1.20833
99738361	rs146585099	1.3911e-08	-1.73387	-1.88684e-10	0.000118608	-1.73919	-1.88684e-10	0.000130605	-1.7391	-1.88684e-10
99738429	rs73149181	1.61721e-08	-0.69511	-0.888156	7.23763e-05	-1.32119	-0.911943	8.0143e-05	-1.32818	-0.899288
99738578	rs10777968	4.27214e-08	0.482396	-1.09425	4.97193e-05	-1.4823	-1.12632	5.50695e-05	-1.48354	-1.11915
99739210	rs73149182	1.50415e-08	-0.662721	-0.993015	6.68148e-05	-1.30057	-1.01252	7.38021e-05	-1.30773	-1.00216
99739252	rs10745850	7.03261e-09	-1.29413	-1.12186	3.73623e-05	-1.74139	-1.15296	4.13709e-05	-1.74129	-1.14741
99740957	rs117260937	2.85812e-08	-1.23375e-10	-1.0138	0.000258884	-1.23375e-10	-0.958636	0.000280832	-1.23375e-10	-0.973526
99741092	rs7954845	6.68843e-09	-1.31441	-1.15177	3.64498e-05	-1.74159	-1.17749	4.03085e-05	-1.74159	-1.17313
99741392	rs73149186	1.68005e-08	-0.69511	-0.850035	7.50849e-05	-1.32119	-0.875204	8.32038e-05	-1.32818	-0.861807
99741417	rs7955333	4.08022e-08	0.471334	-1.12915	4.79595e-05	-1.48986	-1.1548	5.30746e-05	-1.49057	-1.14901
99741513	rs73149188	1.58459e-08	-0.662721	-0.940921	7.02307e-05	-1.30057	-0.962656	7.76682e-05	-1.30773	-0.951103
99741594	rs73149189	1.68266e-08	-0.69511	-0.848481	7.51975e-05	-1.32119	-0.873705	8.33311e-05	-1.32818	-0.860279
99742026	rs112544288	2.45279e-08	-1.16674	-1.88684e-10	0.000161035	-1.43339	-1.88684e-10	0.000176737	-1.43662	-1.88684e-10
99742139	rs10860424	6.65509e-09	-1.29332	-1.17785	3.58994e-05	-1.74156	-1.19274	3.964e-05	-1.74151	-1.18993
99742179	rs80258463	2.16789e-08	-1.29021	-1.88684e-10	0.000183648	-1.302	-1.88684e-10	0.000201617	-1.30491	-1.88684e-10
99742239	rs11109806	3.92366e-07	1.60564	-1.88684e-10	0.000224805	-1.09978	-1.88684e-10	0.000247633	-1.09933	-1.88684e-10
99743757	rs78024598	2.35007e-08	-1.23375e-10	-1.20952	0.000200994	-1.23375e-10	-1.21174	0.000221359	-1.23375e-10	-1.21149
99743774	rs77879628	7.39765e-08	-0.0628038	-1.88684e-10	0.000263351	-0.94153	-1.88684e-10	0.000289724	-0.942353	-1.88684e-10
99743900	rs10777969	6.82493e-09	-1.26381	-1.18216	3.57158e-05	-1.74017	-1.19925	3.94398e-05	-1.7399	-1.19661
99744332	rs10860425	5.44558e-09	-1.46827	-1.20348	5.66904e-05	-1.26662	-1.21079	6.26401e-05	-1.26433	-1.20955
99744422	rs73149190	4.06025e-08	-0.662721	-1.88684e-10	0.000183909	-1.30057	-1.88684e-10	0.000201049	-1.30773	-1.88684e-10
99745879	rs7974591	6.06369e-09	-1.37052	-1.19371	3.56032e-05	-1.73836	-1.20422	3.92644e-05	-1.73869	-1.20227
99745945	rs148006975	3.13736e-08	-1.23375e-10	-0.920586	0.000275954	-1.23375e-10	-0.894783	0.000301426	-1.23375e-10	-0.902758
99746194	rs6538913	5.98159e-09	-1.74057	-0.837291	5.81379e-05	-1.60539	-0.846806	6.46219e-05	-1.60394	-0.838784
99746246	rs117221608	2.04598e-08	-1.34809	-1.88684e-10	0.000160023	-1.4397	-1.88684e-10	0.000176332	-1.43891	-1.88684e-10
99747309	rs11109807	3.53064e-08	0.375248	-1.17773	4.4657e-05	-1.52239	-1.19361	4.9283e-05	-1.52325	-1.19045
99748029	rs75446793	2.61675e-08	-1.23375e-10	-1.10203	0.00021468	-1.23375e-10	-1.14587	0.000238032	-1.23375e-10	-1.13888
99748207	rs4633546	6.05182e-09	-1.3711	-1.19509	3.54376e-05	-1.74036	-1.20689	3.90776e-05	-1.74056	-1.20517
99748356	rs11109808	5.53123e-09	-1.45193	-1.20421	5.79837e-05	-1.24369	-1.21116	6.40964e-05	-1.24089	-1.21001
99748621	rs10777970	5.73382e-09	-1.41324	-1.20693	6.0902e-05	-1.19334	-1.21241	6.73094e-05	-1.1904	-1.21158
99749309	rs9943727	3.47919e-08	0.333165	-1.15033	4.50373e-05	-1.53516	-1.17236	4.97817e-05	-1.53606	-1.16758
99749631	rs35361767	6.81209e-09	-1.37067	-1.07719	6.38159e-05	-1.35125	-1.00776	7.00857e-05	-1.34983	-1.01173
99749940	rs73149196	2.95836e-08	-0.97933	-1.88684e-10	0.000169031	-1.38493	-1.88684e-10	0.000184713	-1.39248	-1.88684e-10
99750580	rs7970017	3.98024e-08	-0.682625	-1.88684e-10	0.000177525	-1.33591	-1.88684e-10	0.000194094	-1.34294	-1.88684e-10
99751790	rs58797477	2.50404e-08	-1.23375e-10	-1.14606	0.000212157	-1.23375e-10	-1.15769	0.000233666	-1.23375e-10	-1.15739
99751846	rs7312660	3.35168e-08	0.295526	-1.15003	4.44493e-05	-1.54753	-1.17314	4.9113e-05	-1.54834	-1.16882
99752344	rs10777971	6.04647e-09	-1.3785	-1.18858	3.57153e-05	-1.73883	-1.20061	3.93941e-05	-1.73912	-1.19854
99752547	rs73149198	3.98024e-08	-0.682625	-1.88684e-10	0.000177525	-1.33591	-1.88684e-10	0.000194094	-1.34294	-1.88684e-10
99752806	rs77448782	1.50848e-08	-1.65287	-1.88684e-10	0.000134651	-1.61233	-1.88684e-10	0.000148128	-1.61321	-1.88684e-10
99753157	rs12580615	2.34686e-08	-1.23375e-10	-1.21089	0.000200885	-1.23375e-10	-1.21229	0.000221241	-1.23375e-10	-1.21203
99753212	rs11608318	3.89294e-08	-0.704803	-1.88684e-10	0.000175112	-1.34959	-1.88684e-10	0.00019148	-1.3565	-1.88684e-10
99753338	rs12578151	2.37056e-08	-1.23375e-10	-1.20084	0.000202478	-1.23375e-10	-1.20438	0.000223079	-1.23375e-10	-1.20376
99753345	rs12581996	2.3636e-08	-1.23375e-10	-1.20378	0.00020198	-1.23375e-10	-1.20685	0.00022251	-1.23375e-10	-1.20631
99753908	rs7957172	3.81262e-08	-0.72565	-1.88684e-10	0.000172889	-1.36237	-1.88684e-10	0.00018907	-1.36916	-1.88684e-10
99753971	rs7957276	4.45985e-09	-1.70956	-1.16187	4.04766e-05	-1.62945	-1.18485	4.46407e-05	-1.63175	-1.18089
99754253	rs7972376	4.06589e-08	-0.661334	-1.88684e-10	0.000179887	-1.32269	-1.88684e-10	0.000196655	-1.32983	-1.88684e-10
99754591	rs73149201	4.02903e-08	-0.670441	-1.88684e-10	0.000182872	-1.30623	-1.88684e-10	0.00019991	-1.31341	-1.88684e-10
99754599	rs10745851	1.11888e-08	-0.816518	-1.13512	3.75512e-05	-1.72955	-1.15976	4.15703e-05	-1.72968	-1.15422
99754613	rs73151103	4.02903e-08	-0.670441	-1.88684e-10	0.000182872	-1.30623	-1.88684e-10	0.00019991	-1.31341	-1.88684e-10
99754659	rs11834482	8.16046e-08	0.0353349	-1.88684e-10	0.000138985	-1.58065	-1.88684e-10	0.000153165	-1.57976	-1.88684e-10
99754713	rs11109809	3.60133e-07	-1.23375e-10	1.51992	0.00245202	-1.23375e-10	1.28965	0.00297803	-1.23375e-10	1.38773
99755386	rs7296093	1.17558e-08	-0.764924	-1.13728	3.75539e-05	-1.72769	-1.16155	4.15684e-05	-1.72785	-1.15609
99755839	rs118003677	1.41317e-08	-1.71813	-1.88684e-10	0.000165345	-1.40698	-1.88684e-10	0.000183334	-1.39997	-1.88684e-10
99756029	rs11109810	5.75531e-09	-1.44204	-1.17439	5.63676e-05	-1.29201	-1.19111	6.24272e-05	-1.28979	-1.18749
99756036	rs11616076	3.81635e-08	-0.724671	-1.88684e-10	0.000176703	-1.34055	-1.88684e-10	0.000193222	-1.34744	-1.88684e-10
99756244	rs7965320	4.50643e-09	-1.7095	-1.15154	4.13526e-05	-1.61703	-1.17585	4.56114e-05	-1.61946	-1.17167
99756532	rs12315631	8.36099e-08	0.0596108	-1.88684e-10	0.0001401	-1.57266	-1.88684e-10	0.000154317	-1.57227	-1.88684e-10
99756762	rs4509863	1.72917e-08	-1.51632	-1.88684e-10	0.000120667	-1.72198	-1.88684e-10	0.000132761	-1.72273	-1.88684e-10
99757053	rs10128864	9.44842e-08	0.181881	-1.88684e-10	0.000146009	-1.53135	-1.88684e-10	0.000160817	-1.53102	-1.88684e-10
99757226	rs10128988	4.5681e-09	-1.70677	-1.14068	4.09325e-05	-1.6345	-1.1686	4.51895e-05	-1.63674	-1.16367
99757582	rs56242296	2.21348e-08	-1.2694	-1.88684e-10	0.000152957	-1.48486	-1.88684e-10	0.000167599	-1.48971	-1.88684e-10
99758502	rs7980947	4.53949e-09	-1.7125	-1.14124	4.14056e-05	-1.62377	-1.16783	4.57151e-05	-1.62615	-1.1627
99759137	rs10777973	1.16555e-08	-0.792533	-1.11824	3.80229e-05	-1.7314	-1.14543	4.21055e-05	-1.73153	-1.13957
99759955	rs149780761	5.35506e-08	-1.23375e-10	-0.385925	0.000472719	-1.23375e-10	-0.356515	0.000521293	-1.23375e-10	-0.35497
99760917	rs80254428	3.46876e-08	-1.23375e-10	-0.82017	0.000288872	-1.23375e-10	-0.849033	0.000318307	-1.23375e-10	-0.848264
99761080	rs12321908	1.00762e-07	0.246208	-1.88684e-10	0.000148212	-1.51637	-1.88684e-10	0.000163191	-1.51636	-1.88684e-10
99761653	rs7315463	3.48058e-08	-0.816767	-1.88684e-10	0.00016967	-1.38116	-1.88684e-10	0.0001857	-1.38715	-1.88684e-10
99761989	rs118186818	1.60734e-08	-1.58939	-1.88684e-10	0.000119416	-1.7324	-1.88684e-10	0.000131348	-1.73343	-1.88684e-10
99762149	rs12297003	9.1134e-09	-1.02428	-1.13252	3.74289e-05	-1.73965	-1.15292	4.12969e-05	-1.73956	-1.15094
99762301	rs7968069	3.48058e-08	-0.816767	-1.88684e-10	0.00016967	-1.38116	-1.88684e-10	0.0001857	-1.38715	-1.88684e-10
99762406	rs183489764	2.06728e-08	-1.33773	-1.88684e-10	0.000180284	-1.32048	-1.88684e-10	0.000198538	-1.3203	-1.88684e-10
99762475	rs7955209	3.48058e-08	-0.816767	-1.88684e-10	0.00016967	-1.38116	-1.88684e-10	0.0001857	-1.38715	-1.88684e-10
99762783	rs12578350	2.37521e-08	-1.23375e-10	-1.19888	0.000203117	-1.23375e-10	-1.20123	0.000223692	-1.23375e-10	-1.20101
99762785	rs11836299	1.3126e-08	-0.702816	-1.08914	3.95674e-05	-1.72004	-1.11697	4.36732e-05	-1.72031	-1.11424
99762948	rs113443306	1.4361e-08	-1.70203	-1.88684e-10	0.000119249	-1.7338	-1.88684e-10	0.000131214	-1.73445	-1.88684e-10
99763032	rs73151112	1.10597e-08	-0.749936	-1.21331	5.1493e-05	-1.36016	-1.21341	5.63234e-05	-1.36673	-1.21344
99763045	rs11109813	1.30616e-08	-0.716075	-1.0808	3.98404e-05	-1.72192	-1.10822	4.39801e-05	-1.72217	-1.10537
99763293	rs111401811	1.73193e-08	-1.51473	-1.88684e-10	0.000213799	-1.14998	-1.88684e-10	0.00023683	-1.14394	-1.88684e-10
99763601	rs7487874	9.35944e-09	-1.01554	-1.11462	3.79371e-05	-1.74102	-1.13807	4.18736e-05	-1.74097	-1.13566
99763817	rs4385983	5.26925e-09	-1.63398	-1.07068	4.10309e-05	-1.70016	-1.10053	4.52233e-05	-1.70128	-1.09839
99763881	rs17029294	2.37517e-08	-1.23375e-10	-1.1989	0.000202955	-1.23375e-10	-1.20203	0.000223513	-1.23375e-10	-1.20181
99765359	rs10860426	6.38016e-09	-1.3603	-1.15306	6.55925e-05	-1.15917	-1.17238	7.25661e-05	-1.15644	-1.17034
99765423	rs73151116	2.71451e-08	-1.06536	-1.88684e-10	0.00014593	-1.53189	-1.88684e-10	0.000159967	-1.53632	-1.88684e-10
99765732	rs12309252	6.17374e-09	-1.39177	-1.15448	6.30803e-05	-1.19822	-1.17238	6.97571e-05	-1.19559	-1.17067
99765812	rs12304343	1.22737e-08	-0.757757	-1.10134	3.88188e-05	-1.72961	-1.12651	4.28368e-05	-1.72975	-1.12413
99765985	rs7134834	2.83622e-08	-1.02149	-1.88684e-10	0.000149584	-1.50716	-1.88684e-10	0.00016393	-1.51184	-1.88684e-10
99766206	rs10735366	2.00181e-08	-1.36991	-1.88684e-10	0.000122313	-1.70843	-1.88684e-10	0.000134592	-1.70903	-1.88684e-10
99766607	rs75434839	1.42767e-08	-1.70792	-1.88684e-10	0.000124871	-1.68773	-1.88684e-10	0.000137544	-1.68734	-1.88684e-10
99766641	rs79232317	1.42549e-08	-1.70945	-1.88684e-10	0.00012463	-1.68967	-1.88684e-10	0.000137277	-1.68928	-1.88684e-10
99767398	rs73151117	2.78793e-08	-1.03867	-1.88684e-10	0.000148132	-1.51692	-1.88684e-10	0.000162355	-1.5215	-1.88684e-10
99767534	rs73151119	2.86222e-08	-1.01237	-1.88684e-10	0.000150366	-1.50194	-1.88684e-10	0.00016478	-1.50667	-1.88684e-10
99767742	rs73151120	2.97034e-08	-0.97529	-1.88684e-10	0.000153627	-1.48049	-1.88684e-10	0.000168318	-1.48543	-1.88684e-10
99767838	rs73151121	2.83622e-08	-1.02149	-1.88684e-10	0.000149584	-1.50716	-1.88684e-10	0.00016393	-1.51184	-1.88684e-10
99768079	rs78871567	2.38817e-08	-1.23375e-10	-1.19344	0.000203949	-1.23375e-10	-1.19715	0.000224616	-1.23375e-10	-1.19689
99768181	rs73151123	2.86222e-08	-1.01237	-1.88684e-10	0.000150366	-1.50194	-1.88684e-10	0.00016478	-1.50667	-1.88684e-10
99768357	rs73151124	2.86222e-08	-1.01237	-1.88684e-10	0.000150366	-1.50194	-1.88684e-10	0.00016478	-1.50667	-1.88684e-10
99768595	rs73151125	2.88862e-08	-1.00319	-1.88684e-10	0.000151162	-1.49667	-1.88684e-10	0.000165643	-1.50145	-1.88684e-10
99768772	rs11610874	2.99561e-08	-0.966818	-1.88684e-10	0.00015439	-1.47554	-1.88684e-10	0.000169146	-1.48052	-1.88684e-10
99769192	rs11615348	2.94267e-08	-0.984647	-1.88684e-10	0.000152792	-1.48594	-1.88684e-10	0.000167411	-1.49083	-1.88684e-10
99769213	rs73151128	2.94267e-08	-0.984647	-1.88684e-10	0.000152792	-1.48594	-1.88684e-10	0.000167411	-1.49083	-1.88684e-10
99769600	rs76608512	7.64522e-08	-0.0298852	-1.88684e-10	0.000269417	-0.918756	-1.88684e-10	0.000296395	-0.91959	-1.88684e-10
99769866	rs73151129	2.81317e-08	-1.02965	-1.88684e-10	0.00014889	-1.51181	-1.88684e-10	0.000163178	-1.51644	-1.88684e-10
99770103	rs73151130	2.78793e-08	-1.03867	-1.88684e-10	0.000148132	-1.51692	-1.88684e-10	0.000162355	-1.5215	-1.88684e-10
99770143	rs17029301	1.13809e-07	0.367974	-1.88684e-10	0.000153467	-1.48153	-1.88684e-10	0.000169057	-1.48105	-1.88684e-10
99770586	rs73151131	2.88862e-08	-1.00319	-1.88684e-10	0.000151162	-1.49667	-1.88684e-10	0.000165643	-1.50145	-1.88684e-10
99770641	rs73151132	2.94267e-08	-0.984647	-1.88684e-10	0.000152792	-1.48594	-1.88684e-10	0.000167411	-1.49083	-1.88684e-10
99770888	rs112654074	2.88862e-08	-1.00319	-1.88684e-10	0.000151162	-1.49667	-1.88684e-10	0.000165643	-1.50145	-1.88684e-10
99771058	rs73151134	2.88862e-08	-1.00319	-1.88684e-10	0.000151162	-1.49667	-1.88684e-10	0.000165643	-1.50145	-1.88684e-10
99771261	rs73151135	2.83622e-08	-1.02149	-1.88684e-10	0.000149584	-1.50716	-1.88684e-10	0.00016393	-1.51184	-1.88684e-10
99771857	rs73151136	2.91544e-08	-0.993946	-1.88684e-10	0.00015197	-1.49133	-1.88684e-10	0.00016652	-1.49617	-1.88684e-10
99772146	rs73151137	2.91544e-08	-0.993946	-1.88684e-10	0.00015197	-1.49133	-1.88684e-10	0.00016652	-1.49617	-1.88684e-10
99772406	rs76632513	2.43824e-08	-1.23375e-10	-1.17269	0.000207935	-1.23375e-10	-1.17779	0.000229059	-1.23375e-10	-1.1773
99772412	rs73151138	8.67594e-09	-0.995117	-1.21088	4.61e-05	-1.47411	-1.21009	5.05211e-05	-1.47897	-1.20992
99772585	rs73151139	2.97034e-08	-0.97529	-1.88684e-10	0.000153627	-1.48049	-1.88684e-10	0.000168318	-1.48543	-1.88684e-10
99772903	rs55947180	2.96682e-08	-0.976475	-1.88684e-10	0.000156352	-1.46291	-1.88684e-10	0.000171299	-1.46787	-1.88684e-10
99773027	rs55739918	2.99204e-08	-0.96801	-1.88684e-10	0.000157154	-1.45779	-1.88684e-10	0.00017217	-1.4628	-1.88684e-10
99773078	rs73151142	2.84829e-08	-1.01725	-1.88684e-10	0.000153746	-1.47971	-1.88684e-10	0.000168393	-1.48498	-1.88684e-10
99773276	rs75616041	2.39865e-08	-1.23375e-10	-1.18906	0.000204803	-1.23375e-10	-1.19297	0.000225582	-1.23375e-10	-1.1926
99773844	rs73151143	2.91203e-08	-0.995117	-1.88684e-10	0.00015461	-1.47411	-1.88684e-10	0.000169408	-1.47897	-1.88684e-10
99773880	rs78815597	2.96682e-08	-0.976475	-1.88684e-10	0.000156352	-1.46291	-1.88684e-10	0.000171299	-1.46787	-1.88684e-10
99774010	rs73151144	2.88e-08	-1.00618	-1.88684e-10	0.000153592	-1.48072	-1.88684e-10	0.000168303	-1.48552	-1.88684e-10
99774657	rs73151147	2.78477e-08	-1.0398	-1.88684e-10	0.000150571	-1.50058	-1.88684e-10	0.000165023	-1.5052	-1.88684e-10
99774696	rs73151149	2.7257e-08	-1.06124	-1.88684e-10	0.000149773	-1.50589	-1.88684e-10	0.000164087	-1.51089	-1.88684e-10
99775147	rs73151150	2.8688e-08	-1.01007	-1.88684e-10	0.000155806	-1.4664	-1.88684e-10	0.000170636	-1.47175	-1.88684e-10
99775385	rs73151152	2.6313e-08	-1.09649	-1.88684e-10	0.000147918	-1.51836	-1.88684e-10	0.000162084	-1.52317	-1.88684e-10
99775594	rs12580993	2.44244e-08	-1.23375e-10	-1.17097	0.000207902	-1.23375e-10	-1.17795	0.000229166	-1.23375e-10	-1.17683
99775665	rs73151154	2.97374e-08	-0.974146	-1.88684e-10	0.000159304	-1.4442	-1.88684e-10	0.000174429	-1.44976	-1.88684e-10
99776079	rs73151156	8.88352e-09	-1.02543	-1.15692	4.88126e-05	-1.48463	-1.1424	5.31414e-05	-1.48984	-1.14848
99776334	rs73151157	8.33517e-09	-1.09526	-1.15081	4.71678e-05	-1.52573	-1.13557	5.13583e-05	-1.53051	-1.14194
99776597	rs116942009	5.01462e-08	-0.451608	-1.88684e-10	0.000270986	-0.912949	-1.88684e-10	0.000298251	-0.913347	-1.88684e-10
99776858	rs10777974	4.52351e-09	-1.71442	-1.14284	4.40992e-05	-1.56834	-1.16023	4.85006e-05	-1.5707	-1.15901
99776886	rs10777975	4.44483e-09	-1.72369	-1.15112	4.50914e-05	-1.53818	-1.16814	4.95554e-05	-1.54091	-1.16728
99777001	rs78025158	2.45182e-08	-1.23375e-10	-1.16713	0.000208734	-1.23375e-10	-1.17396	0.000230149	-1.23375e-10	-1.17256
99777018	rs10777976	5.44316e-09	-1.64072	-1.03147	4.31789e-05	-1.6817	-1.06796	4.76062e-05	-1.68334	-1.06498
99777587	rs55658029	3.62426e-08	-0.776317	-1.88684e-10	0.000180216	-1.32086	-1.88684e-10	0.000197042	-1.32787	-1.88684e-10
99777662	rs7314891	5.02742e-09	-1.63083	-1.12081	3.97102e-05	-1.69249	-1.14092	4.37006e-05	-1.69399	-1.13993
99777729	rs11109819	9.33982e-09	-0.994389	-1.13788	3.71456e-05	-1.74144	-1.15873	4.09907e-05	-1.74143	-1.15651
99778042	rs56219943	2.90659e-08	-0.996984	-1.88684e-10	0.000156543	-1.46169	-1.88684e-10	0.00017138	-1.4674	-1.88684e-10
99778080	rs71462275	1.77326e-08	-1.49115	-1.88684e-10	0.00017729	-1.33723	-1.88684e-10	0.000194622	-1.34022	-1.88684e-10
99778645	rs77770182	1.38185e-08	-1.74054	-1.88684e-10	0.000120565	-1.72283	-1.88684e-10	0.000132726	-1.723	-1.88684e-10
99778742	rs118025794	4.30134e-08	-0.60504	-1.88684e-10	0.000483677	-0.333598	-1.88684e-10	0.000535278	-0.328495	-1.88684e-10
99778948	rs55841763	9.1615e-08	0.151044	-1.88684e-10	0.000146817	-1.52583	-1.88684e-10	0.000161637	-1.52593	-1.88684e-10
99779075	rs12579159	2.58454e-08	-1.23375e-10	-1.11442	0.000219312	-1.23375e-10	-1.12452	0.000241981	-1.23375e-10	-1.12242
99779435	rs117949560	1.74528e-08	-1.50705	-1.88684e-10	0.000119047	-1.7355	-1.88684e-10	0.000131405	-1.733	-1.88684e-10
99779528	rs77116730	2.58471e-08	-1.23375e-10	-1.11435	0.000219534	-1.23375e-10	-1.12351	0.00024212	-1.23375e-10	-1.12185
99780120	rs116926909	7.48114e-08	-0.0515816	-1.88684e-10	0.0002654	-0.933777	-1.88684e-10	0.000291978	-0.934604	-1.88684e-10
99780286	rs145304574	2.61251e-07	-1.23375e-10	1.19893	0.00232866	-1.23375e-10	1.23803	0.00255323	-1.23375e-10	1.23383
99780546	rs80009471	2.43438e-08	-1.23375e-10	-1.17427	0.000207751	-1.23375e-10	-1.17868	0.000229099	-1.23375e-10	-1.17713
99780555	rs73151158	8.89337e-08	0.12134	-1.88684e-10	0.000141438	-1.56315	-1.88684e-10	0.000155793	-1.56275	-1.88684e-10
99780898	rs59964077	7.85765e-09	-1.09544	-1.20962	4.39483e-05	-1.52547	-1.20653	4.80644e-05	-1.53044	-1.2083
99780984	rs59628437	2.65631e-08	-1.23375e-10	-1.08703	0.000225757	-1.23375e-10	-1.09556	0.000249223	-1.23375e-10	-1.09294
99781121	rs111256065	1.42071e-08	-1.71281	-1.88684e-10	0.000118827	-1.73735	-1.88684e-10	0.000130767	-1.73786	-1.88684e-10
99781320	rs12424108	2.88861e-08	-1.23375e-10	-1.00319	0.00024001	-1.23375e-10	-1.03434	0.000265071	-1.23375e-10	-1.03128
99781325	rs74538248	2.76685e-08	-1.23375e-10	-1.04626	0.000234845	-1.23375e-10	-1.05609	0.000259361	-1.23375e-10	-1.05306
99781509	rs12306019	9.86937e-08	0.225469	-1.88684e-10	0.00014925	-1.50939	-1.88684e-10	0.000164442	-1.50873	-1.88684e-10
99781579	rs75614436	2.66859e-08	-1.23375e-10	-1.08241	0.000226765	-1.23375e-10	-1.0911	0.000250348	-1.23375e-10	-1.08843
99781806	rs73372068	2.66447e-08	-1.23375e-10	-1.08396	0.000226426	-1.23375e-10	-1.0926	0.00024997	-1.23375e-10	-1.08994
99781891	rs73372070	2.77171e-08	-1.23375e-10	-1.0445	0.000235246	-1.23375e-10	-1.05439	0.000259807	-1.23375e-10	-1.05134
99782095	rs4335638	1.01902e-07	0.257459	-1.88684e-10	0.000151342	-1.49548	-1.88684e-10	0.000166731	-1.4949	-1.88684e-10
99782127	rs17029313	3.97381e-08	-1.23375e-10	-0.684241	0.000311309	-1.23375e-10	-0.77423	0.000353802	-1.23375e-10	-0.742546
99782312	rs12580241	2.44058e-08	-1.23375e-10	-1.17173	0.00020825	-1.23375e-10	-1.17628	0.000229661	-1.23375e-10	-1.17468
99782500	rs12580254	2.48718e-08	-1.23375e-10	-1.15281	0.000212022	-1.23375e-10	-1.15833	0.000233902	-1.23375e-10	-1.15638
99782634	rs12580257	2.48463e-08	-1.23375e-10	-1.15384	0.000211814	-1.23375e-10	-1.15931	0.000233669	-1.23375e-10	-1.15738
99782838	rs4341626	8.47905e-09	-1.04871	-1.18025	3.66407e-05	-1.71014	-1.20372	4.05285e-05	-1.70851	-1.20076
99783035	rs17029318	2.38133e-08	-1.23375e-10	-1.19631	0.000203688	-1.23375e-10	-1.19843	0.000224484	-1.23375e-10	-1.19748
99783197	rs73151161	2.96185e-08	-0.978153	-1.88684e-10	0.000161375	-1.43129	-1.88684e-10	0.000176597	-1.43741	-1.88684e-10
99783317	rs78266890	2.51106e-08	-1.23375e-10	-1.14326	0.000213966	-1.23375e-10	-1.1492	0.000236083	-1.23375e-10	-1.1471
99783352	rs9943780	8.27097e-09	-1.11467	-1.13913	3.72857e-05	-1.73721	-1.1592	4.11244e-05	-1.73716	-1.15752
99783441	rs77217832	2.43643e-08	-1.23375e-10	-1.17343	0.000207915	-1.23375e-10	-1.17789	0.000229284	-1.23375e-10	-1.17632
99783526	rs77801012	2.35191e-08	-1.23375e-10	-1.20874	0.000201155	-1.23375e-10	-1.21094	0.00022158	-1.23375e-10	-1.2105
99783616	rs76654336	2.48718e-08	-1.23375e-10	-1.15281	0.000212022	-1.23375e-10	-1.15833	0.000233902	-1.23375e-10	-1.15638
99783729	rs79903994	2.43372e-08	-1.23375e-10	-1.17455	0.000207697	-1.23375e-10	-1.17893	0.000229039	-1.23375e-10	-1.17739
99783917	rs12578453	2.42973e-08	-1.23375e-10	-1.17619	0.000207377	-1.23375e-10	-1.18048	0.000228678	-1.23375e-10	-1.17897
99784114	rs12580937	2.44819e-08	-1.23375e-10	-1.16862	0.000208863	-1.23375e-10	-1.17334	0.000230352	-1.23375e-10	-1.17167
99784117	rs12580952	2.44819e-08	-1.23375e-10	-1.16862	0.000208863	-1.23375e-10	-1.17334	0.000230352	-1.23375e-10	-1.17167
99784188	rs71462276	2.84702e-08	-1.01769	-1.88684e-10	0.000203188	-1.20089	-1.88684e-10	0.000223972	-1.19976	-1.88684e-10
99784203	rs12580957	2.43171e-08	-1.23375e-10	-1.17537	0.000207536	-1.23375e-10	-1.17971	0.000228857	-1.23375e-10	-1.17818
99784238	rs12578489	2.42973e-08	-1.23375e-10	-1.17619	0.000207377	-1.23375e-10	-1.18048	0.000228678	-1.23375e-10	-1.17897
99784269	rs12580948	2.44624e-08	-1.23375e-10	-1.16941	0.000208706	-1.23375e-10	-1.17409	0.000230175	-1.23375e-10	-1.17244
99784518	rs74663841	2.42973e-08	-1.23375e-10	-1.17619	0.000207377	-1.23375e-10	-1.18048	0.000228678	-1.23375e-10	-1.17897
99784673	rs73151162	1.16149e-07	0.388321	-1.88684e-10	0.000159046	-1.44582	-1.88684e-10	0.000175263	-1.445	-1.88684e-10
99784972	rs17029324	2.47488e-08	-1.23375e-10	-1.15777	0.000211023	-1.23375e-10	-1.16305	0.000232781	-1.23375e-10	-1.16119
99785146	rs17029329	2.42164e-08	-1.23375e-10	-1.17952	0.000206728	-1.23375e-10	-1.18361	0.000227946	-1.23375e-10	-1.18217
99785354	rs117481487	2.49389e-08	-1.15012	-1.88684e-10	0.000120793	-1.72094	-1.88684e-10	0.000132411	-1.72537	-1.88684e-10
99785434	rs17029331	2.47003e-08	-1.23375e-10	-1.15974	0.00021063	-1.23375e-10	-1.16491	0.000232339	-1.23375e-10	-1.16309
99787093	rs77048146	2.40545e-08	-1.23375e-10	-1.18623	0.000205437	-1.23375e-10	-1.18988	0.000226486	-1.23375e-10	-1.1886
99787207	rs17029338	2.40218e-08	-1.23375e-10	-1.18759	0.000205177	-1.23375e-10	-1.19114	0.000226192	-1.23375e-10	-1.1899
99787259	rs12582066	2.40218e-08	-1.23375e-10	-1.18759	0.000205177	-1.23375e-10	-1.19114	0.000226192	-1.23375e-10	-1.1899
99787307	rs12582088	2.41207e-08	-1.23375e-10	-1.18348	0.000205964	-1.23375e-10	-1.18732	0.000227082	-1.23375e-10	-1.18597
99787407	rs73151163	1.03442e-07	0.272458	-1.88684e-10	0.000152143	-1.4902	-1.88684e-10	0.000167615	-1.48961	-1.88684e-10
99787557	rs10777978	6.47604e-09	-1.29229	-1.20615	6.292e-05	-1.16758	-1.20557	6.93774e-05	-1.16623	-1.20549
99787595	rs73151164	7.73157e-09	-1.10892	-1.21232	4.47014e-05	-1.5017	-1.21332	4.8969e-05	-1.5072	-1.21289
99787920	rs4128747	4.55334e-09	-1.65392	-1.19677	3.79107e-05	-1.68306	-1.19672	4.16458e-05	-1.68489	-1.19719
99788253	rs9805016	7.11783e-09	-1.2136	-1.19035	6.98475e-05	-1.07905	-1.18965	7.70378e-05	-1.0776	-1.18939
99788396	rs77069211	2.35508e-08	-1.23375e-10	-1.20739	0.000201536	-1.23375e-10	-1.20905	0.000222027	-1.23375e-10	-1.20848
99788407	rs77834845	2.37512e-08	-1.23375e-10	-1.19892	0.000203052	-1.23375e-10	-1.20155	0.000223776	-1.23375e-10	-1.20064
99788484	rs9805135	6.97754e-09	-1.23837	-1.18548	6.82695e-05	-1.10683	-1.18472	7.5297e-05	-1.10541	-1.18443
99788596	rs79435224	2.35759e-08	-1.23375e-10	-1.20633	0.000201721	-1.23375e-10	-1.20813	0.000222242	-1.23375e-10	-1.20751
99788601	rs78786920	2.36785e-08	-1.23375e-10	-1.20198	0.000202494	-1.23375e-10	-1.20431	0.000223135	-1.23375e-10	-1.2035
99788752	rs80021143	2.34981e-08	-1.23375e-10	-1.20963	0.000201159	-1.23375e-10	-1.21092	0.000221582	-1.23375e-10	-1.21049
99789025	rs73151165	1.46712e-08	-0.474765	-1.2059	6.07475e-05	-1.20011	-1.20818	6.64537e-05	-1.20651	-1.20827
99789425	rs34451674	2.42071e-08	-1.23375e-10	-1.17991	0.0002066	-1.23375e-10	-1.18423	0.000227777	-1.23375e-10	-1.18292
99789501	rs17029350	3.22041e-08	-1.23375e-10	-0.894457	0.000258321	-1.23375e-10	-0.960815	0.00029101	-1.23375e-10	-0.937924
99789782	rs17029352	2.37568e-08	-1.23375e-10	-1.19868	0.000203198	-1.23375e-10	-1.20084	0.000223884	-1.23375e-10	-1.20015
99790545	rs7960751	3.63813e-08	-1.23375e-10	-0.772497	0.000285742	-1.23375e-10	-0.859928	0.000322741	-1.23375e-10	-0.834431
99791230	rs73372079	3.38164e-08	-1.23375e-10	-0.845605	0.000267729	-1.23375e-10	-0.925043	0.000301663	-1.23375e-10	-0.90197
99791431	rs73372081	3.06383e-08	-1.23375e-10	-0.944301	0.00024554	-1.23375e-10	-1.01155	0.000275642	-1.23375e-10	-0.992177
99791508	rs73372083	2.43841e-08	-1.23375e-10	-1.17262	0.0002076	-1.23375e-10	-1.1794	0.000228779	-1.23375e-10	-1.17852
99791862	rs7302669	4.7679e-09	-1.62543	-1.17921	3.80554e-05	-1.69966	-1.17632	4.18212e-05	-1.70122	-1.17665
99794593	rs12580110	3.28907e-08	-1.23375e-10	-0.873361	0.000261245	-1.23375e-10	-0.949558	0.000294069	-1.23375e-10	-0.927468
99795492	rs10860430	7.41273e-09	-1.17016	-1.1932	8.60061e-05	-0.857115	-1.20348	9.50112e-05	-0.856604	-1.20068
99796147	rs149048311	1.38177e-08	-1.7406	-1.88684e-10	0.000118339	-1.74146	-1.88684e-10	0.000130293	-1.74149	-1.88684e-10
99796190	rs12578362	2.46116e-08	-1.23375e-10	-1.16333	0.000209119	-1.23375e-10	-1.17211	0.000230549	-1.23375e-10	-1.17082
99796670	rs7306479	8.43701e-09	-1.046	-1.18792	6.09104e-05	-1.21733	-1.18828	6.65662e-05	-1.22457	-1.18852
99796745	rs74960338	2.05752e-08	-1.34246	-1.88684e-10	0.000146454	-1.52831	-1.88684e-10	0.000161749	-1.52524	-1.88684e-10
99797380	rs73372090	3.13314e-08	-1.23375e-10	-0.921931	0.000252098	-1.23375e-10	-0.985197	0.000283686	-1.23375e-10	-0.963414
99797851	rs59231582	3.14033e-08	-1.23375e-10	-0.919638	0.00025086	-1.23375e-10	-0.990121	0.00028189	-1.23375e-10	-0.969764
99798973	rs7974573	2.36636e-08	-1.23375e-10	-1.20261	0.000202477	-1.23375e-10	-1.20439	0.000223052	-1.23375e-10	-1.20387
99799028	rs117258143	3.63678e-07	-1.23375e-10	1.52972	0.00360522	-1.23375e-10	1.67512	0.00396343	-1.23375e-10	1.67358
99799403	rs7974967	2.36636e-08	-1.23375e-10	-1.20261	0.000202477	-1.23375e-10	-1.20439	0.000223052	-1.23375e-10	-1.20387
99799404	rs7975287	2.36636e-08	-1.23375e-10	-1.20261	0.000202477	-1.23375e-10	-1.20439	0.000223052	-1.23375e-10	-1.20387
99800104	rs74926478	2.34083e-08	-1.23375e-10	-1.21346	0.000200682	-1.23375e-10	-1.21329	0.000220947	-1.23375e-10	-1.21336
99800170	rs144600405	2.34784e-08	-1.23375e-10	-1.21047	0.000201463	-1.23375e-10	-1.20941	0.000221747	-1.23375e-10	-1.20974
99800413	rs7300501	2.36042e-08	-1.23375e-10	-1.20512	0.000202041	-1.23375e-10	-1.20655	0.000222569	-1.23375e-10	-1.20604
99800540	rs57473651	2.59079e-08	-1.23375e-10	-1.112	0.000213635	-1.23375e-10	-1.15075	0.0002357	-1.23375e-10	-1.14872
99800803	rs56318743	2.36589e-08	-1.23375e-10	-1.20281	0.000202356	-1.23375e-10	-1.20499	0.000222963	-1.23375e-10	-1.20428
99801370	rs57692205	2.35746e-08	-1.23375e-10	-1.20638	0.00020172	-1.23375e-10	-1.20814	0.00022223	-1.23375e-10	-1.20757
99801785	rs61498848	2.35774e-08	-1.23375e-10	-1.20626	0.000201741	-1.23375e-10	-1.20803	0.000222254	-1.23375e-10	-1.20746
99802508	rs10860431	6.34706e-09	-1.35763	-1.16093	6.5716e-05	-1.16991	-1.15976	7.22648e-05	-1.17097	-1.15997
99802583	rs58789369	2.34834e-08	-1.23375e-10	-1.21026	0.000201109	-1.23375e-10	-1.21117	0.000221476	-1.23375e-10	-1.21097
99802625	rs11109825	5.63621e-09	-1.49671	-1.14063	4.26767e-05	-1.62134	-1.14002	4.68421e-05	-1.62408	-1.14042
99802703	rs56211958	2.86565e-08	-1.23375e-10	-1.01117	0.000233323	-1.23375e-10	-1.06259	0.000261303	-1.23375e-10	-1.0456
99802852	rs58028019	2.8867e-08	-1.23375e-10	-1.00385	0.000235181	-1.23375e-10	-1.05466	0.000263431	-1.23375e-10	-1.03749
99802862	rs56980683	2.88118e-08	-1.23375e-10	-1.00577	0.000234859	-1.23375e-10	-1.05603	0.000263376	-1.23375e-10	-1.0377
99802939	rs55671602	2.67015e-08	-1.23375e-10	-1.08183	0.000220062	-1.23375e-10	-1.12111	0.000245902	-1.23375e-10	-1.10635
99803227	rs10860432	1.17659e-08	-0.831701	-1.06965	7.16962e-05	-1.15567	-1.08691	7.965e-05	-1.15575	-1.07789
99803390	rs7977812	1.05036e-08	-0.903224	-1.11161	3.92015e-05	-1.73984	-1.10646	4.31109e-05	-1.73999	-1.10751
99803664	rs7978186	8.04007e-09	-1.0851	-1.19702	3.57551e-05	-1.73714	-1.20119	3.93985e-05	-1.73689	-1.20066
99803782	rs7963497	1.06003e-08	-0.844146	-1.16152	3.67636e-05	-1.73771	-1.1728	4.04922e-05	-1.73799	-1.17218
99803797	rs7963164	8.32733e-09	-1.09531	-1.1517	3.71365e-05	-1.73652	-1.1639	4.09431e-05	-1.73625	-1.16285
99804356	rs11109826	9.38734e-09	-0.968624	-1.15857	3.67534e-05	-1.74147	-1.16931	4.0507e-05	-1.74143	-1.16837
99804536	rs7301622	8.16447e-09	-1.10908	-1.15768	3.81175e-05	-1.70428	-1.17006	4.20291e-05	-1.70457	-1.16835
99805284	rs73151175	1.39599e-08	-1.73036	-1.88684e-10	0.000122294	-1.70859	-1.88684e-10	0.000134726	-1.70804	-1.88684e-10
99805375	rs11109827	1.14994e-07	0.378332	-1.88684e-10	0.000170088	-1.3787	-1.88684e-10	0.000187173	-1.37925	-1.88684e-10
99805609	rs73151176	1.38114e-08	-1.74106	-1.88684e-10	0.000125099	-1.68591	-1.88684e-10	0.000137893	-1.68481	-1.88684e-10
99805630	rs10777979	7.97276e-09	-1.08382	-1.2067	3.62832e-05	-1.71287	-1.21079	3.99622e-05	-1.71288	-1.21047
99805677	rs11109828	1.41569e-07	0.586239	-1.88684e-10	0.000185896	-1.28983	-1.88684e-10	0.000204556	-1.29044	-1.88684e-10
99805886	rs11109829	1.39124e-07	0.568816	-1.88684e-10	0.000184478	-1.29748	-1.88684e-10	0.000202996	-1.29809	-1.88684e-10
99806039	rs10860433	1.04034e-08	-0.977969	-1.04645	3.94502e-05	-1.74046	-1.09951	4.39553e-05	-1.74032	-1.08778
99806250	rs73151180	4.97838e-09	-1.74028	-1.02117	4.40901e-05	-1.68425	-1.04453	4.8779e-05	-1.68298	-1.041
99806328	rs7974943	7.93593e-09	-1.08382	-1.21133	3.61938e-05	-1.71287	-1.21326	3.98546e-05	-1.71288	-1.21317
99806599	rs7961745	8.13709e-09	-1.05847	-1.21165	3.63961e-05	-1.70739	-1.21317	4.00792e-05	-1.70739	-1.21303
99806702	rs17029382	2.37501e-08	-1.19897	-1.88684e-10	0.000124001	-1.69472	-1.88684e-10	0.000136477	-1.69513	-1.88684e-10
99806715	rs73151181	4.10524e-09	-1.74128	-1.21301	3.72697e-05	-1.68335	-1.21348	4.10872e-05	-1.68222	-1.21336
99806840	rs7978213	9.25129e-09	-0.989935	-1.15185	3.66913e-05	-1.73996	-1.17252	4.04945e-05	-1.73979	-1.17033
99806854	rs7964840	9.39869e-09	-0.977969	-1.14801	3.6788e-05	-1.74046	-1.16938	4.06034e-05	-1.74032	-1.1671
99807079	rs12424548	9.91674e-09	-0.977291	-1.09504	3.84493e-05	-1.74117	-1.1245	4.24748e-05	-1.74109	-1.12128
99807111	rs12424576	9.91674e-09	-0.977291	-1.09504	3.84493e-05	-1.74117	-1.1245	4.24748e-05	-1.74109	-1.12128
99807154	rs12425972	9.89097e-09	-0.977291	-1.09764	3.83627e-05	-1.74117	-1.12676	4.23775e-05	-1.74109	-1.12358
99807236	rs12424566	1.00635e-08	-0.965227	-1.0924	3.85281e-05	-1.74141	-1.12222	4.25625e-05	-1.74135	-1.11896
99807244	rs12425985	9.94286e-09	-0.977291	-1.0924	3.85371e-05	-1.74117	-1.12222	4.25736e-05	-1.74109	-1.11896
99807282	rs12425986	1.03929e-08	-0.953069	-1.07236	3.92827e-05	-1.74155	-1.10269	4.33826e-05	-1.74152	-1.09971
99807496	rs2175524	8.35479e-09	-1.05277	-1.19095	3.7324e-05	-1.69592	-1.19946	4.11184e-05	-1.69614	-1.19868
99807500	rs117572655	2.67065e-08	-1.08164	-1.88684e-10	0.000121959	-1.71133	-1.88684e-10	0.000134507	-1.70966	-1.88684e-10
99807726	rs1511968	4.85963e-09	-1.74117	-1.04442	4.49001e-05	-1.6443	-1.06627	4.96709e-05	-1.64288	-1.06298
99808002	rs2048488	8.91655e-09	-1.03236	-1.14628	3.87669e-05	-1.69563	-1.16182	4.27491e-05	-1.69564	-1.16029
99808057	rs2048489	1.11026e-08	-0.943843	-1.01553	4.11906e-05	-1.74146	-1.05534	4.55618e-05	-1.74142	-1.05079
99808064	rs73151183	4.1045e-09	-1.74159	-1.21288	3.79434e-05	-1.66544	-1.21347	4.18306e-05	-1.66436	-1.21329
99808128	rs2048490	9.21431e-09	-0.982734	-1.16306	3.87728e-05	-1.68045	-1.17685	4.27572e-05	-1.68028	-1.17547
99808391	rs143894834	2.83433e-08	-1.23375e-10	-1.02216	0.000234577	-1.23375e-10	-1.05723	0.000259596	-1.23375e-10	-1.05215
99808812	rs10777980	1.18863e-08	-0.853579	-1.03759	4.04905e-05	-1.73896	-1.07499	4.47651e-05	-1.73913	-1.07073
99808873	rs10777981	7.34345e-09	-1.27825	-1.09449	3.91335e-05	-1.72318	-1.12486	4.32505e-05	-1.72283	-1.12144
99808986	rs10745853	9.16173e-09	-0.980821	-1.17069	3.85656e-05	-1.68223	-1.18043	4.25267e-05	-1.68207	-1.17908
99809041	rs10860434	8.92182e-09	-0.995589	-1.18246	3.80168e-05	-1.6863	-1.19069	4.19094e-05	-1.68615	-1.18962
99809105	rs11109831	1.16097e-08	-0.867758	-1.04695	4.01272e-05	-1.73968	-1.08328	4.43588e-05	-1.73982	-1.07915
99809268	rs11109832	9.21618e-09	-0.967271	-1.17832	3.84369e-05	-1.6784	-1.1876	4.23807e-05	-1.67824	-1.18635
99809439	rs1912862	7.43455e-09	-1.27825	-1.08216	3.95965e-05	-1.72318	-1.1131	4.3775e-05	-1.72283	-1.10939
99809516	rs7316646	9.69108e-09	-0.911888	-1.18346	3.89186e-05	-1.6619	-1.19165	4.28923e-05	-1.66172	-1.19087
99809522	rs7316651	9.67818e-09	-0.911888	-1.18479	3.88745e-05	-1.6619	-1.19278	4.28428e-05	-1.66172	-1.19203
99809750	rs117896863	2.82839e-08	-1.23375e-10	-1.02426	0.000259073	-1.23375e-10	-0.957907	0.000282044	-1.23375e-10	-0.969218
99809756	rs7300624	9.32224e-09	-0.95272	-1.18143	3.86187e-05	-1.67056	-1.19072	4.25765e-05	-1.67043	-1.18955
99810218	rs11109833	1.23443e-07	0.44923	-1.88684e-10	0.000180936	-1.31688	-1.88684e-10	0.000199103	-1.31746	-1.88684e-10
99810537	rs12311204	4.69462e-09	-1.74048	-1.07965	4.23179e-05	-1.66608	-1.10372	4.67478e-05	-1.66487	-1.10164
99810799	rs10431450	1.01318e-08	-0.975733	-1.07514	3.91415e-05	-1.74093	-1.1069	4.32571e-05	-1.74085	-1.10328
99811021	rs10777982	8.4485e-09	-1.05541	-1.17715	3.7336e-05	-1.70869	-1.18637	4.11739e-05	-1.70844	-1.18504
99811048	rs12305663	4.85653e-09	-1.7411	-1.04512	4.44089e-05	-1.64931	-1.07227	4.90921e-05	-1.64767	-1.06991
99811254	rs78169269	1.45181e-08	-1.69116	-1.88684e-10	0.000118769	-1.73783	-1.88684e-10	0.000130774	-1.73781	-1.88684e-10
99811460	rs12313086	4.78268e-09	-1.74146	-1.06009	4.35267e-05	-1.6557	-1.08594	4.81085e-05	-1.65412	-1.0837
99811546	rs73151187	4.27755e-09	-1.74124	-1.17193	4.01012e-05	-1.66105	-1.16256	4.39968e-05	-1.65971	-1.16746
99811557	rs55675355	4.72231e-09	-1.74147	-1.07279	4.30235e-05	-1.65577	-1.0975	4.75474e-05	-1.65419	-1.09536
99811585	rs11832504	4.81509e-09	-1.74053	-1.05426	4.46245e-05	-1.64287	-1.07386	4.93703e-05	-1.64118	-1.07075
99811897	rs10777983	6.56537e-09	-1.3185	-1.16625	3.75537e-05	-1.70576	-1.18349	4.14435e-05	-1.70539	-1.18156
99811949	rs10745854	6.28981e-09	-1.31516	-1.21246	3.52871e-05	-1.73809	-1.21341	3.88596e-05	-1.73798	-1.21335
99812170	rs34192807	4.58723e-09	-1.7397	-1.10358	4.26869e-05	-1.63585	-1.12528	4.71706e-05	-1.6341	-1.12341
99812238	rs56314437	4.61889e-09	-1.70921	-1.12719	3.80977e-05	-1.7288	-1.14606	4.20343e-05	-1.72819	-1.14461
99812257	rs73147319	4.54143e-09	-1.74108	-1.11223	4.16145e-05	-1.65225	-1.13432	4.59887e-05	-1.65066	-1.13222
99812268	rs11109834	6.45873e-09	-1.32703	-1.17408	3.7421e-05	-1.70237	-1.19041	4.12963e-05	-1.70198	-1.18853
99812329	rs56300419	4.8643e-09	-1.69827	-1.08636	3.908e-05	-1.73814	-1.11126	4.31478e-05	-1.73776	-1.10889
99812330	rs77196699	4.90362e-09	-1.6957	-1.08088	3.93285e-05	-1.73823	-1.10483	4.34088e-05	-1.73786	-1.10276
99812335	rs56075851	4.82015e-09	-1.70688	-1.08686	3.91812e-05	-1.7351	-1.11172	4.32653e-05	-1.73459	-1.10935
99812344	rs11109835	8.68468e-09	-1.04074	-1.16426	3.62537e-05	-1.74145	-1.18302	4.00047e-05	-1.74148	-1.1808
99812367	rs11109836	7.8189e-09	-1.13946	-1.17055	3.6208e-05	-1.73781	-1.18793	3.99548e-05	-1.73764	-1.18589
99812616	rs12321361	4.67035e-09	-1.71359	-1.11173	3.86391e-05	-1.72819	-1.13257	4.26503e-05	-1.72747	-1.13078
99812630	rs1511969	7.83274e-09	-1.12888	-1.17936	3.59829e-05	-1.73706	-1.19491	3.96849e-05	-1.73687	-1.19344
99812732	rs10467005	4.60031e-09	-1.7117	-1.12873	3.80134e-05	-1.72944	-1.14764	4.1951e-05	-1.72875	-1.14603
99812735	rs12580279	2.57397e-08	-1.23375e-10	-1.11852	0.000215304	-1.23375e-10	-1.14297	0.000237921	-1.23375e-10	-1.13934
99812979	rs7131971	4.53334e-09	-1.7117	-1.14339	3.76901e-05	-1.72944	-1.15618	4.16103e-05	-1.72875	-1.15418
99813273	rs7132138	8.9128e-09	-0.966305	-1.21276	3.68021e-05	-1.69601	-1.21345	4.05256e-05	-1.69588	-1.21347
99813286	rs7303071	1.2441e-08	-0.66034	-1.18522	3.60874e-05	-1.73053	-1.19854	3.97634e-05	-1.73096	-1.19737
99813298	rs10860435	1.17681e-08	-0.716435	-1.18473	3.59256e-05	-1.73521	-1.19836	3.95845e-05	-1.73553	-1.19731
99813376	rs7132485	4.60336e-09	-1.69394	-1.14583	3.72066e-05	-1.74015	-1.15838	4.10572e-05	-1.7399	-1.15642
99813785	rs7132975	6.53612e-09	-1.27689	-1.21232	3.53498e-05	-1.74046	-1.20926	3.89126e-05	-1.74043	-1.20953
99813940	rs10860436	4.58084e-09	-1.70475	-1.13992	3.77712e-05	-1.72602	-1.15745	4.16763e-05	-1.72538	-1.15597
99814201	rs10777984	1.14013e-08	-0.721847	-1.21098	4.15477e-05	-1.575	-1.21318	4.5783e-05	-1.57429	-1.21308
99814455	rs17029421	2.52884e-08	-1.23375e-10	-1.13621	0.000213061	-1.23375e-10	-1.15344	0.000235471	-1.23375e-10	-1.14969
99814856	rs2724187	2.09593e-08	-1.32397	-1.88684e-10	0.00012666	-1.67351	-1.88684e-10	0.000139386	-1.67404	-1.88684e-10
99815303	rs11109837	7.03158e-09	-1.20469	-1.21145	3.66173e-05	-1.70143	-1.21306	4.03487e-05	-1.70089	-1.21283
99815320	rs12367181	7.30682e-09	-1.18612	-1.19162	3.58524e-05	-1.73291	-1.20269	3.95408e-05	-1.73269	-1.20126
99815446	rs7295651	4.27984e-09	-1.73193	-1.18071	4.31999e-05	-1.55729	-1.19189	4.77436e-05	-1.55437	-1.19106
99815547	rs77352398	2.58604e-08	-1.23375e-10	-1.11384	0.000216234	-1.23375e-10	-1.13866	0.000238925	-1.23375e-10	-1.13513
99815818	rs11609874	4.19253e-09	-1.72791	-1.20534	4.35239e-05	-1.53291	-1.2088	4.81335e-05	-1.53015	-1.20715
99815845	rs10860437	2.36936e-07	1.10124	-1.88684e-10	0.000233586	-1.06147	-1.88684e-10	0.000256908	-1.06256	-1.88684e-10
99815915	rs76090765	3.8034e-08	-1.05707	0.328994	0.000197681	-1.53803	0.309665	0.000221106	-1.53861	0.325969
99815970	rs11609893	4.37349e-09	-1.74058	-1.15042	3.81261e-05	-1.71122	-1.1629	4.20533e-05	-1.70999	-1.16235
99815971	rs11609894	4.7182e-09	-1.73517	-1.07995	4.1508e-05	-1.6879	-1.10123	4.57923e-05	-1.68623	-1.10094
99815990	rs11609895	2.03149e-08	-1.3552	-1.88684e-10	0.000238986	-1.03861	-1.88684e-10	0.000265757	-1.0287	-1.88684e-10
99816110	rs11109838	3.24248e-08	-0.0661512	-0.821475	5.96099e-05	-1.51793	-0.909267	6.56596e-05	-1.51663	-0.910169
99816394	rs2466565	7.2691e-09	-1.19966	-1.18326	4.89327e-05	-1.44954	-1.17503	5.39349e-05	-1.44943	-1.17407
99816442	rs10860438	4.93264e-09	-1.58854	-1.18214	3.60529e-05	-1.74159	-1.18844	3.95116e-05	-1.74158	-1.19311
99816568	rs60096787	2.45997e-08	-1.23375e-10	-1.16382	0.000210953	-1.23375e-10	-1.16338	0.000231808	-1.23375e-10	-1.16537
99816609	rs61561979	2.53989e-08	-1.23375e-10	-1.13184	0.000217304	-1.23375e-10	-1.13372	0.000238795	-1.23375e-10	-1.13568
99816638	rs78158216	2.37015e-08	-1.23375e-10	-1.20102	0.000204042	-1.23375e-10	-1.19669	0.000224921	-1.23375e-10	-1.19553
99816842	rs7968606	5.68823e-09	-1.41504	-1.21311	4.70749e-05	-1.44984	-1.21343	5.17104e-05	-1.45252	-1.2131
99817232	rs142428951	3.00209e-08	-1.23375e-10	-0.964657	0.000219022	-1.23375e-10	-1.12584	0.000253218	-1.23375e-10	-1.07703
99818137	rs17029432	6.57578e-09	-1.2752	-1.20796	5.35735e-05	-1.34815	-1.18581	5.88246e-05	-1.34076	-1.19597
99818356	rs67982970	6.60399e-09	-1.30906	-1.16981	5.18378e-05	-1.40316	-1.16373	5.7386e-05	-1.39627	-1.16521
99818472	rs138111488	7.05992e-08	-0.109533	-1.88684e-10	0.000359001	-0.631691	-1.88684e-10	0.000392741	-0.638132	-1.88684e-10
99818668	rs141187567	2.87083e-08	-1.23375e-10	-1.00936	0.000213406	-1.23375e-10	-1.15182	0.000245232	-1.23375e-10	-1.10908
99819094	rs147325020	3.80808e-08	-1.23375e-10	-0.726841	0.000355313	-1.23375e-10	-0.642016	0.000382729	-1.23375e-10	-0.663955
99820590	rs7303926	5.96397e-09	-1.73291	-0.847909	6.19843e-05	-1.70924	-0.67889	6.49086e-05	-1.70738	-0.730918
99820757	rs116390061	2.65722e-08	-1.23375e-10	-1.08669	0.000205372	-1.23375e-10	-1.19019	0.000232645	-1.23375e-10	-1.16177
99820777	rs78569968	2.65758e-08	-1.23375e-10	-1.08655	0.000205384	-1.23375e-10	-1.19014	0.000232665	-1.23375e-10	-1.16168
99821073	rs117599403	2.59866e-08	-1.23375e-10	-1.10897	0.000203545	-1.23375e-10	-1.19913	0.000229447	-1.23375e-10	-1.17561
99821684	rs1500733	1.42442e-08	-1.54803	-0.162168	0.000147933	-1.66877	0.150507	0.000147833	-1.66924	0.0540452
99821788	rs7308659	2.4479e-08	-1.23375e-10	-1.16874	0.000200654	-1.23375e-10	-1.21343	0.000222342	-1.23375e-10	-1.20706
99821865	rs115032260	2.6185e-08	-1.23375e-10	-1.10137	0.000204137	-1.23375e-10	-1.19623	0.000230512	-1.23375e-10	-1.17098
99821878	rs116696909	2.62001e-08	-1.23375e-10	-1.10079	0.000204183	-1.23375e-10	-1.196	0.000230594	-1.23375e-10	-1.17062
99821889	rs114260341	2.63003e-08	-1.23375e-10	-1.09697	0.000204494	-1.23375e-10	-1.19448	0.00023114	-1.23375e-10	-1.16826
99822379	rs146954181	2.68407e-08	-1.23375e-10	-1.07663	0.000206281	-1.23375e-10	-1.18577	0.00023416	-1.23375e-10	-1.15528
99822901	rs7316092	2.63676e-08	-1.23375e-10	-1.09441	0.000204707	-1.23375e-10	-1.19344	0.00023151	-1.23375e-10	-1.16666
99822959	rs12427349	7.28907e-09	-1.20876	-1.17141	6.27443e-05	-1.24975	-1.1262	6.83404e-05	-1.24174	-1.14504
99823457	rs7302319	2.51866e-08	-1.23375e-10	-1.14024	0.000201757	-1.23375e-10	-1.20795	0.000225811	-1.23375e-10	-1.19158
99823588	rs180938518	1.3942e-08	-1.73165	-1.88684e-10	0.000123355	-1.69995	-1.88684e-10	0.00013596	-1.69892	-1.88684e-10
99823681	rs145692374	2.57839e-08	-1.23375e-10	-1.1168	0.000203073	-1.23375e-10	-1.20145	0.000228474	-1.23375e-10	-1.17986
99824184	rs7135427	2.55482e-08	-1.23375e-10	-1.12598	0.000202362	-1.23375e-10	-1.20496	0.000227177	-1.23375e-10	-1.18555
99825438	rs116952117	2.65473e-08	-1.23375e-10	-1.08762	0.00020529	-1.23375e-10	-1.19059	0.000232506	-1.23375e-10	-1.16237
99825462	rs74817683	1.71646e-08	-1.5237	-1.88684e-10	0.000183345	-1.30365	-1.88684e-10	0.000203741	-1.29443	-1.88684e-10
99825716	rs10777985	1.168e-08	-1.59994	-0.308734	0.000124816	-1.68077	-0.00740605	0.000125273	-1.6813	-0.0994867
99825838	rs58561980	7.53102e-09	-1.19518	-1.15234	6.31524e-05	-1.26782	-1.10165	6.8658e-05	-1.25987	-1.12227
99826577	rs79221930	2.48291e-08	-1.15453	-1.88684e-10	0.000252633	-0.983078	-1.88684e-10	0.000279227	-0.979258	-1.88684e-10
99826613	rs76930811	1.81668e-08	-1.46696	-1.88684e-10	0.000157509	-1.45553	-1.88684e-10	0.00017319	-1.45689	-1.88684e-10
99827022	rs10860439	1.15315e-08	-1.67668	-0.24479	0.000126652	-1.73228	0.058706	0.000127558	-1.73244	-0.0302722
99827109	rs1511962	4.22077e-09	-1.71741	-1.20912	3.57153e-05	-1.73945	-1.19999	3.91997e-05	-1.73896	-1.20365
99827565	rs7303478	5.28615e-09	-1.72557	-0.975896	5.43392e-05	-1.6823	-0.837467	5.75044e-05	-1.68002	-0.879399
99828838	rs61940259	1.91125e-08	-1.41621	-1.88684e-10	0.000134171	-1.6159	-1.88684e-10	0.000147387	-1.61822	-1.88684e-10
99829495	rs10777986	7.40183e-09	-1.74121	-0.62361	8.6649e-05	-1.73872	-0.314426	8.59055e-05	-1.73859	-0.419441
99829660	rs10777987	7.70236e-09	-1.74154	-0.583484	9.89335e-05	-1.73988	-0.180684	9.49072e-05	-1.73978	-0.3186
99829803	rs7955947	7.79794e-09	-1.74016	-0.57253	0.00010065	-1.7367	-0.166673	9.64685e-05	-1.73651	-0.305554
99830637	rs11109841	1.15063e-08	-1.74115	-0.182504	0.000134421	-1.73397	0.119929	0.000135535	-1.7338	0.0317518
99830746	rs11109842	7.71337e-09	-1.74147	-0.58213	9.93868e-05	-1.73959	-0.176411	9.54072e-05	-1.73948	-0.313651
99830768	rs12230011	1.18014e-08	-1.74116	-0.157176	0.000138922	-1.73473	0.153622	0.000139748	-1.73456	0.0631206
99830822	rs1511961	7.0273e-09	-1.28233	-1.13442	5.97717e-05	-1.3487	-1.07578	6.4748e-05	-1.34146	-1.09932
99831080	rs149414455	2.73154e-08	-1.23375e-10	-1.0591	0.000207094	-1.23375e-10	-1.18184	0.000235825	-1.23375e-10	-1.14819
99831419	rs7297748	5.61655e-09	-1.6168	-1.02403	5.42926e-05	-1.62202	-0.898612	5.77291e-05	-1.61834	-0.937184
99831867	rs7966722	6.01804e-09	-1.56939	-1.0024	5.87108e-05	-1.57037	-0.872021	6.23941e-05	-1.56616	-0.911648
99832129	rs114412986	2.5755e-08	-1.23375e-10	-1.11792	0.000202705	-1.23375e-10	-1.20327	0.000227998	-1.23375e-10	-1.18194
99832389	rs7953897	7.98464e-09	-1.74158	-0.54745	0.000103051	-1.74124	-0.13855	9.90081e-05	-1.74121	-0.274874
99832781	rs145284255	2.12651e-08	-1.30948	-1.88684e-10	0.000160935	-1.43402	-1.88684e-10	0.000178258	-1.42805	-1.88684e-10
99833153	rs7971152	7.13287e-09	-1.74044	-0.661397	8.84711e-05	-1.74145	-0.290888	8.56262e-05	-1.74147	-0.419816
99833925	rs143507737	2.60862e-08	-1.23375e-10	-1.10514	0.000203608	-1.23375e-10	-1.19882	0.000229717	-1.23375e-10	-1.17443
99834158	rs1398081	7.10093e-09	-1.66171	-0.744618	8.2513e-05	-1.71856	-0.383498	8.05939e-05	-1.71884	-0.503016
99834216	rs58376631	9.57524e-09	-1.00511	-1.10227	8.64407e-05	-1.02675	-1.02881	9.35302e-05	-1.01688	-1.05612
99834321	rs1398082	7.3402e-09	-1.72752	-0.645666	9.3945e-05	-1.71513	-0.257177	9.09658e-05	-1.71481	-0.385983
99834934	rs10459161	6.60144e-09	-1.73269	-0.746573	8.0978e-05	-1.72803	-0.392809	7.90036e-05	-1.7278	-0.513987
99835291	rs11109843	2.63919e-08	-1.23375e-10	-1.09349	0.000204521	-1.23375e-10	-1.19434	0.000231357	-1.23375e-10	-1.16732
99835327	rs116894070	1.4019e-08	-1.72613	-1.88684e-10	0.000118387	-1.74106	-1.88684e-10	0.000130373	-1.74088	-1.88684e-10
99835436	rs17029468	8.07145e-09	-1.16617	-1.11204	7.29114e-05	-1.18529	-1.04048	7.88473e-05	-1.17657	-1.0672
99835634	rs138280344	2.47024e-08	-1.23375e-10	-1.15965	0.00020076	-1.23375e-10	-1.21291	0.000223161	-1.23375e-10	-1.20339
99835864	rs10777988	4.43715e-09	-1.72912	-1.14742	4.25905e-05	-1.69295	-1.07044	4.58956e-05	-1.69078	-1.09414
99835866	rs10777989	4.44813e-09	-1.73218	-1.14189	4.24991e-05	-1.69921	-1.06633	4.57896e-05	-1.69718	-1.09005
99835896	rs10777990	4.42574e-09	-1.73355	-1.14557	4.23111e-05	-1.70217	-1.06779	4.55593e-05	-1.70022	-1.09205
99836113	rs10745855	4.47364e-09	-1.73241	-1.13594	4.29145e-05	-1.69795	-1.05786	4.62068e-05	-1.69588	-1.08228
99836420	rs10745856	4.46853e-09	-1.73355	-1.13594	4.27336e-05	-1.70217	-1.05786	4.60066e-05	-1.70022	-1.08228
99836588	rs17029478	7.17178e-09	-1.24363	-1.15277	6.0945e-05	-1.30639	-1.09866	6.6222e-05	-1.29886	-1.11941
99836697	rs2724192	1.4514e-08	-1.69144	-1.88684e-10	0.000134905	-1.61044	-1.88684e-10	0.000148591	-1.61008	-1.88684e-10
99837070	rs7958517	4.4002e-09	-1.73363	-1.15127	4.15489e-05	-1.70713	-1.08102	4.48322e-05	-1.70531	-1.10305
99837570	rs148678454	5.36031e-08	-0.384945	-1.88684e-10	0.000944388	0.335521	-1.88684e-10	0.00102464	0.320818	-1.88684e-10
99838635	rs144031679	7.89569e-08	-1.23375e-10	0.00235071	0.000651523	-1.23375e-10	-0.0357034	0.000731025	-1.23375e-10	-0.0168336
99839072	rs77351025	7.33894e-08	-1.23375e-10	-0.0707718	0.00159688	-1.23375e-10	0.860788	0.00114354	-1.23375e-10	0.430601
99839474	rs77188842	3.49854e-08	-1.23375e-10	-0.811619	0.000299801	-1.23375e-10	-0.811896	0.000326008	-1.23375e-10	-0.824361
99839479	rs11109844	5.09538e-09	-1.5568	-1.18142	6.38673e-05	-1.26562	-1.09259	6.66005e-05	-1.27257	-1.14
99839855	rs12580184	4.22968e-09	-1.7368	-1.18762	4.09811e-05	-1.71859	-1.08332	4.24269e-05	-1.71972	-1.14378
99840087	rs113286495	1.58867e-07	1.915	-1.21348	0.000537383	0.983784	-1.21209	0.000583814	0.970679	-1.21238
99840379	rs2668183	4.29863e-09	-1.74147	-1.16678	3.94725e-05	-1.66445	-1.17496	4.35662e-05	-1.66581	-1.17119
99840804	rs60319364	4.21861e-09	-1.74157	-1.18548	4.0752e-05	-1.73557	-1.07195	4.20475e-05	-1.73614	-1.13634
99841282	rs7968525	4.24028e-09	-1.73867	-1.18325	4.13768e-05	-1.72297	-1.06933	4.26619e-05	-1.72399	-1.13399
99842495	rs117720728	1.61355e-08	-1.58553	-1.88684e-10	0.00012086	-1.72039	-1.88684e-10	0.000133053	-1.72053	-1.88684e-10
99842887	rs28465653	6.09224e-08	-1.23375e-10	-0.25695	0.00135225	-1.23375e-10	0.694508	0.000946755	-1.23375e-10	0.241758
99843331	rs17029487	6.16636e-09	-1.69313	-0.854309	6.0083e-05	-1.65003	-0.769256	6.45761e-05	-1.65231	-0.791126
99843789	rs35561798	9.06144e-09	-0.96801	-1.19451	6.11916e-05	-1.21257	-1.18844	6.74636e-05	-1.2183	-1.1814
99843875	rs12301876	4.30225e-09	-1.69463	-1.21279	3.98564e-05	-1.66613	-1.1636	4.23399e-05	-1.66828	-1.19727
99843895	rs78362061	4.17236e-09	-1.72545	-1.21262	3.82991e-05	-1.70736	-1.16223	4.06905e-05	-1.7088	-1.19649
99843956	rs112860386	1.47622e-08	-1.67448	-1.88684e-10	0.000137185	-1.59368	-1.88684e-10	0.000151345	-1.59172	-1.88684e-10
99844506	rs74807956	6.16103e-08	-1.23375e-10	-0.245722	0.000614149	-1.23375e-10	-0.0947782	0.00065128	-1.23375e-10	-0.132342
99844625	rs146664961	1.50136e-08	-1.65759	-1.88684e-10	0.000129357	-1.65244	-1.88684e-10	0.000142618	-1.65111	-1.88684e-10
99845258	rs141615357	2.38927e-08	-1.23375e-10	-1.19298	0.000207844	-1.23375e-10	-1.17823	0.000227252	-1.23375e-10	-1.18522
99845317	rs10860441	8.53649e-09	-1.05234	-1.16986	5.68834e-05	-1.31933	-1.15468	6.29171e-05	-1.32412	-1.14534
99845473	rs147068696	1.87502e-08	-1.43535	-1.88684e-10	0.000164117	-1.41443	-1.88684e-10	0.000180103	-1.41776	-1.88684e-10
99845535	rs10777991	5.04793e-09	-1.65412	-1.09346	4.93393e-05	-1.68855	-0.927746	5.11223e-05	-1.68529	-0.991773
99846468	rs7309052	4.78389e-09	-1.66552	-1.13578	4.45885e-05	-1.71626	-1.00128	4.65514e-05	-1.7138	-1.05692
99846657	rs148081579	5.53525e-08	-0.35283	-1.88684e-10	0.000221326	-1.11538	-1.88684e-10	0.000240548	-1.12836	-1.88684e-10
99846795	rs11109846	2.02064e-08	-0.147269	-1.21328	8.03295e-05	-0.916477	-1.2124	8.77413e-05	-0.926269	-1.21062
99846818	rs190254566	1.65944e-08	-1.55749	-1.88684e-10	0.000121033	-1.71895	-1.88684e-10	0.000133201	-1.71942	-1.88684e-10
99846844	rs150796602	1.65646e-08	-1.55928	-1.88684e-10	0.000133323	-1.62224	-1.88684e-10	0.000146692	-1.62294	-1.88684e-10
99846851	rs540373074	2.79335e-08	-1.03673	-1.88684e-10	0.000334132	-0.70348	-1.88684e-10	0.000370111	-0.697479	-1.88684e-10
99847004	rs11109848	8.68053e-09	-0.997076	-1.20839	4.73862e-05	-1.4479	-1.20879	5.21401e-05	-1.4519	-1.20545
99847051	rs1588595	5.40211e-09	-1.72106	-0.958704	5.13282e-05	-1.71745	-0.859324	5.4751e-05	-1.71652	-0.891968
99847740	rs148400115	3.42474e-08	-0.832941	-1.88684e-10	0.000271145	-0.912361	-1.88684e-10	0.000298154	-0.913672	-1.88684e-10
99847886	rs12578751	2.55476e-08	-1.23375e-10	-1.12601	0.000226254	-1.23375e-10	-1.09336	0.000247445	-1.23375e-10	-1.10009
99847983	rs10860442	5.22985e-09	-1.49971	-1.21246	3.67771e-05	-1.69835	-1.21179	4.04778e-05	-1.70085	-1.20968
99848180	rs1398083	5.16475e-09	-1.51144	-1.21326	3.65348e-05	-1.70383	-1.21292	4.01908e-05	-1.70614	-1.21151
99848200	rs2724188	4.56849e-09	-1.64502	-1.20235	4.98685e-05	-1.40063	-1.205	5.48271e-05	-1.40384	-1.20326
99848230	rs58720542	5.19697e-09	-1.6342	-1.08427	4.82553e-05	-1.61126	-1.02725	5.20787e-05	-1.61339	-1.04514
99848541	rs79338332	2.07477e-08	-1.33412	-1.88684e-10	0.000142442	-1.55608	-1.88684e-10	0.000156437	-1.55863	-1.88684e-10
99848884	rs2133897	5.52848e-09	-1.7406	-0.91604	6.11727e-05	-1.71843	-0.682888	6.15357e-05	-1.71999	-0.771674
99848900	rs2133896	5.89746e-09	-1.64081	-0.951215	6.71666e-05	-1.61354	-0.694296	6.49654e-05	-1.61565	-0.821779
99849089	rs2137189	5.17189e-09	-1.5178	-1.20552	3.67375e-05	-1.70638	-1.20484	4.0544e-05	-1.70861	-1.20029
99849957	rs2724190	5.18662e-09	-1.57404	-1.14643	6.20266e-05	-1.28017	-1.10728	6.69387e-05	-1.28498	-1.12252
99850597	rs117977091	1.51827e-08	-1.6464	-1.88684e-10	0.000132389	-1.62927	-1.88684e-10	0.000145725	-1.62956	-1.88684e-10
99850982	rs139068219	2.84515e-08	0.160802	-1.17915	0.000114781	-0.580412	-1.19158	0.000124458	-0.592027	-1.19529
99852556	rs12307366	8.577e-08	0.0851177	-1.88684e-10	0.000676143	0.00138817	-1.88684e-10	0.000743404	-4.2186e-05	-1.88684e-10
99853129	rs140144855	2.39779e-08	-1.23375e-10	-1.18942	0.000202581	-1.23375e-10	-1.20388	0.000223656	-1.23375e-10	-1.20117
99853286	rs148777481	2.552e-08	-1.23375e-10	-1.12709	0.000216855	-1.23375e-10	-1.13579	0.000238749	-1.23375e-10	-1.13587
99853739	rs140506908	3.10322e-08	-0.931527	-1.88684e-10	0.000238082	-1.0424	-1.88684e-10	0.000262672	-1.04037	-1.88684e-10
99854268	rs138023873	1.47393e-08	-1.67604	-1.88684e-10	0.000131784	-1.63385	-1.88684e-10	0.000145054	-1.63418	-1.88684e-10
99854472	rs145864319	3.4791e-08	-1.23375e-10	-0.817194	0.000318557	-1.23375e-10	-0.751214	0.000346128	-1.23375e-10	-0.764472
99855003	rs150701465	1.44823e-08	-1.69362	-1.88684e-10	0.000121085	-1.71852	-1.88684e-10	0.000133242	-1.71912	-1.88684e-10
99855297	rs12313065	4.71318e-09	-1.72169	-1.09449	4.68243e-05	-1.71202	-0.956591	4.82191e-05	-1.70895	-1.02657
99855380	rs139578878	1.39586e-08	-1.73046	-1.88684e-10	0.000119879	-1.72853	-1.88684e-10	0.000132061	-1.72802	-1.88684e-10
99855554	rs144310863	6.7991e-08	-0.147175	-1.88684e-10	0.000396303	-0.532838	-1.88684e-10	0.000402597	-0.613346	-1.88684e-10
99855590	rs117249153	1.84546e-08	-1.45124	-1.88684e-10	0.000178421	-1.33087	-1.88684e-10	0.000197594	-1.32507	-1.88684e-10
99855732	rs7960797	4.93456e-09	-1.5822	-1.18809	5.80004e-05	-1.29377	-1.16079	6.28813e-05	-1.29852	-1.17152
99857251	rs2088796	1.58389e-08	-0.390603	-1.21348	6.92677e-05	-1.06356	-1.21348	7.55962e-05	-1.07293	-1.21295
99857854	rs148019706	1.40006e-08	-1.72745	-1.88684e-10	0.000118499	-1.74012	-1.88684e-10	0.000130503	-1.73989	-1.88684e-10
99858377	rs184993928	4.85436e-09	-1.58493	-1.20174	5.52618e-05	-1.31525	-1.18768	6.01868e-05	-1.31928	-1.19455
99859309	rs376467698	7.08261e-08	-1.23375e-10	-0.106324	0.00171544	-1.23375e-10	0.932411	0.00115412	-1.23375e-10	0.439807
99860489	rs148732077	7.02969e-08	-1.23375e-10	-0.113824	0.00169762	-1.23375e-10	0.921965	0.00114358	-1.23375e-10	0.43064
99863148	rs12815805	6.03589e-09	-1.39148	-1.17735	4.82266e-05	-1.56756	-1.07155	5.0986e-05	-1.56282	-1.11691
99863726	rs7306764	1.60013e-08	-0.381283	-1.2126	7.62467e-05	-0.967673	-1.21337	8.30546e-05	-0.978375	-1.21341
99864512	rs79422404	6.82127e-08	-1.23375e-10	-0.143921	0.0016246	-1.23375e-10	0.878003	0.00109682	-1.23375e-10	0.388886
99864890	rs1511963	6.93413e-09	-1.2282	-1.2019	4.3731e-05	-1.53204	-1.20492	4.77452e-05	-1.53692	-1.20848
99864953	rs183020856	2.27389e-08	-1.24247	-1.88684e-10	0.000156402	-1.46259	-1.88684e-10	0.000172111	-1.46314	-1.88684e-10
99865025	rs1511964	6.98336e-09	-1.21873	-1.20429	4.39075e-05	-1.52597	-1.20696	4.7959e-05	-1.53093	-1.21001
99865030	rs117388164	1.58803e-08	-1.60147	-1.88684e-10	0.000162013	-1.42734	-1.88684e-10	0.000178895	-1.42448	-1.88684e-10
99865067	rs1511965	7.06086e-09	-1.20917	-1.20281	4.43302e-05	-1.51982	-1.20353	4.83737e-05	-1.52485	-1.20748
99865212	rs145535040	6.70788e-08	-0.160683	-1.88684e-10	0.000309316	-0.780654	-1.88684e-10	0.00033738	-0.790072	-1.88684e-10
99865262	rs140234194	6.34042e-08	-0.217021	-1.88684e-10	0.000372958	-0.593551	-1.88684e-10	0.000379671	-0.671976	-1.88684e-10
99865895	rs12811344	1.45807e-08	-0.479736	-1.20712	7.58124e-05	-0.977306	-1.20945	8.29258e-05	-0.981615	-1.21172
99865898	rs141394438	6.67169e-08	-0.166093	-1.88684e-10	0.000389832	-0.549301	-1.88684e-10	0.000396244	-0.62925	-1.88684e-10
99866013	rs77142978	8.36022e-08	0.0729555	-0.0134366	0.00138539	-0.34025	1.05897	0.000838821	-0.427042	0.547757
99866159	rs11109857	7.36461e-09	-1.19542	-1.17444	7.56692e-05	-1.11549	-1.07316	8.04029e-05	-1.11014	-1.11409
99866221	rs150427849	6.88973e-08	-0.133935	-1.88684e-10	0.000400899	-0.521306	-1.88684e-10	0.000407108	-0.602204	-1.88684e-10
99866395	rs7133770	1.51932e-08	-0.437222	-1.20848	7.057e-05	-1.0479	-1.21051	7.6794e-05	-1.05776	-1.2124
99866509	rs113809061	1.88772e-08	-1.42859	-1.88684e-10	0.000181943	-1.31132	-1.88684e-10	0.000199603	-1.31495	-1.88684e-10
99867750	rs955526	9.45408e-09	-0.907919	-1.21219	5.13003e-05	-1.3665	-1.21082	5.61916e-05	-1.37426	-1.20826
99867862	rs7487319	1.64971e-08	-0.350508	-1.21286	7.50155e-05	-0.984282	-1.21304	8.17129e-05	-0.994587	-1.21348
99869893	rs10860443	6.52636e-09	-1.61504	-0.875665	7.50107e-05	-1.67896	-0.518429	7.2144e-05	-1.67531	-0.657305
99869986	rs139159086	5.7553e-08	-0.313846	-1.88684e-10	0.000290302	-0.844094	-1.88684e-10	0.000320331	-0.841926	-1.88684e-10
99870043	rs2373017	6.71169e-09	-1.24922	-1.21348	4.66276e-05	-1.45952	-1.2133	5.10505e-05	-1.46618	-1.21229
99870627	rs1398084	5.21814e-09	-1.54846	-1.16595	4.58275e-05	-1.62136	-1.06878	4.87264e-05	-1.61947	-1.10559
99871574	rs149668263	4.55652e-07	1.75518	-1.88684e-10	0.0017009	0.923894	-1.88684e-10	0.0018522	0.91285	-1.88684e-10
99871656	rs117258994	1.84632e-08	-1.45077	-1.88684e-10	0.000184005	-1.30005	-1.88684e-10	0.000201841	-1.3038	-1.88684e-10
99872008	rs11109859	6.82524e-08	-0.143339	-1.88684e-10	0.000252675	-0.982911	-1.88684e-10	0.000274724	-0.995516	-1.88684e-10
99872660	rs7137194	5.17346e-09	-1.51958	-1.20343	4.05677e-05	-1.65354	-1.1585	4.32841e-05	-1.65951	-1.18398
99872662	rs11109861	3.05513e-08	-0.947145	-1.88684e-10	0.000236268	-1.05005	-1.88684e-10	0.00025938	-1.05299	-1.88684e-10
99873158	rs139019243	3.19533e-08	-1.23375e-10	-0.902277	0.000273423	-1.23375e-10	-0.903996	0.000297697	-1.23375e-10	-0.915206
99873948	rs79578612	6.84516e-08	-0.0430408	-0.0973839	0.00112636	-0.441563	0.953294	0.000689044	-0.528431	0.452454
99874243	rs1511960	7.45406e-09	-1.14602	-1.21177	4.55016e-05	-1.49267	-1.2046	4.94476e-05	-1.49796	-1.21241
99874250	rs1511959	7.36265e-09	-1.15805	-1.21208	4.5184e-05	-1.50043	-1.20384	4.9083e-05	-1.50563	-1.21214
99874465	rs10860444	7.84174e-09	-1.09566	-1.21144	4.80209e-05	-1.43806	-1.20532	5.21679e-05	-1.44417	-1.21265
99874840	rs11836307	6.36547e-09	-1.45708	-1.05858	6.00965e-05	-1.40376	-1.01531	6.47222e-05	-1.40234	-1.03883
99875041	rs10745857	5.12541e-09	-1.53744	-1.1949	4.24614e-05	-1.64074	-1.12568	4.54731e-05	-1.64172	-1.15244
99875629	rs12580884	7.14114e-08	-0.00806218	-0.0900313	0.00117334	-0.410939	0.963534	0.000716139	-0.498843	0.461434
99875633	rs12579567	7.31853e-08	0.0126146	-0.0861709	0.00120124	-0.392816	0.968907	0.000732236	-0.481326	0.466147
99875835	rs148610419	4.02392e-08	-0.671709	-1.88684e-10	0.000341967	-0.680303	-1.88684e-10	0.000357074	-0.733337	-1.88684e-10
99875851	rs12581185	7.29033e-08	0.0126146	-0.0900313	0.0011948	-0.392816	0.963534	0.000728793	-0.481326	0.461434
99876334	rs117774279	5.39689e-08	-0.378144	-1.88684e-10	0.000324598	-0.732429	-1.88684e-10	0.000331125	-0.808786	-1.88684e-10
99877448	rs148956289	1.47489e-08	-1.67538	-1.88684e-10	0.000125864	-1.67981	-1.88684e-10	0.000138431	-1.68091	-1.88684e-10
99877545	rs117221498	2.65263e-08	-1.23375e-10	-1.08841	0.000225213	-1.23375e-10	-1.09797	0.000250051	-1.23375e-10	-1.08962
99878092	rs117438703	1.4853e-08	-1.66835	-1.88684e-10	0.00011865	-1.73884	-1.88684e-10	0.000130647	-1.73878	-1.88684e-10
99878399	rs74240134	6.52549e-08	-0.0489447	-0.139306	0.00105681	-0.446727	0.894725	0.000651325	-0.53342	0.401148
99878795	rs112331930	1.44163e-08	-1.6847	-0.0134923	0.00014586	-1.64223	0.109865	0.000151272	-1.64237	0.0501707
99878930	rs117155614	3.01222e-08	-0.961287	-1.88684e-10	0.000186796	-1.285	-1.88684e-10	0.000204851	-1.289	-1.88684e-10
99879009	rs78879267	7.41998e-08	0.0399293	-0.0997195	0.00120737	-0.368852	0.950039	0.0007371	-0.458158	0.4496
99879151	rs76153056	7.41998e-08	0.0399293	-0.0997195	0.00120737	-0.368852	0.950039	0.0007371	-0.458158	0.4496
99879328	rs147756049	5.69904e-08	-0.323668	-1.88684e-10	0.000340198	-0.685487	-1.88684e-10	0.000346418	-0.763635	-1.88684e-10
99879378	rs140918640	4.77491e-08	-1.23375e-10	-0.500592	0.000460876	-1.23375e-10	-0.381887	0.000495392	-1.23375e-10	-0.405932
99879680	rs116926494	1.52803e-08	-1.63998	-1.88684e-10	0.000152698	-1.48655	-1.88684e-10	0.000168562	-1.48398	-1.88684e-10
99880079	rs56337248	5.83284e-09	-1.73105	-0.871994	5.74582e-05	-1.67485	-0.789105	6.13972e-05	-1.67808	-0.81584
99880142	rs74440091	7.16089e-08	0.0197491	-0.115081	0.00116103	-0.386559	0.928609	0.000711106	-0.475278	0.430818
99880144	rs117473368	1.7459e-07	0.795887	-1.88684e-10	0.000930808	0.321037	-1.88684e-10	0.00101851	0.31481	-1.88684e-10
99880831	rs75334628	8.24323e-08	0.145145	-0.0997195	0.00132444	-0.276309	0.950039	0.000806139	-0.368626	0.4496
99880940	rs75991497	8.18005e-08	0.145145	-0.107413	0.00131031	-0.276309	0.939312	0.000798594	-0.368626	0.440197
99881932	rs139044705	3.07414e-08	-0.94094	-1.88684e-10	0.00017944	-1.32518	-1.88684e-10	0.000196826	-1.32896	-1.88684e-10
99881943	rs904883	4.15254e-09	-1.74152	-1.20132	3.82848e-05	-1.74158	-1.12839	4.08016e-05	-1.74159	-1.16097
99883079	rs12322441	6.16139e-08	-0.0942884	-0.151375	0.000998716	-0.486348	0.877803	0.000617663	-0.571681	0.386342
99883385	rs79999193	8.22942e-08	0.174091	-0.130342	0.0013018	-0.250787	0.907276	0.00079592	-0.343918	0.412134
99883532	rs2175523	5.72663e-09	-1.45097	-1.17046	4.07279e-05	-1.64242	-1.16568	4.51395e-05	-1.64528	-1.15625
99883571	rs2175522	4.56745e-09	-1.66944	-1.17815	3.68136e-05	-1.73789	-1.17125	4.08856e-05	-1.73851	-1.16199
99883577	rs75339203	7.30177e-08	0.0881198	-0.163969	0.00115127	-0.326511	0.860116	0.000709778	-0.417207	0.370877
99883685	rs79331395	8.0469e-08	0.159255	-0.137934	0.0012713	-0.263871	0.896647	0.000778622	-0.356585	0.402829
99883922	rs79279232	7.88116e-08	0.138444	-0.137934	0.00124819	-0.282214	0.896647	0.000764919	-0.374342	0.402829
99884210	rs77794768	7.77194e-08	0.174091	-0.187537	0.0012013	-0.250787	0.826934	0.000741929	-0.343918	0.34189
99884468	rs78635841	7.52237e-08	0.145145	-0.19123	0.00116495	-0.276309	0.821725	0.000720538	-0.368626	0.337343
99884708	rs146783143	5.63363e-08	-0.335211	-1.88684e-10	0.000336827	-0.695446	-1.88684e-10	0.000343114	-0.773218	-1.88684e-10
99884741	rs116132164	6.04695e-08	-0.0228016	-0.24161	0.000935934	-0.423849	0.750377	0.000587048	-0.511318	0.275142
99884742	rs12311258	6.23253e-08	-0.00810029	-0.226084	0.000969194	-0.410973	0.772421	0.000605921	-0.498875	0.294342
99884842	rs112112339	7.30748e-08	0.145145	-0.220213	0.00111817	-0.276309	0.780744	0.000695236	-0.368626	0.301596
99884955	rs138598076	6.33213e-08	-1.23375e-10	-0.21833	0.000577551	-1.23375e-10	-0.156219	0.00060739	-1.23375e-10	-0.20211
99885266	rs78052712	7.75545e-08	0.200999	-0.21657	0.00118072	-0.227038	0.785905	0.000732495	-0.32092	0.306094
99885461	rs12320128	6.35637e-08	0.0141537	-0.228663	0.000984676	-0.391467	0.768763	0.000615488	-0.480022	0.291155
99885708	rs148019887	7.8721e-08	0.215929	-0.21657	0.0011964	-0.213852	0.785905	0.00074191	-0.308148	0.306094
99885805	rs117330488	2.7004e-08	-1.07057	-1.88684e-10	0.000319989	-0.74673	-1.88684e-10	0.000352556	-0.746073	-1.88684e-10
99886288	rs75719135	7.54754e-08	0.194231	-0.236976	0.00114021	-0.233014	0.756962	0.000710132	-0.326707	0.280876
99886517	rs113680423	1.67802e-08	-1.54635	-1.88684e-10	0.000246863	-1.00618	-1.88684e-10	0.000272131	-1.005	-1.88684e-10
99887130	rs11610344	5.77331e-09	-1.73348	-0.879824	5.59134e-05	-1.69075	-0.800462	5.97953e-05	-1.69351	-0.826848
99887415	rs76167318	6.31771e-08	0.0661167	-0.286726	0.000948784	-0.345853	0.686018	0.000598569	-0.435917	0.219178
99887674	rs7398357	6.00642e-09	-1.39481	-1.17891	4.13421e-05	-1.62068	-1.17245	4.57647e-05	-1.62387	-1.1639
99887768	rs10860446	4.17379e-09	-1.74101	-1.19672	3.88104e-05	-1.7415	-1.11483	4.11937e-05	-1.74155	-1.15145
99888286	rs113366944	5.80459e-09	-1.71464	-0.893264	5.72685e-05	-1.65184	-0.815431	6.12183e-05	-1.65551	-0.841327
99888651	rs75107952	7.69914e-08	0.274118	-0.296976	0.00112322	-0.162397	0.671332	0.00070586	-0.258292	0.206427
99889161	rs11109869	5.84034e-09	-1.40996	-1.1918	4.03684e-05	-1.62956	-1.18741	4.46207e-05	-1.63262	-1.18046
99889340	rs17029532	5.14169e-09	-1.51577	-1.2134	3.98429e-05	-1.66041	-1.16966	4.23649e-05	-1.66484	-1.20012
99890240	rs10860447	5.24131e-09	-1.49655	-1.21343	4.00498e-05	-1.64873	-1.17616	4.27008e-05	-1.65347	-1.20359
99890345	rs7973951	3.58127e-08	-0.788249	-1.88684e-10	0.000179745	-1.32348	-1.88684e-10	0.000196315	-1.33156	-1.88684e-10
99890776	rs17386299	5.99668e-09	-1.70895	-0.866397	5.95571e-05	-1.64254	-0.785538	6.35877e-05	-1.64646	-0.812405
99890854	rs148178475	1.49904e-08	-1.65914	-1.88684e-10	0.000142311	-1.557	-1.88684e-10	0.000156849	-1.556	-1.88684e-10
99890860	rs73147341	1.95614e-08	-1.39299	-1.88684e-10	0.000192649	-1.25415	-1.88684e-10	0.000211632	-1.25643	-1.88684e-10
99891080	rs1875289	5.20825e-09	-1.50283	-1.21348	4.00492e-05	-1.65258	-1.17232	4.26269e-05	-1.65723	-1.20157
99891531	rs181532314	2.38899e-08	-1.23375e-10	-1.1931	0.000204275	-1.23375e-10	-1.19555	0.000225048	-1.23375e-10	-1.19497
99891691	rs76614646	5.12082e-08	-1.23375e-10	-0.430652	0.00108829	-1.23375e-10	0.477348	0.000772811	-1.23375e-10	0.0387532
99892184	rs11109871	5.30283e-09	-1.51577	-1.18254	4.44355e-05	-1.66041	-1.06056	4.55836e-05	-1.66484	-1.12689
99892576	rs11109872	7.87499e-08	0.284397	-0.284671	0.00115113	-0.155475	0.68896	0.000722433	-0.25039	0.221733
99892760	rs1912861	5.40577e-09	-1.49655	-1.18254	4.49578e-05	-1.64873	-1.06056	4.6105e-05	-1.65347	-1.12689
99892832	rs117591173	1.73029e-08	-1.51568	-1.88684e-10	0.000149875	-1.50522	-1.88684e-10	0.000165227	-1.50396	-1.88684e-10
99893549	rs77587818	6.29835e-08	0.073297	-0.296976	0.00094087	-0.339543	0.671332	0.000594604	-0.429813	0.206427
99893686	rs1398085	5.44425e-09	-1.50283	-1.16916	4.60076e-05	-1.65258	-1.03363	4.68955e-05	-1.65723	-1.10613
99894060	rs2860043	4.95591e-09	-1.72375	-1.04222	4.68905e-05	-1.66924	-0.997965	5.05993e-05	-1.67253	-1.01481
99894081	rs79265341	5.12639e-08	-1.23375e-10	-0.429565	0.00109003	-1.23375e-10	0.478945	0.000773874	-1.23375e-10	0.0401279
99894980	rs146363911	6.49449e-08	-0.193012	-1.88684e-10	0.000380956	-0.572332	-1.88684e-10	0.000386311	-0.654638	-1.88684e-10
99895143	rs12321878	7.65851e-08	0.238983	-0.267132	0.0011339	-0.195628	0.714026	0.000710154	-0.289315	0.243515
99895216	rs924506	7.00431e-09	-1.23763	-1.1824	4.38623e-05	-1.52169	-1.21227	4.84949e-05	-1.52578	-1.20405
99895235	rs79580899	6.38263e-08	0.0936048	-0.303991	0.000948228	-0.321687	0.661266	0.000599703	-0.41254	0.197692
99895289	rs996994	6.8778e-09	-1.2599	-1.17836	4.32703e-05	-1.53632	-1.21123	4.79189e-05	-1.54026	-1.20151
99895336	rs924507	6.9009e-09	-1.2599	-1.175	4.33023e-05	-1.53632	-1.21049	4.80011e-05	-1.54026	-1.1998
99895594	rs10860448	7.45952e-08	0.261629	-0.316105	0.00107843	-0.175613	0.643856	0.000681272	-0.269914	0.182593
99895893	rs7954272	7.77106e-09	-1.35601	-0.960133	7.62816e-05	-1.29431	-0.886276	8.14123e-05	-1.29268	-0.919073
99895926	rs7133069	5.49732e-09	-1.47156	-1.19073	4.42178e-05	-1.64636	-1.07953	4.55668e-05	-1.6511	-1.14101
99896332	rs2373016	5.57117e-09	-1.46794	-1.18101	3.82715e-05	-1.65805	-1.21226	4.2374e-05	-1.6608	-1.20395
99896699	rs73147344	5.23298e-09	-1.71319	-0.998383	5.01935e-05	-1.65004	-0.949094	5.40381e-05	-1.6538	-0.967792
99897088	rs11109878	7.11117e-08	0.337513	-0.439812	0.000925627	-0.108438	0.423893	0.00061398	-0.204772	0.0134521
99897136	rs12581042	6.35465e-08	0.0798362	-0.294616	0.000949502	-0.333795	0.674716	0.000599678	-0.424253	0.209364
99897457	rs12581077	7.79444e-08	0.11468	-0.125236	0.0012823	-0.303142	0.944533	0.000779515	-0.394596	0.441986
99897478	rs140663834	2.39052e-08	-1.23375e-10	-1.19246	0.000208461	-1.23375e-10	-1.17526	0.000228501	-1.23375e-10	-1.17974
99897487	rs11109880	5.91435e-09	-1.41586	-1.17331	4.09852e-05	-1.63061	-1.1712	4.54389e-05	-1.63376	-1.16115
99898850	rs58039801	2.43259e-08	-1.23375e-10	-1.17501	0.000210585	-1.23375e-10	-1.16513	0.000229992	-1.23375e-10	-1.17324
99899305	rs74240135	5.14408e-08	-1.23375e-10	-0.426119	0.00112544	-1.23375e-10	0.510914	0.000793533	-1.23375e-10	0.0652131
99899648	rs10129019	5.37694e-09	-1.69641	-0.988023	5.21961e-05	-1.6205	-0.939506	5.61499e-05	-1.62477	-0.958482
99899714	rs1909843	6.46058e-09	-1.30294	-1.19789	4.2031e-05	-1.56407	-1.21254	4.61132e-05	-1.56773	-1.21245
99899764	rs10128807	5.34272e-09	-1.69898	-0.991839	5.18546e-05	-1.62473	-0.941844	5.57878e-05	-1.62893	-0.960802
99899774	rs7398838	5.46065e-09	-1.47993	-1.18906	3.87113e-05	-1.66849	-1.19039	4.28417e-05	-1.67096	-1.18281
99900391	rs75501573	8.06107e-08	0.208457	-0.185378	0.00127929	-0.220452	0.859493	0.000783953	-0.314541	0.367609
99900435	rs7313735	4.30803e-09	-1.74062	-1.16545	4.15092e-05	-1.73734	-1.05176	4.35445e-05	-1.73772	-1.09977
99900572	rs7313882	5.28951e-09	-1.50283	-1.19799	4.34875e-05	-1.65258	-1.08996	4.48897e-05	-1.65723	-1.14985
99900621	rs77972283	7.44849e-08	0.121951	-0.177906	0.00119796	-0.29674	0.870097	0.000734913	-0.388401	0.376871
99900866	rs12303130	5.41244e-09	-1.71259	-0.965262	5.21636e-05	-1.64813	-0.912502	5.60884e-05	-1.65188	-0.932476
99901068	rs17471231	5.35697e-09	-1.72067	-0.967482	5.126e-05	-1.66316	-0.914948	5.51388e-05	-1.66659	-0.934838
99901212	rs57579661	5.34387e-09	-1.49655	-1.19405	4.40252e-05	-1.64873	-1.08152	4.53516e-05	-1.65347	-1.14336
99901384	rs77631574	6.05285e-08	-1.23375e-10	-0.263438	0.00142656	-1.23375e-10	0.748003	0.000974298	-1.23375e-10	0.270436
99901523	rs17029558	5.43176e-09	-1.71464	-0.95965	5.22927e-05	-1.65184	-0.906325	5.62197e-05	-1.65551	-0.926506
99901546	rs78468112	7.04642e-08	0.0252535	-0.1367	0.00116638	-0.381731	0.928377	0.000712308	-0.47061	0.427839
99901677	rs56193618	5.42106e-09	-1.71661	-0.95965	5.21031e-05	-1.65547	-0.906325	5.60202e-05	-1.65906	-0.926506
99901776	rs2202037	5.37485e-09	-1.49018	-1.19464	4.41307e-05	-1.64479	-1.08307	4.54748e-05	-1.64964	-1.14449
99902308	rs116390261	5.38349e-09	-1.71047	-0.972748	5.19501e-05	-1.64435	-0.920384	5.58628e-05	-1.64817	-0.94021
99902799	rs143095933	4.20751e-07	1.67549	-1.88684e-10	0.00241167	1.27306	-1.88684e-10	0.00264	1.26725	-1.88684e-10
99902933	rs10128891	5.36108e-09	-1.71464	-0.972748	5.15626e-05	-1.65184	-0.920384	5.54545e-05	-1.65551	-0.94021
99903154	rs77591003	6.89463e-08	0.0110882	-0.144311	0.00113967	-0.394155	0.917637	0.00069722	-0.48262	0.418439
99903546	rs11109882	5.47125e-09	-1.71355	-0.95349	5.23504e-05	-1.65788	-0.899173	5.62811e-05	-1.66121	-0.919717
99903557	rs1606250	5.70644e-09	-1.44596	-1.179	3.92169e-05	-1.63345	-1.21246	4.33956e-05	-1.6365	-1.20443
99903664	rs74240136	6.6772e-08	-0.00238284	-0.162885	0.00109711	-0.405963	0.89138	0.000673657	-0.494033	0.395473
99903826	rs7299293	5.09115e-09	-1.54243	-1.19662	4.29308e-05	-1.669	-1.08642	4.42877e-05	-1.67335	-1.14723
99904051	rs10860449	5.96178e-09	-1.41011	-1.17107	4.1217e-05	-1.62052	-1.17565	4.56946e-05	-1.62356	-1.16574
99904172	rs7299728	6.66043e-08	-5.47571e-05	-0.167727	0.00108966	-0.405921	0.884524	0.00067039	-0.492901	0.389479
99904221	rs143245986	1.43557e-08	-1.7024	-1.88684e-10	0.000121754	-1.71301	-1.88684e-10	0.00013417	-1.71218	-1.88684e-10
99904287	rs73147352	7.5944e-09	-1.38854	-0.9506	7.45434e-05	-1.32759	-0.876041	7.9384e-05	-1.32604	-0.910946
99904301	rs1113292	7.70567e-09	-1.37237	-0.952223	7.36168e-05	-1.3405	-0.875638	7.83633e-05	-1.33916	-0.910762
99904495	rs144515975	7.6021e-08	0.149836	-0.185378	0.0012148	-0.272174	0.859493	0.000745658	-0.364624	0.367609
99904540	rs1961649	1.38113e-08	-1.74107	-1.88684e-10	0.000119624	-1.73066	-1.88684e-10	0.00013157	-1.73174	-1.88684e-10
99904974	rs73147353	5.52918e-09	-1.70895	-0.947563	5.35071e-05	-1.64254	-0.89266	5.74782e-05	-1.64646	-0.913419
99905115	rs11503422	7.97262e-08	0.254539	-0.242492	0.0012256	-0.18188	0.778049	0.000758904	-0.27599	0.296584
99905258	rs112455924	5.53884e-09	-1.70895	-0.945819	5.35007e-05	-1.64254	-0.89278	5.74756e-05	-1.64646	-0.913464
99906689	rs7309073	5.12659e-09	-1.52776	-1.20435	4.19209e-05	-1.66754	-1.1117	4.35867e-05	-1.67177	-1.16476
99906699	rs7309411	7.41013e-08	0.0710046	-0.132123	0.00120302	-0.343602	0.921181	0.00073753	-0.432621	0.424646
99906815	rs117117260	1.39031e-08	-1.73444	-1.88684e-10	0.000124586	-1.69002	-1.88684e-10	0.000137248	-1.68949	-1.88684e-10
99906830	rs78707307	6.03941e-08	-1.23375e-10	-0.265659	0.00142201	-1.23375e-10	0.744811	0.000971597	-1.23375e-10	0.267659
99906910	rs76383473	8.038e-08	0.20687	-0.186656	0.00127518	-0.221854	0.857678	0.00078165	-0.315899	0.366024
99907263	rs10860450	7.28099e-08	0.0852424	-0.163942	0.00118063	-0.331095	0.889884	0.000724099	-0.420518	0.394165
99907580	rs10860451	7.88617e-08	0.13841	-0.137265	0.00128468	-0.284331	0.92758	0.000783033	-0.375248	0.427141
99907858	rs78855335	7.12613e-08	0.037953	-0.138151	0.00117704	-0.370587	0.926331	0.000718736	-0.459836	0.426048
99908568	rs17471508	6.00634e-09	-1.69816	-0.875573	5.84325e-05	-1.63313	-0.81401	6.26089e-05	-1.63716	-0.837214
99908639	rs79388456	7.15064e-08	0.0936048	-0.190369	0.00114795	-0.321687	0.852403	0.000706384	-0.41254	0.361417
99909368	rs7298711	8.4826e-08	0.316544	-0.242492	0.00129472	-0.127017	0.778049	0.000800369	-0.222792	0.296584
99909557	rs10860453	7.02659e-09	-1.42238	-0.994473	6.60799e-05	-1.3927	-0.931453	7.05983e-05	-1.39145	-0.962828
99909658	rs141798239	1.3981e-08	-1.72885	-1.88684e-10	0.000136761	-1.59678	-1.88684e-10	0.000150302	-1.59864	-1.88684e-10
99909859	rs74756542	6.39212e-08	-0.0631662	-0.145734	0.0010658	-0.459162	0.915627	0.000653624	-0.545431	0.41668
99910534	rs543851179	2.47175e-08	-1.23375e-10	-1.15904	0.000212377	-1.23375e-10	-1.15665	0.000232417	-1.23375e-10	-1.16275
99910599	rs12369829	3.85872e-08	-0.713631	-1.88684e-10	0.000164617	-1.41139	-1.88684e-10	0.000179609	-1.4205	-1.88684e-10
99910926	rs79309513	6.7968e-08	0.0787941	-0.226308	0.00106385	-0.334711	0.789348	0.000662423	-0.425139	0.309762
99910982	rs117288219	6.51649e-08	-1.23375e-10	-0.189631	0.0015852	-1.23375e-10	0.853451	0.00106808	-1.23375e-10	0.362333
99911379	rs1074588	1.08663e-08	-1.5714	-0.40949	0.000124608	-1.43599	-0.253854	0.000131064	-1.43687	-0.298723
99911428	rs1961512	5.95058e-09	-1.71713	-0.865931	5.76418e-05	-1.65724	-0.803532	6.17685e-05	-1.66084	-0.827043
99911835	rs2373015	6.53598e-08	0.0736436	-0.260288	0.00109113	-0.272577	0.752527	0.000680912	-0.36222	0.274371
99912410	rs11109889	7.8459e-08	0.180119	-0.184094	0.00124732	-0.247582	0.861316	0.000765727	-0.339657	0.369201
99912595	rs145598506	7.04494e-08	0.0651316	-0.176788	0.00114136	-0.346719	0.871682	0.000701193	-0.436754	0.378256
99912635	rs147715580	6.90396e-08	0.00393492	-0.135806	0.00114622	-0.400426	0.929638	0.000700324	-0.488682	0.428943
99912979	rs11109891	7.48236e-08	0.11899	-0.170408	0.0012051	-0.301423	0.880726	0.000739256	-0.391796	0.386159
99913554	rs11614294	5.9766e-09	-1.71899	-0.859707	5.78306e-05	-1.66072	-0.796775	6.19634e-05	-1.66426	-0.820481
99913580	rs10161187	6.9715e-08	0.048272	-0.170408	0.0011325	-0.363558	0.880726	0.000696113	-0.451929	0.386159
99914499	rs10860454	8.68341e-08	0.237957	-0.140509	0.00139617	-0.196534	0.923004	0.00084914	-0.290193	0.423136
99914605	rs11612768	1.41913e-08	-1.71392	-1.88684e-10	0.000137173	-1.59377	-1.88684e-10	0.000150976	-1.59416	-1.88684e-10
99914656	rs12580860	6.93381e-08	-0.00315216	-0.124404	0.00115758	-0.406637	0.945704	0.000705995	-0.494685	0.443012
99914865	rs7974411	5.50116e-09	-1.4639	-1.1977	4.44361e-05	-1.62824	-1.09273	4.59045e-05	-1.63349	-1.15123
99914867	rs11613155	2.83284e-08	-1.02269	-1.88684e-10	0.000184017	-1.29999	-1.88684e-10	0.000201241	-1.30678	-1.88684e-10
99915254	rs79738471	7.08412e-08	0.0102116	-0.116321	0.00116926	-0.394923	0.944032	0.000715364	-0.483363	0.444873
99915662	rs117632536	1.38915e-08	-1.73527	-1.88684e-10	0.000120215	-1.72574	-1.88684e-10	0.000132466	-1.72496	-1.88684e-10
99915665	rs56222089	1.46339e-08	-1.68321	-1.88684e-10	0.000118722	-1.73823	-1.88684e-10	0.00013075	-1.73799	-1.88684e-10
99916010	rs77269132	1.01359e-07	-1.23375e-10	0.252116	0.00217118	-1.23375e-10	1.16801	0.00159601	-1.23375e-10	0.76398
99916089	rs10860455	5.40747e-09	-1.46894	-1.20983	4.28038e-05	-1.62551	-1.13288	4.4758e-05	-1.63098	-1.17904
99916301	rs147349953	5.87909e-08	-0.292564	-1.88684e-10	0.000349462	-0.658621	-1.88684e-10	0.000355493	-0.737775	-1.88684e-10
99916563	rs11109893	5.33473e-09	-1.48212	-1.21019	4.2366e-05	-1.63406	-1.13461	4.43362e-05	-1.63931	-1.18017
99916875	rs7954117	5.26658e-09	-1.49498	-1.21019	4.20193e-05	-1.64228	-1.13461	4.39824e-05	-1.64732	-1.18017
99917135	rs12581942	2.63896e-08	-1.23375e-10	-1.09358	0.000234783	-1.23375e-10	-1.05635	0.000257125	-1.23375e-10	-1.06172
99917237	rs56141963	1.39076e-08	-1.73412	-1.88684e-10	0.000141305	-1.5641	-1.88684e-10	0.000155471	-1.56482	-1.88684e-10
99917393	rs1877358	5.31101e-09	-1.48582	-1.21095	3.79474e-05	-1.66671	-1.21211	4.17904e-05	-1.6691	-1.20952
99917751	rs11109894	5.20287e-09	-1.50751	-1.20983	4.17613e-05	-1.65017	-1.13288	4.36951e-05	-1.65501	-1.17904
99917928	rs76593744	6.20529e-08	-0.102758	-0.135806	0.0010441	-0.49374	0.929638	0.000639961	-0.578817	0.428943
99918010	rs11109895	5.50838e-09	-1.44856	-1.21172	4.29448e-05	-1.61209	-1.14301	4.50546e-05	-1.61786	-1.18554
99918022	rs75714820	6.16332e-08	-0.109545	-0.135806	0.00103794	-0.499662	0.929638	0.000636314	-0.584533	0.428943
99918086	rs73147361	5.93703e-09	-1.74157	-0.843776	5.54139e-05	-1.7218	-0.778384	5.94699e-05	-1.72351	-0.802304
99918705	rs10860456	6.05286e-09	-1.73821	-0.827811	5.70949e-05	-1.70757	-0.762733	6.12319e-05	-1.70973	-0.786886
99919051	rs7963233	6.71937e-08	-0.00502565	-0.153946	0.00118297	-0.343259	0.904026	0.000725693	-0.430685	0.406531
99919093	rs7962904	5.63202e-09	-1.42674	-1.21135	4.36987e-05	-1.59745	-1.14025	4.57704e-05	-1.60354	-1.1841
99919705	rs78826229	6.88402e-08	-0.0234226	-0.111341	0.00117018	-0.424393	0.974289	0.000710893	-0.511843	0.467083
99919728	rs11109896	6.27638e-09	-1.74146	-0.7883	5.9393e-05	-1.72184	-0.709003	6.36509e-05	-1.72334	-0.734532
99919805	rs7964102	5.39226e-09	-1.739	-0.942581	6.65629e-05	-1.69093	-0.625936	6.43577e-05	-1.69511	-0.751718
99919948	rs118021181	2.38693e-08	-1.23375e-10	-1.19396	0.000202122	-1.23375e-10	-1.20614	0.000223065	-1.23375e-10	-1.20382
99920189	rs2373014	4.14592e-09	-1.73974	-1.20469	3.82287e-05	-1.73283	-1.1386	4.07776e-05	-1.73346	-1.16968
99920351	rs74397776	1.12263e-07	-1.23375e-10	0.35429	0.00288963	-1.23375e-10	1.45387	0.00192243	-1.23375e-10	0.950064
99920583	rs10860457	7.32827e-08	-1.23375e-10	-0.0722266	0.00188989	-1.23375e-10	1.02926	0.00124462	-1.23375e-10	0.515303
99920603	rs116946374	2.5084e-08	-1.14432	-1.88684e-10	0.000171808	-1.36864	-1.88684e-10	0.000188953	-1.36978	-1.88684e-10
99921291	rs1995991	4.27123e-09	-1.7024	-1.21224	3.68896e-05	-1.71885	-1.18823	4.01475e-05	-1.7193	-1.19942
99921593	rs56169493	4.73889e-09	-1.73062	-1.08012	4.29944e-05	-1.74157	-1.01238	4.61138e-05	-1.74148	-1.03869
99921904	rs11109897	4.77557e-09	-1.71442	-1.08862	4.27257e-05	-1.73737	-1.02285	4.58894e-05	-1.73661	-1.04844
99922060	rs116285749	5.24612e-09	-1.53173	-1.17733	4.85577e-05	-1.49191	-1.14035	5.27939e-05	-1.4906	-1.15428
99922072	rs114468708	5.24612e-09	-1.53173	-1.17733	4.85577e-05	-1.49191	-1.14035	5.27939e-05	-1.4906	-1.15428
99922261	rs75845450	4.75444e-09	-1.73198	-1.07549	4.32384e-05	-1.74159	-1.0067	4.63543e-05	-1.74158	-1.03339
99922550	rs17029587	5.12748e-09	-1.55997	-1.17197	4.74374e-05	-1.52281	-1.1328	5.15334e-05	-1.52158	-1.14747
99922600	rs12306944	1.00348e-07	-1.23375e-10	0.242096	0.00289521	-1.23375e-10	1.4558	0.00181479	-1.23375e-10	0.892445
99922711	rs12320365	4.74098e-09	-1.72431	-1.086	4.27264e-05	-1.7406	-1.0196	4.58627e-05	-1.74021	-1.04542
99922904	rs1398087	4.65365e-09	-1.65289	-1.17601	4.38785e-05	-1.56633	-1.16726	4.80932e-05	-1.56814	-1.17
99923160	rs1828548	4.11427e-09	-1.74147	-1.21062	3.77774e-05	-1.70613	-1.17717	4.06536e-05	-1.70855	-1.19765
99923770	rs2373013	4.62009e-09	-1.65289	-1.18325	4.35254e-05	-1.56633	-1.17534	4.77184e-05	-1.56814	-1.17783
99924057	rs2373012	4.1303e-09	-1.73603	-1.21217	3.85764e-05	-1.67826	-1.18411	4.15822e-05	-1.6815	-1.2021
99924144	rs17471802	4.7936e-09	-1.70854	-1.09073	4.45347e-05	-1.64212	-1.07663	4.85021e-05	-1.64552	-1.08416
99924551	rs2063508	4.81064e-09	-1.703	-1.09272	4.59696e-05	-1.68361	-1.00343	4.8072e-05	-1.68511	-1.05347
99924769	rs148698429	2.38014e-08	-1.23375e-10	-1.19681	0.000207926	-1.23375e-10	-1.17783	0.000228098	-1.23375e-10	-1.18151
99925195	rs11615198	3.01387e-08	-0.960742	-1.88684e-10	0.000200797	-1.21272	-1.88684e-10	0.000219378	-1.22048	-1.88684e-10
99925343	rs9634219	4.78202e-09	-1.71928	-1.08241	4.57673e-05	-1.70292	-0.988522	4.77787e-05	-1.70421	-1.0405
99925526	rs11109902	4.93221e-09	-1.68324	-1.08753	4.65353e-05	-1.60348	-1.07133	5.06444e-05	-1.60736	-1.0791
99925570	rs73147363	5.18736e-09	-1.54781	-1.17252	4.80859e-05	-1.50948	-1.13255	5.22531e-05	-1.50821	-1.14697
99925647	rs11109903	4.76161e-09	-1.73731	-1.06865	4.37633e-05	-1.74062	-0.9956	4.68858e-05	-1.74093	-1.02264
99925888	rs12300623	4.32075e-09	-1.70867	-1.19445	3.9393e-05	-1.69638	-1.14505	4.24516e-05	-1.69806	-1.16486
99925891	rs12314102	4.88342e-09	-1.70867	-1.07203	4.65401e-05	-1.69638	-0.978325	4.85281e-05	-1.69806	-1.03108
99926011	rs12321286	4.71826e-09	-1.73428	-1.08083	4.31489e-05	-1.74147	-1.00889	4.62699e-05	-1.74156	-1.03523
99926044	rs73147366	1.42096e-08	-1.71263	-1.88684e-10	0.00011833	-1.74154	-1.88684e-10	0.00013029	-1.74152	-1.88684e-10
99926340	rs10860458	5.39934e-09	-1.48028	-1.19999	3.89936e-05	-1.65886	-1.19276	4.24802e-05	-1.66099	-1.20125
99926572	rs12370796	2.43571e-08	-1.17373	-1.88684e-10	0.000201908	-1.2072	-1.88684e-10	0.000221889	-1.20911	-1.88684e-10
99926658	rs9634220	4.94633e-09	-1.70576	-1.06214	4.75136e-05	-1.68564	-0.96836	4.95028e-05	-1.68718	-1.02207
99926685	rs9634184	4.38044e-09	-1.69231	-1.19709	4.03448e-05	-1.6691	-1.14846	4.34883e-05	-1.67086	-1.16793
99926966	rs117354353	8.9982e-08	-1.23375e-10	0.133058	0.0025242	-1.23375e-10	1.31866	0.00160188	-1.23375e-10	0.767653
99927466	rs73147369	5.14199e-09	-1.55592	-1.17319	4.88175e-05	-1.49461	-1.13232	5.30595e-05	-1.493	-1.14687
99927530	rs116989677	1.38144e-08	-1.74084	-1.88684e-10	0.000118479	-1.74028	-1.88684e-10	0.000130467	-1.74016	-1.88684e-10
99927811	rs17393423	4.69157e-09	-1.73563	-1.08515	4.31004e-05	-1.68268	-1.0688	4.69659e-05	-1.68522	-1.07664
99927893	rs10777993	5.17486e-09	-1.68978	-1.03295	5.07608e-05	-1.66119	-0.9267	5.26089e-05	-1.66284	-0.985552
99928088	rs17471850	4.95835e-09	-1.73244	-1.03304	4.56033e-05	-1.68223	-1.0128	4.95941e-05	-1.68476	-1.02265
99928137	rs138417394	1.75171e-08	-1.50338	-1.88684e-10	0.000145381	-1.53566	-1.88684e-10	0.0001602	-1.53486	-1.88684e-10
99928566	rs187386462	2.35267e-08	-1.23375e-10	-1.20842	0.00020159	-1.23375e-10	-1.20878	0.0002216	-1.23375e-10	-1.21041
99928583	rs11109906	4.16948e-09	-1.73476	-1.204	3.81441e-05	-1.67714	-1.1965	4.14829e-05	-1.68181	-1.20419
99928757	rs2137192	4.17627e-09	-1.7377	-1.19944	3.7992e-05	-1.68701	-1.19063	4.12767e-05	-1.6913	-1.19968
99928895	rs2137191	4.16986e-09	-1.7377	-1.20097	3.79172e-05	-1.68701	-1.1926	4.12139e-05	-1.6913	-1.2012
99928944	rs2137190	4.17786e-09	-1.73681	-1.19994	3.8089e-05	-1.68381	-1.19128	4.13829e-05	-1.68823	-1.20018
99929649	rs10860459	4.94629e-09	-1.70942	-1.0585	4.43629e-05	-1.73961	-0.983003	4.75079e-05	-1.73907	-1.01132
99929900	rs12298165	5.04397e-09	-1.69878	-1.04958	4.52735e-05	-1.73013	-0.97216	4.84836e-05	-1.7289	-1.00116
99930116	rs10777994	5.11166e-09	-1.7221	-1.01293	5.83925e-05	-1.74137	-0.706457	5.55452e-05	-1.7413	-0.852781
99930785	rs11109908	4.46571e-09	-1.67648	-1.19364	3.93301e-05	-1.70999	-1.13304	4.19282e-05	-1.709	-1.16632
99931049	rs111366918	4.92033e-09	-1.72242	-1.05076	4.57447e-05	-1.65953	-1.03241	4.97783e-05	-1.66251	-1.04119
99931314	rs73147374	4.99364e-09	-1.58258	-1.17581	4.71547e-05	-1.52551	-1.13608	5.12602e-05	-1.524	-1.15036
99931564	rs11613548	4.84768e-09	-1.73198	-1.05607	4.44175e-05	-1.74159	-0.979793	4.7534e-05	-1.74158	-1.00826
99932506	rs117186140	3.17857e-08	-1.23375e-10	-0.907535	0.000293034	-1.23375e-10	-0.834728	0.000315727	-1.23375e-10	-0.856404
99932552	rs7300831	4.28869e-09	-1.72316	-1.18741	3.8562e-05	-1.73941	-1.12334	4.10469e-05	-1.73915	-1.15742
99932633	rs73147376	4.77904e-09	-1.72566	-1.07665	4.42049e-05	-1.66639	-1.05979	4.81425e-05	-1.66924	-1.06787
99932831	rs7304580	3.02913e-08	-1.23375e-10	-0.95569	0.000280323	-1.23375e-10	-0.879075	0.00030175	-1.23375e-10	-0.901682
99932969	rs116979687	1.46098e-08	-1.68486	-1.88684e-10	0.000154661	-1.47378	-1.88684e-10	0.000170289	-1.47379	-1.88684e-10
99933006	rs10745858	4.58605e-09	-1.71489	-1.12864	4.3012e-05	-1.69429	-1.05924	4.55331e-05	-1.69556	-1.09729
99933068	rs11829651	4.87193e-09	-1.72566	-1.0574	4.51143e-05	-1.66639	-1.03942	4.91071e-05	-1.66924	-1.04803
99933964	rs1606251	4.17164e-09	-1.72489	-1.21336	3.93473e-05	-1.64205	-1.20054	4.27283e-05	-1.64601	-1.21041
99934436	rs140467751	2.36992e-08	-1.23375e-10	-1.20111	0.000206591	-1.23375e-10	-1.18427	0.000226715	-1.23375e-10	-1.18759
99934844	rs7964042	4.3609e-09	-1.68074	-1.21314	3.56787e-05	-1.73839	-1.20207	3.89595e-05	-1.73763	-1.21113
99935010	rs57675458	5.1143e-09	-1.54979	-1.18472	4.82967e-05	-1.48754	-1.15011	5.25677e-05	-1.48591	-1.16327
99935045	rs77589197	1.04086e-07	-1.23375e-10	0.278662	0.00230682	-1.23375e-10	1.22861	0.00166794	-1.23375e-10	0.808065
99935157	rs13328989	6.58754e-09	-1.50709	-0.974277	9.09804e-05	-1.35983	-0.644546	8.54282e-05	-1.36217	-0.801436
99935619	rs138967823	2.59764e-08	-1.10936	-1.88684e-10	0.000197272	-1.23043	-1.88684e-10	0.000215487	-1.23838	-1.88684e-10
99935924	rs10860460	4.87165e-09	-1.70913	-1.07399	4.66794e-05	-1.68535	-0.986358	4.89515e-05	-1.6868	-1.03366
99936105	rs10860461	4.41027e-09	-1.7382	-1.14441	3.85108e-05	-1.74054	-1.12354	4.16661e-05	-1.74027	-1.14132
99936114	rs10777996	4.8798e-09	-1.71961	-1.06183	4.67411e-05	-1.69948	-0.970916	4.89437e-05	-1.70072	-1.01989
99936234	rs10777997	4.88235e-09	-1.71909	-1.06183	4.7063e-05	-1.69261	-0.970916	4.92717e-05	-1.69404	-1.01989
99936307	rs138240919	1.51755e-08	-1.64687	-1.88684e-10	0.000156709	-1.46063	-1.88684e-10	0.000172192	-1.46267	-1.88684e-10
99936638	rs11109909	4.76568e-09	-1.70913	-1.09598	4.52517e-05	-1.68535	-1.01742	4.76509e-05	-1.6868	-1.06058
99936990	rs11109910	4.10842e-09	-1.74006	-1.21345	3.66367e-05	-1.70072	-1.21325	4.01765e-05	-1.70455	-1.21345
99937435	rs35846770	4.12791e-09	-1.74135	-1.20743	3.68806e-05	-1.7075	-1.19984	4.0194e-05	-1.71087	-1.2067
99937438	rs11832279	4.85197e-09	-1.729	-1.05817	4.43004e-05	-1.74135	-0.982674	4.73916e-05	-1.74115	-1.01169
99937547	rs10860462	5.10024e-09	-1.70312	-1.03414	5.00714e-05	-1.67753	-0.924034	5.18072e-05	-1.67907	-0.984681
99937891	rs10860463	5.57647e-09	-1.45233	-1.19567	3.99255e-05	-1.64434	-1.18366	4.34045e-05	-1.64712	-1.1936
99938462	rs1355532	4.19033e-09	-1.72054	-1.21324	4.01285e-05	-1.63179	-1.19113	4.33612e-05	-1.63596	-1.20576
99938670	rs2133898	4.16222e-09	-1.72873	-1.21177	3.95474e-05	-1.6518	-1.18571	4.26787e-05	-1.65556	-1.20202
99938849	rs66684249	4.70892e-09	-1.74079	-1.07631	4.21958e-05	-1.71047	-1.06222	4.60023e-05	-1.7123	-1.07029
99939080	rs11830090	8.25085e-09	-1.1908	-1.06543	6.32437e-05	-1.37699	-0.991029	6.71301e-05	-1.38544	-1.01921
99939246	rs12582372	3.03e-08	-1.23375e-10	-0.955403	0.000280469	-1.23375e-10	-0.878551	0.000302207	-1.23375e-10	-0.90017
99939422	rs73141643	4.91787e-09	-1.59537	-1.17831	4.62968e-05	-1.54046	-1.13948	5.03315e-05	-1.53901	-1.15364
99939805	rs143902372	3.04647e-08	-0.949984	-1.88684e-10	0.000191621	-1.2595	-1.88684e-10	0.000211508	-1.25702	-1.88684e-10
99940201	rs10745859	4.89626e-09	-1.72153	-1.05655	4.76299e-05	-1.69914	-0.952416	4.94825e-05	-1.70047	-1.00919
99940808	rs10777998	4.92368e-09	-1.72613	-1.04637	4.76384e-05	-1.71159	-0.939786	4.94122e-05	-1.71268	-0.998403
99941525	rs11109914	5.73742e-09	-1.40976	-1.20979	4.03833e-05	-1.61266	-1.20394	4.40856e-05	-1.61575	-1.2094
99941936	rs10860464	4.43538e-09	-1.71718	-1.15976	4.20023e-05	-1.69614	-1.08116	4.47251e-05	-1.69743	-1.11332
99942119	rs73141647	4.85943e-09	-1.60593	-1.1797	4.57005e-05	-1.55288	-1.14003	4.96455e-05	-1.55148	-1.1549
99942428	rs17393678	5.00718e-09	-1.71951	-1.03617	4.64843e-05	-1.6557	-1.02021	5.05667e-05	-1.65865	-1.02934
99942503	rs12304888	1.49645e-07	-1.23375e-10	0.641712	0.00499744	-1.23375e-10	2.00166	0.00292326	-1.23375e-10	1.36917
99942817	rs11109915	1.53641e-07	-1.23375e-10	0.668064	0.0051737	-1.23375e-10	2.03633	0.00301553	-1.23375e-10	1.40025
99943535	rs1511966	4.85576e-09	-1.73827	-1.04812	4.38859e-05	-1.70074	-1.03269	4.77987e-05	-1.70276	-1.04152
99943679	rs76563231	4.62239e-09	-1.72156	-1.11408	4.30702e-05	-1.66182	-1.09037	4.67894e-05	-1.66309	-1.10254
99943785	rs149318963	2.46032e-08	-1.16368	-1.88684e-10	0.00018356	-1.30247	-1.88684e-10	0.000200572	-1.31011	-1.88684e-10
99943797	rs76636830	4.88046e-09	-1.73824	-1.04307	4.267e-05	-1.7341	-1.02742	4.6523e-05	-1.73496	-1.03638
99944129	rs74240141	1.28789e-07	-1.23375e-10	0.491625	0.00414569	-1.23375e-10	1.81481	0.00249802	-1.23375e-10	1.21197
99944170	rs11830951	4.73444e-09	-1.68087	-1.13082	4.35304e-05	-1.71915	-1.02241	4.53223e-05	-1.71748	-1.08
99944244	rs57357978	4.82588e-09	-1.62127	-1.17128	4.54781e-05	-1.57106	-1.12672	4.93556e-05	-1.56973	-1.1425
99944986	rs73141649	4.85591e-09	-1.61609	-1.17026	4.57996e-05	-1.56491	-1.12583	4.9745e-05	-1.56355	-1.14083
99945565	rs151139000	1.45025e-08	-1.69223	-1.88684e-10	0.000138546	-1.58382	-1.88684e-10	0.00015243	-1.58458	-1.88684e-10
99945769	rs113876731	1.69683e-08	-1.5352	-1.88684e-10	0.000163372	-1.41899	-1.88684e-10	0.00017925	-1.4225	-1.88684e-10
99945980	rs73141651	4.87504e-09	-1.61359	-1.16883	4.60292e-05	-1.56194	-1.12381	4.99858e-05	-1.56057	-1.13898
99947489	rs7963302	1.59278e-07	-1.23375e-10	0.704102	0.00542434	-1.23375e-10	2.08364	0.00314627	-1.23375e-10	1.44269
99947595	rs7976908	4.60662e-09	-1.66939	-1.16966	4.36387e-05	-1.63554	-1.10354	4.66047e-05	-1.63752	-1.13206
99948115	rs10860465	4.16769e-09	-1.7378	-1.20139	3.79248e-05	-1.68836	-1.19106	4.12114e-05	-1.69259	-1.19997
99948919	rs117770910	4.80385e-09	-1.63084	-1.16629	4.51998e-05	-1.58249	-1.12143	4.9053e-05	-1.5812	-1.13718
99949015	rs61942123	1.91844e-08	-1.41245	-1.88684e-10	0.000121242	-1.71723	-1.88684e-10	0.000133342	-1.71836	-1.88684e-10
99949062	rs77047048	1.64394e-07	-1.23375e-10	0.735718	0.00565371	-1.23375e-10	2.12505	0.00326547	-1.23375e-10	1.47988
99949119	rs78049170	1.64394e-07	-1.23375e-10	0.735718	0.00565371	-1.23375e-10	2.12505	0.00326547	-1.23375e-10	1.47988
99949561	rs11611858	4.59804e-09	-1.68412	-1.15681	4.21292e-05	-1.7211	-1.05317	4.39521e-05	-1.71951	-1.10867
99949644	rs117824733	4.81717e-09	-1.62611	-1.16826	4.53371e-05	-1.57683	-1.12406	4.92182e-05	-1.57551	-1.1395
99950185	rs73381503	2.7326e-07	-1.23375e-10	1.24387	0.0107525	-1.23375e-10	2.76788	0.00593753	-1.23375e-10	2.07777
99951752	rs138645880	2.62656e-08	-1.23375e-10	-1.09829	0.000218851	-1.23375e-10	-1.12663	0.000242457	-1.23375e-10	-1.12046
99951778	rs75323215	3.86695e-08	-1.23375e-10	-0.711499	0.000296766	-1.23375e-10	-0.822071	0.000335142	-1.23375e-10	-0.796729
99952070	rs10860466	5.4049e-09	-1.46591	-1.21333	3.89132e-05	-1.64309	-1.21059	4.26298e-05	-1.64577	-1.21296
99952152	rs74838549	1.23781e-07	-1.23375e-10	0.451966	0.00388833	-1.23375e-10	1.75072	0.00235579	-1.23375e-10	1.15335
99952162	rs529859577	1.43991e-08	-1.69939	-1.88684e-10	0.000130594	-1.64292	-1.88684e-10	0.000143966	-1.6417	-1.88684e-10
99952835	rs75801215	1.21388e-07	-1.23375e-10	0.432441	0.00378829	-1.23375e-10	1.72465	0.00230156	-1.23375e-10	1.13006
99952983	rs80293634	1.22604e-07	-1.23375e-10	0.442407	0.00383905	-1.23375e-10	1.73796	0.00232909	-1.23375e-10	1.14195
99953079	rs75155363	1.22604e-07	-1.23375e-10	0.442407	0.00383905	-1.23375e-10	1.73796	0.00232909	-1.23375e-10	1.14195
99953126	rs12308425	1.20693e-07	-1.23375e-10	0.426699	0.00375933	-1.23375e-10	1.71698	0.00228584	-1.23375e-10	1.12321
99953799	rs3914187	4.70719e-09	-1.68838	-1.12908	4.46802e-05	-1.68104	-1.03445	4.73142e-05	-1.68267	-1.0718
99954047	rs12296868	4.37235e-09	-1.72218	-1.16907	4.0409e-05	-1.74123	-1.07473	4.23623e-05	-1.741	-1.12402
99954221	rs117010226	3.0559e-08	-1.23375e-10	-0.946893	0.000281162	-1.23375e-10	-0.876085	0.00030363	-1.23375e-10	-0.895472
99954418	rs117439533	1.60047e-08	-1.59367	-1.88684e-10	0.000159792	-1.44114	-1.88684e-10	0.000175532	-1.44346	-1.88684e-10
99954531	rs11612618	4.79765e-09	-1.73692	-1.06151	4.43392e-05	-1.67766	-1.04549	4.81898e-05	-1.68018	-1.05595
99954726	rs11612634	4.79734e-09	-1.73698	-1.06151	4.4024e-05	-1.68479	-1.04549	4.78547e-05	-1.68716	-1.05595
99954870	rs189515780	3.37361e-08	-1.23375e-10	-0.847984	0.000296995	-1.23375e-10	-0.8213	0.000325524	-1.23375e-10	-0.825847
99954902	rs117984531	9.69402e-08	0.207543	-1.88684e-10	0.000397635	-0.529483	-1.88684e-10	0.000432695	-0.541249	-1.88684e-10
99954963	rs78025286	1.74846e-07	-1.23375e-10	0.797353	0.00615862	-1.23375e-10	2.21059	0.00352297	-1.23375e-10	1.55578
99955019	rs3913426	4.67383e-09	-1.69595	-1.12862	4.43386e-05	-1.68826	-1.0349	4.69467e-05	-1.68975	-1.07252
99955792	rs117137357	9.2481e-08	-1.23375e-10	0.160452	0.00170689	-1.23375e-10	0.927411	0.00133486	-1.23375e-10	0.585303
99955910	rs73141659	1.41151e-08	-1.71931	-1.88684e-10	0.000118825	-1.73736	-1.88684e-10	0.000130828	-1.7374	-1.88684e-10
99956141	rs77773751	4.57716e-09	-1.68698	-1.15849	4.26387e-05	-1.65173	-1.11053	4.62183e-05	-1.65076	-1.12715
99956163	rs74544672	4.64957e-09	-1.65217	-1.17761	4.33929e-05	-1.60828	-1.13644	4.71687e-05	-1.6071	-1.15045
99956629	rs11109918	1.81489e-07	-1.23375e-10	0.834644	0.00646539	-1.23375e-10	2.2592	0.00368046	-1.23375e-10	1.59951
99956998	rs12296275	1.87501e-07	-1.23375e-10	0.867235	0.0067454	-1.23375e-10	2.3016	0.00382367	-1.23375e-10	1.63768
99957011	rs12296313	1.7995e-07	-1.23375e-10	0.826128	0.0064095	-1.23375e-10	2.25052	0.00363783	-1.23375e-10	1.58786
99957020	rs10745860	4.65884e-09	-1.67267	-1.15512	4.40865e-05	-1.65691	-1.07196	4.68915e-05	-1.65871	-1.10473
99957328	rs35329807	5.49631e-08	-0.359889	-1.88684e-10	0.000360519	-0.627472	-1.88684e-10	0.000367196	-0.705386	-1.88684e-10
99957542	rs11109920	7.53829e-09	-1.22955	-1.11701	5.97741e-05	-1.43493	-0.989513	6.11149e-05	-1.44272	-1.0558
99957989	rs10860467	1.50361e-08	-1.47763	-0.178467	0.000117234	-1.61231	-0.138542	0.000131114	-1.61181	-0.123401
99957992	rs12826662	7.5023e-09	-1.28828	-1.06307	5.73633e-05	-1.4774	-0.988217	6.09297e-05	-1.48456	-1.017
99958222	rs11615764	4.94196e-09	-1.74136	-1.02743	4.439e-05	-1.71724	-1.00476	4.82149e-05	-1.71887	-1.01674
99958298	rs77946375	4.50066e-09	-1.69168	-1.17065	4.16007e-05	-1.65778	-1.12912	4.52074e-05	-1.65685	-1.14317
99958579	rs10735367	4.67931e-09	-1.68885	-1.13456	4.4554e-05	-1.67104	-1.04727	4.72438e-05	-1.67263	-1.08333
99958767	rs12315406	1.89396e-07	-1.23375e-10	0.877289	0.00681424	-1.23375e-10	2.31175	0.00384808	-1.23375e-10	1.64405
99959553	rs117319187	2.04029e-08	-1.35088	-1.88684e-10	0.000230753	-1.07367	-1.88684e-10	0.000254178	-1.07325	-1.88684e-10
99959787	rs78366466	3.12106e-08	-1.23375e-10	-0.925792	0.000288788	-1.23375e-10	-0.849323	0.000311547	-1.23375e-10	-0.86973
99959825	rs73141660	1.42488e-08	-1.70988	-1.88684e-10	0.000127071	-1.67027	-1.88684e-10	0.000139691	-1.67185	-1.88684e-10
99959939	rs79561481	4.5829e-09	-1.68039	-1.16383	4.26133e-05	-1.64333	-1.11952	4.6277e-05	-1.64232	-1.13432
99959953	rs76899491	4.5809e-09	-1.68855	-1.1561	4.31588e-05	-1.64113	-1.109	4.68401e-05	-1.6399	-1.12464
99960176	rs145830033	1.54675e-08	-1.62781	-1.88684e-10	0.000129704	-1.64976	-1.88684e-10	0.000142888	-1.64922	-1.88684e-10
99960397	rs117243209	1.40394e-08	-1.72468	-1.88684e-10	0.000120888	-1.72015	-1.88684e-10	0.000133213	-1.71933	-1.88684e-10
99960522	rs787420	4.21508e-09	-1.72569	-1.20219	3.82321e-05	-1.73819	-1.13315	4.0528e-05	-1.73784	-1.17145
99960605	rs11109923	1.90422e-07	-1.23375e-10	0.88269	0.00686219	-1.23375e-10	2.31877	0.00387245	-1.23375e-10	1.65036
99960830	rs77396460	3.18552e-08	-1.23375e-10	-0.905351	0.000283439	-1.23375e-10	-0.868018	0.000308998	-1.23375e-10	-0.877948
99961293	rs57761398	4.73325e-09	-1.68857	-1.12337	4.44133e-05	-1.65377	-1.06771	4.8013e-05	-1.65281	-1.087
99961349	rs2373011	4.5508e-09	-1.72106	-1.13018	4.29873e-05	-1.70992	-1.04419	4.55955e-05	-1.71113	-1.08034
99962044	rs12315484	1.75575e-07	-1.23375e-10	0.801516	0.00617442	-1.23375e-10	2.21315	0.00352144	-1.23375e-10	1.55534
99962283	rs74667141	1.85322e-07	-1.23375e-10	0.855543	0.0066244	-1.23375e-10	2.2835	0.00375144	-1.23375e-10	1.61861
99962532	rs75550373	3.12106e-08	-1.23375e-10	-0.925792	0.000288788	-1.23375e-10	-0.849323	0.000311547	-1.23375e-10	-0.86973
99962753	rs74821953	5.22761e-09	-1.73554	-0.977052	4.79889e-05	-1.72691	-0.917135	5.17097e-05	-1.72654	-0.939092
99962799	rs787422	6.41083e-09	-1.69365	-0.814908	6.24758e-05	-1.6639	-0.716338	6.59301e-05	-1.66544	-0.757244
99963352	rs79467272	5.2833e-09	-1.73746	-0.964539	4.85149e-05	-1.73	-0.903145	5.22471e-05	-1.72967	-0.925624
99963399	rs117864935	1.38096e-08	-1.74119	-1.88684e-10	0.000121279	-1.71692	-1.88684e-10	0.000133688	-1.71577	-1.88684e-10
99964279	rs11109925	5.39651e-09	-1.71806	-0.962735	5.11311e-05	-1.63835	-0.942275	5.53696e-05	-1.64164	-0.955616
99964290	rs787421	5.81089e-09	-1.63909	-0.967729	5.17902e-05	-1.67633	-0.891488	5.72267e-05	-1.67545	-0.888815
99964406	rs10745861	4.24304e-09	-1.74073	-1.18054	3.71716e-05	-1.74097	-1.15851	4.02315e-05	-1.74115	-1.17548
99964926	rs73141665	5.11423e-09	-1.71806	-1.01646	4.8455e-05	-1.63835	-0.996031	5.25265e-05	-1.64164	-1.00833
99965428	rs79211346	4.42966e-09	-1.73387	-1.14436	4.02808e-05	-1.72436	-1.09478	4.36061e-05	-1.72396	-1.11212
99965609	rs118042924	1.88118e-08	-1.43207	-1.88684e-10	0.000205385	-1.19013	-1.88684e-10	0.000226996	-1.18635	-1.88684e-10
99965716	rs55701526	5.24546e-09	-1.73165	-0.977534	4.90022e-05	-1.66808	-0.955075	5.30998e-05	-1.67094	-0.968172
99965978	rs3851625	4.16317e-09	-1.73082	-1.20946	3.83198e-05	-1.65623	-1.21282	4.20598e-05	-1.66221	-1.20998
99966444	rs56698292	5.12067e-09	-1.73387	-0.999398	4.68273e-05	-1.72436	-0.944192	5.04842e-05	-1.72396	-0.965661
99966516	rs74240143	2.04346e-07	-1.23375e-10	0.953262	0.00745286	-1.23375e-10	2.40134	0.00419169	-1.23375e-10	1.72958
99966671	rs10860468	4.48339e-09	-1.72442	-1.14175	4.05993e-05	-1.63957	-1.17169	4.51712e-05	-1.64612	-1.1547
99966874	rs11109926	4.14604e-09	-1.74155	-1.20285	3.8906e-05	-1.72635	-1.12752	4.10353e-05	-1.72767	-1.16918
99967286	rs11612878	5.01062e-09	-1.73758	-1.01741	4.60291e-05	-1.68647	-0.999269	4.99602e-05	-1.68895	-1.01111
99967668	rs78055276	5.12128e-09	-1.73606	-0.997088	4.68841e-05	-1.72772	-0.93962	5.05625e-05	-1.72736	-0.960711
99968067	rs61942125	1.79704e-08	-1.47783	-1.88684e-10	0.000120051	-1.7271	-1.88684e-10	0.000132071	-1.72795	-1.88684e-10
99968793	rs60980532	5.06106e-09	-1.73606	-1.00892	4.62633e-05	-1.72772	-0.952949	4.99195e-05	-1.72736	-0.973509
99968829	rs12578628	1.80832e-07	-1.23375e-10	0.831017	0.00638039	-1.23375e-10	2.24597	0.00363253	-1.23375e-10	1.5864
99968841	rs56693611	3.09777e-08	-1.23375e-10	-0.933285	0.000285605	-1.23375e-10	-0.860406	0.000307843	-1.23375e-10	-0.881692
99969054	rs58363755	3.08272e-08	-1.23375e-10	-0.938153	0.000284048	-1.23375e-10	-0.865873	0.000306216	-1.23375e-10	-0.886991
99969079	rs60818108	4.14258e-09	-1.73209	-1.21314	3.64073e-05	-1.73568	-1.18457	3.92732e-05	-1.7361	-1.20464
99969542	rs1085635	4.2592e-09	-1.7408	-1.17667	4.03607e-05	-1.71683	-1.10033	4.31704e-05	-1.718	-1.12812
99969824	rs787423	4.18342e-09	-1.74049	-1.19493	4.07746e-05	-1.69793	-1.10902	4.29778e-05	-1.70005	-1.15055
99970675	rs76439845	2.77808e-08	-1.23375e-10	-1.04221	0.000248431	-1.23375e-10	-0.99985	0.000270077	-1.23375e-10	-1.01257
99970826	rs73141671	4.78489e-09	-1.74132	-1.05977	4.3522e-05	-1.70974	-1.03201	4.71888e-05	-1.71119	-1.04593
99970978	rs703700	4.7843e-09	-1.70484	-1.09638	4.85932e-05	-1.65292	-0.978613	5.1282e-05	-1.65517	-1.01877
99971045	rs74671561	2.72215e-08	-1.23375e-10	-1.06254	0.000250393	-1.23375e-10	-0.991985	0.000269232	-1.23375e-10	-1.01571
99971517	rs56708967	3.19839e-08	-1.23375e-10	-0.90132	0.000295421	-1.23375e-10	-0.826616	0.000317942	-1.23375e-10	-0.849412
99971632	rs10860469	4.17278e-09	-1.72454	-1.21342	3.67204e-05	-1.69876	-1.21293	4.02282e-05	-1.70331	-1.2134
99971897	rs809795	3.09151e-08	-1.71948	0.784171	0.0010196	-1.73812	2.15027	0.000615035	-1.73792	1.54832
99972246	rs11109929	4.18898e-09	-1.72213	-1.21197	3.66488e-05	-1.70029	-1.21334	4.02401e-05	-1.70463	-1.21179
99973406	rs117337490	1.80824e-07	-1.23375e-10	0.830975	0.00597764	-1.23375e-10	2.18076	0.00348203	-1.23375e-10	1.54409
99974017	rs61942126	1.95662e-08	-1.39275	-1.88684e-10	0.000122472	-1.70713	-1.88684e-10	0.00013466	-1.70853	-1.88684e-10
99974174	rs2668185	5.93674e-09	-1.72821	-0.857177	6.69959e-05	-1.73574	-0.574641	6.50692e-05	-1.73543	-0.700403
99974217	rs77724722	2.68184e-08	-1.23375e-10	-1.07746	0.000245123	-1.23375e-10	-1.01326	0.000264329	-1.23375e-10	-1.03409
99974340	rs73141673	5.00003e-09	-1.72531	-1.0318	4.3612e-05	-1.74008	-0.999599	4.72693e-05	-1.74034	-1.01508
99974484	rs2651211	5.6918e-09	-1.49771	-1.12982	4.92853e-05	-1.63174	-0.985652	5.09734e-05	-1.62878	-1.0512
99974744	rs117965043	1.06585e-07	0.302392	-1.88684e-10	0.000790661	0.157853	-1.88684e-10	0.000870195	0.157435	-1.88684e-10
99974996	rs117538482	1.48735e-08	-1.66697	-1.88684e-10	0.000166073	-1.40259	-1.88684e-10	0.000182521	-1.40442	-1.88684e-10
99976126	rs787417	4.9799e-09	-1.65179	-1.10935	4.60162e-05	-1.68948	-0.996545	4.78117e-05	-1.68822	-1.05579
99976193	rs79468863	4.36121e-09	-1.70978	-1.18402	3.91925e-05	-1.69242	-1.15411	4.26434e-05	-1.69175	-1.16666
99976281	rs118102252	4.27563e-08	-0.611035	-1.88684e-10	0.000469325	-0.36372	-1.88684e-10	0.000517847	-0.361603	-1.88684e-10
99976348	rs74940569	3.35881e-08	-1.23375e-10	-0.85238	0.000313228	-1.23375e-10	-0.768085	0.000337514	-1.23375e-10	-0.789675
99977132	rs77336109	2.78148e-07	-1.23375e-10	1.2616	0.0108148	-1.23375e-10	2.77365	0.00588799	-1.23375e-10	2.06939
99977511	rs78885406	2.79904e-07	-1.23375e-10	1.2679	0.0109015	-1.23375e-10	2.78164	0.00593081	-1.23375e-10	2.07663
99977635	rs76139097	2.75983e-08	-1.23375e-10	-1.0488	0.000245993	-1.23375e-10	-1.00971	0.0002681	-1.23375e-10	-1.01992
99977787	rs10860470	4.26379e-09	-1.72908	-1.18731	3.80216e-05	-1.71869	-1.15817	4.13695e-05	-1.71821	-1.17053
99978054	rs35190944	7.91938e-08	0.00534725	-1.88684e-10	0.000915935	0.304929	-1.88684e-10	0.000938073	0.232546	-1.88684e-10
99978268	rs56115967	4.96224e-09	-1.74146	-1.02324	4.4968e-05	-1.71874	-0.99032	4.86873e-05	-1.71972	-1.00614
99978283	rs787418	7.03524e-09	-1.469	-0.946621	6.38738e-05	-1.61408	-0.744025	6.44652e-05	-1.61085	-0.83431
99978385	rs55907119	5.27246e-09	-1.69868	-1.00538	4.48102e-05	-1.74157	-0.971011	4.85326e-05	-1.74153	-0.987514
```
