## Supplementary material for "Characterization of shared and ancestry-specific signals driving complex traits using multi-ancestry fine-mapping": susiex_nc3.cs80.summary

```
# chr12:98978626-99978626
CS_ID	CS_LENGTH	CS_PURITY	MAX_PIP_SNP	BP	REF_ALLELE	ALT_ALLELE	REF_FRQ	BETA	SE	-LOG10P	MAX_PIP	POST-HOC_PROB_POP1	POST-HOC_PROB_POP2
1	65	0.59299	rs10860390	99492545	T,T	C,C	0.413519,0.25496	0.0225122,-0.0104356	0.00401481,0.00980793	7.68712,0.541617	0.031434	0.999878	0.300629
2	1052	0	rs138670008	99342420	C,NA	G,NA	0.977137,NA	0.0445822,NA	0.0132281,NA	3.12439,NA	0.0128129	0.364278	0.453595
3	1142	0	rs138670008	99342420	C,NA	G,NA	0.977137,NA	0.0445822,NA	0.0132281,NA	3.12439,NA	0.0144853	0.36241	0.433469
```
