## Supplementary material for "Characterization of shared and ancestry-specific signals driving complex traits using multi-ancestry fine-mapping": orig_s1_snps

```
rs111983931
rs7979898
rs833706
rs76071615
rs833707
rs4764906
rs746152
rs1982910
rs1985063
rs113614279
rs703593
rs937469
rs833708
rs833710
rs833711
rs12827312
rs10082812
rs6539042
12:103066119_A_G
12:103066119_A_C
rs139664450
rs1498673
rs1498674
rs865589
rs833715
rs12424989
rs7954549
rs7955131
rs113891104
12:103069285_A_T
12:103069285_A_C
rs833716
rs12370608
rs7961832
rs833717
rs116859112
rs833718
rs1498672
rs10860900
rs833719
rs7305140
rs73180832
rs141881559
rs7309412
rs833720
rs833721
rs833722
rs1874871
rs10860901
rs73180834
rs863854
rs17444030
rs703595
rs12321876
rs12302095
rs146498306
rs10860902
rs1353761
rs833723
rs10778189
rs7296248
rs6539043
rs6539044
rs7296618
rs833724
rs11111337
rs4764907
rs10860903
rs2101831
rs11832910
rs112554540
rs2647876
rs2643694
rs2647875
rs7316809
rs2647874
rs2647873
rs2647872
rs61942844
rs1495390
rs2643693
rs147693573
rs73180844
rs731929
rs1874317
rs7298964
rs937471
rs937472
rs1874872
rs1874873
rs1874874
rs1391678
rs75398767
rs6539045
rs138553279
12:103087000_G_T
rs116913963
rs6539046
rs1603813
rs55896142
rs1603814
rs1603815
rs73180847
rs34878112
rs2373825
rs61940783
rs56162340
rs1846636
rs61940784
rs10860904
rs114865847
rs34595998
rs1498681
rs11836065
rs56272941
rs7967778
rs7306496
rs7306173
rs7306291
rs10860905
rs77017127
rs7137905
rs7303699
rs7132703
rs61940787
rs11111344
rs10778190
rs61940788
rs17541693
rs10507149
rs6539047
rs6539048
rs1463770
rs7294921
rs12319554
rs80034114
rs11111346
rs61940789
rs11111347
rs7964879
rs12301933
rs12303373
rs10437892
rs73180852
rs1390209
rs112961610
rs2860023
rs12298716
rs1498676
rs12711451
rs76256093
rs7296495
rs117567656
rs12305326
rs61940790
rs13377773
rs11111349
rs1587360
rs7977843
rs7977655
rs1587359
rs7967291
rs150855041
rs12302989
rs12424776
rs73180856
rs10745949
rs61940791
rs11111350
rs55653173
rs59880307
rs2373826
rs117464261
rs12828494
rs6539049
rs11111351
rs55934863
rs61940793
rs17033098
rs17542122
rs7312098
rs6539050
rs7977571
rs7980567
rs7980667
rs61940835
rs7952826
rs1546154
rs12309612
rs6539051
rs11111353
rs7311768
rs6539052
rs73180863
rs12579335
rs73180864
rs11111354
rs11830154
rs13377907
rs17033114
rs4764910
rs1874316
rs2172873
rs117937842
rs145974647
rs145323343
rs12830406
rs145248632
rs7296994
rs117781300
rs1965326
rs7297876
rs61940837
rs79608278
rs10860907
rs111442615
rs12306263
rs12306447
rs12306448
rs11611931
rs56006730
rs879435
rs879434
rs879433
rs117441946
rs10860908
rs7312593
rs76792177
rs4764713
rs7304933
rs17542885
rs6539053
rs76327639
rs76937010
rs10507150
rs12313323
rs117985226
rs11111363
rs79747671
rs76298138
rs11111364
rs35022253
rs10860909
rs74494475
rs1390211
rs1390212
rs1390213
rs138262784
rs10735384
rs11111367
rs11111368
rs11111369
rs75294276
rs7960549
rs12320940
rs17446017
rs144055372
rs73180868
rs7953283
rs6539055
rs7136089
rs61940844
rs117312752
rs12300112
rs10161449
rs34890563
rs10860910
rs10745951
rs10507151
rs1826734
rs77828545
rs1404288
rs12820008
rs117144740
rs34383587
rs75523564
rs12827505
rs12314695
rs56211548
rs1014675
rs1568794
rs10860911
rs7968152
rs73180870
rs7971212
rs1524551
rs117035767
rs1104923
rs12425686
rs76324550
rs76269585
rs11612372
rs11614216
rs7966912
rs7306243
rs7974704
rs4600267
rs12581362
rs79293176
rs79755482
rs12829159
rs12829693
rs76591298
rs7955041
rs10860912
rs113365680
rs1357766
rs1357767
rs11111380
rs11111381
rs7300952
rs117783918
rs10860913
rs79291866
rs17033235
rs1357768
rs11610653
rs11610686
rs1722402
rs12311520
rs75965654
rs10860914
rs7308417
rs111842670
rs1722388
rs2243439
rs143167467
rs74315950
rs11616138
rs78812993
rs2247919
rs1718313
rs7136286
rs77042546
rs17033260
rs61941977
rs7137661
rs1722400
rs138898603
rs1104715
rs1403052
rs77259642
rs12366974
rs75749842
rs7313710
rs61941978
rs61941979
rs142134781
rs4764714
rs75543436
rs116975548
rs78108492
rs1404290
rs139969960
rs79397970
rs12300480
rs877559
rs1718290
rs756236
rs1722394
rs11111382
rs1718291
rs11111383
rs1722395
rs2254427
rs11111384
rs1629940
rs1718293
rs7957644
rs1722396
rs4764912
rs1474370
rs1474369
rs10860915
rs112947507
rs7131780
rs1722398
rs10860916
rs1718295
rs1718296
rs77489390
rs10778191
rs10778192
rs117453529
rs77410575
rs7969194
rs10778193
rs117798915
rs111349864
rs55764515
rs11111387
rs61941982
rs17447434
rs10745952
rs79231788
rs34230227
rs1568796
rs11615507
rs117988442
rs11608594
rs1464789
rs12312580
rs78941263
rs10860917
rs11111391
rs7970865
rs7970874
rs79886935
rs112073751
rs77411881
rs4764914
rs11111392
rs140260849
rs3915091
rs3847929
rs11111393
rs73173920
rs12424160
rs10778195
rs7978669
rs10860925
rs4015597
rs117434993
rs60454297
rs4764916
rs4764917
rs111925751
rs76367952
rs1801153
rs62509021
rs11111403
rs1801152
rs798709
rs2245360
rs772898
rs117669542
rs2242381
rs772897
rs10860928
rs772896
rs10860929
rs10860930
rs10860931
rs12580432
rs1072528
rs75790483
rs56021318
rs772895
rs772894
rs772893
rs12425434
rs2270729
rs1522306
rs1722387
rs115638163
rs1718312
rs1718311
rs1718310
rs1718309
rs870072
rs940528
rs940527
rs1106703
rs869916
rs113442304
rs1718292
rs12831013
rs1722383
rs1722382
rs1042503
rs113437991
rs937476
rs117726924
rs12312872
rs1722381
rs12298125
rs111555110
rs937475
rs1814728
rs2252031
rs2252026
rs1126758
rs2251905
rs2251897
rs2251894
rs2251799
rs7488937
rs11111404
rs141530085
rs139868625
rs11111405
rs1081847
rs4646988
rs148437017
rs139601845
rs2454390
rs4764717
rs1622379
rs1718307
rs12319699
rs12306510
rs10778201
rs1718306
rs1498694
rs4764918
rs10778202
rs74442768
rs10860933
rs2247836
rs2133298
rs3817446
rs80061894
rs10512929
rs1357765
rs4264203
rs1722399
rs12309687
rs10778203
rs12309781
rs10778204
rs1722401
rs1522304
rs74551725
rs2712618
rs11111410
rs147502517
rs1353766
rs1353767
rs77340293
rs10778205
rs7969007
rs80314076
rs1617090
rs2647897
rs1718297
rs1616681
rs113857491
rs1718298
rs1718299
rs1718300
rs1718301
rs2037639
rs10778206
rs10778207
rs56840262
rs71466239
rs10860934
rs1718302
rs937474
rs1718303
rs79797800
rs1568795
rs1619404
rs12826142
rs12829846
rs35080156
rs149580772
rs1722389
rs1718304
rs1722390
rs1718305
rs10778208
rs61942038
rs61942039
rs61942040
rs1722392
rs34877550
rs80355850
rs58241375
rs112037320
rs77111250
rs1522305
rs79323918
rs79381873
rs76338042
rs75557289
rs117723628
rs112506215
rs115941326
rs10860935
rs10860936
rs35774237
rs10778209
rs113316737
rs1915932
rs11111419
rs77225688
rs76239001
rs111244120
rs1403053
rs76809619
rs34857170
rs4646987
rs78243047
rs35019215
rs112688310
rs73391525
rs74727336
rs80334140
rs117884472
rs75986036
rs111269072
rs77864037
rs61942043
rs80238951
rs73173940
rs76241566
rs6539058
rs1391685
rs7131709
rs139730988
rs114122969
rs117485781
rs67493149
rs61942044
rs148977521
rs78373306
rs74560156
rs79841057
rs61942045
rs3847930
rs3913258
rs77856075
rs61942046
rs7295308
rs78985461
rs142557042
rs772899
rs3847931
rs77688177
rs79319758
rs61943173
rs150845757
rs76659109
rs61943174
rs34191345
rs1851381
rs1522307
rs185113258
rs34181115
rs35823784
rs71466242
rs79993046
rs74699156
rs75236535
rs75859877
rs78814848
rs117903008
rs73391558
rs35855475
rs34923793
rs2133295
rs73173944
rs66484911
rs112915864
rs117304853
rs35780730
rs4646986
rs34425560
rs113190378
rs17842947
rs1498688
rs7138986
rs3805122
rs2056602
rs71466243
rs7970836
rs78548265
rs7310181
rs3805120
rs67549392
rs3828473
rs3792590
rs1522295
rs1522296
rs2280615
rs7954004
rs62517177
rs74820934
rs34674687
rs1522297
rs17546516
rs1522298
rs1522299
rs12312033
rs9804734
12:103312493_C_A
rs7485331
rs1498691
rs1498690
rs1498689
rs111874313
rs2173443
rs117250762
rs2888702
rs34586248
rs34727961
rs2173442
rs36002276
rs34984499
rs73393504
rs34992342
rs138957582
12:103316192_G_A
rs71466245
rs1524550
rs73173951
rs17449558
rs36089410
rs34281125
rs79846119
rs17842962
rs34068029
rs71466246
rs34732688
rs61943178
rs115324248
rs35479502
rs17546718
rs17842950
rs79336640
rs1498701
rs73173953
rs1522300
rs1851380
rs1522301
rs1357257
rs35530614
rs1522302
rs1357258
rs17842949
rs7955991
rs7969789
rs17547025
rs7973675
rs1522303
rs34340574
rs61943179
rs73173954
rs73173955
rs73173956
rs142755724
rs151037591
rs73393592
rs34825238
rs34938392
rs71466247
rs117619271
rs61943180
rs117498336
rs1915931
rs111270874
rs73393600
rs74996712
rs61943181
rs61943182
rs71466249
rs61943183
rs71466250
rs80304327
rs61943184
rs34898627
rs61943185
rs139598725
rs61943186
rs1589519
rs36120932
rs111265659
rs117470882
rs61943187
rs61943188
rs61943189
rs73377904
rs7299942
rs7314969
rs61943190
rs77532023
rs111624242
rs75084547
rs7138001
rs61941086
rs35438352
rs4764921
rs1498697
rs4764922
rs80315628
rs4764923
rs4764924
rs149027770
rs79435523
rs34683293
rs73173960
rs35103648
rs35880244
rs1498696
rs73377939
rs71466254
rs7313903
rs7314012
rs7973625
rs117969818
rs7303972
rs61941087
rs34959079
rs74988471
rs139068724
rs34631206
rs9782
rs731682
rs1391682
rs2291854
rs17450122
rs1353762
rs1874875
rs4578454
rs1498687
rs118105941
rs112558363
rs1463822
rs1353769
rs1353768
rs1574426
rs881717
rs7955292
rs36104021
rs17450273
rs35044147
rs4764925
rs35074668
rs17450322
rs2373913
rs7301337
rs1498700
rs1498699
rs3858689
rs4764926
rs4764928
rs35748687
rs144494438
rs1391681
rs6539059
rs17450496
rs17450524
rs118132241
rs78342009
rs61941097
rs1498685
rs34449111
rs17842959
rs36021890
rs1498684
rs73176039
rs1498683
rs4764719
rs10507153
rs10507154
rs140481505
rs6539060
rs73176041
rs34471879
rs35091079
rs17450797
rs61941099
rs34018993
rs35020753
rs61941101
rs17548007
rs142364741
rs35697573
rs34592633
rs35669421
rs73176043
rs1909318
rs2133294
rs2133293
rs1566301
rs61941104
rs34274940
rs17842943
rs61941122
rs35251637
rs73176044
rs4764720
rs4764929
rs144180988
rs77753654
rs7342307
rs7960631
rs73377991
rs79047875
rs1391684
rs80020163
rs1391683
rs7979537
rs35116053
rs61941125
rs61941126
rs75353387
rs1566299
rs2047477
12:103386461_A_G
rs937473
rs882461
rs35952479
rs4764721
rs4764930
rs61941129
rs1603819
rs1603818
rs28862621
rs61941130
rs2373953
rs34637163
rs111644238
rs61941131
rs35922786
rs71466256
rs115600820
rs7311817
rs61941133
rs1498695
rs7955229
rs2373952
rs34510257
rs73379918
rs3907580
rs118138719
rs34773255
rs118019105
rs35236781
rs188568259
rs2373866
rs67399100
rs74916600
rs28735715
rs2888703
rs12366493
rs118044569
rs10507156
rs7962773
rs77137965
rs76815627
rs35917440
rs75162007
rs117733342
rs7964676
rs3858690
rs78472299
rs71466257
rs77457021
rs4526823
rs35315170
rs35051218
rs117714185
rs7958171
rs34481973
rs34973369
rs17548461
rs7956290
rs71466258
rs3847933
rs2373867
rs7312875
rs7298603
rs145893656
rs11111422
rs73176052
rs75297099
rs35391951
rs7295440
rs7311451
rs2373869
rs34538406
rs73176053
rs73176055
rs36115881
rs34403863
rs73176058
rs113067033
rs4764722
rs4268560
rs4420324
rs1515547
rs79045809
12:103420027_A_G
rs76385869
rs34207056
rs74462624
rs147174770
rs1399785
rs4764931
rs74990324
rs1515549
rs17842951
rs17548689
rs17842952
rs141985662
rs73379967
rs35479394
rs149286595
rs73176061
rs1515550
rs79045115
rs67319693
rs73176062
rs73176063
rs76541683
rs77944791
rs118127269
rs67752388
rs73176066
rs2176090
rs7962597
rs73176067
rs35729123
rs75372728
rs141024499
rs73379973
rs75822910
rs4388951
rs73379976
rs73379978
rs73379980
rs34419965
rs4764932
rs113235355
rs73176070
rs73176071
rs73379982
rs17842954
rs17842955
rs144927426
rs73176072
rs8181611
rs73176076
rs17041417
rs118107428
rs73176077
rs73176078
rs75341775
rs73176079
rs73176080
rs73176081
rs552385245
rs73176082
rs73176083
rs148588748
rs73176085
rs76013714
12:103441334_C_T
rs35816010
rs73177846
rs79031425
rs73177848
rs75236701
rs73177849
rs73177850
rs11111423
rs1606864
rs73177852
rs117643257
rs61941159
rs73177853
rs35012955
rs73177857
rs73177858
rs73177859
rs73177860
rs73177861
rs1588886
rs10778211
rs73177864
rs144592307
rs73177865
rs12422792
rs117604142
rs73177868
rs73177869
rs12322389
rs11561324
rs11559896
rs73177870
rs148504890
rs142803327
rs116063636
rs73177873
rs117402425
rs1850956
rs150482040
rs73177875
rs73177877
rs10778212
rs7958371
rs149975582
rs10860937
rs76603953
rs11111424
rs73177881
rs11111425
rs146830932
rs11111426
rs11111427
rs2222044
rs142928700
rs117744215
rs4015581
rs61942161
rs7966136
rs141331065
rs140022454
rs2373909
12:103460281_T_C
12:103460281_T_G
rs73177887
rs12367892
rs2138255
rs11111428
rs148525448
rs141885305
rs12582537
rs147557133
rs1401995
rs73177889
rs11111433
rs73177890
rs73177892
rs73177894
rs17033406
rs1533403
rs1879251
rs61942162
rs118180595
rs141043826
rs73177899
rs73177900
rs73177901
rs192375378
rs12369143
rs79680413
rs73179703
rs4764934
rs77186703
rs73179704
rs73183634
rs73183635
rs10860938
rs79947834
rs17033419
rs4764935
rs73183637
rs4764936
rs73183640
rs1543127
rs4584635
rs74334775
rs17033425
rs75014723
rs73183641
rs149267898
rs117968190
rs7972145
rs73183644
rs73183645
rs140627605
rs73183647
rs78160399
rs73183649
rs11111436
rs73183651
rs12422530
rs151263191
rs10745954
rs73183654
rs73183655
rs17549238
rs147175344
rs77860497
rs73183658
rs73183659
rs73381814
rs73183660
rs73183661
rs4144504
rs11111439
rs118108566
rs78124694
rs73183663
rs4764937
rs7295481
rs117849951
rs73183664
rs3843669
rs73183667
rs73183668
rs184134600
rs3914817
rs17033429
rs73183669
rs10778213
rs142025056
rs11111443
rs76637098
rs73183670
rs73183671
rs73183672
rs118109863
rs73183673
rs73183674
rs73183675
rs73183676
rs73183677
rs7295063
12:103501241_A_G
12:103501241_A_C
rs1401989
rs12317145
rs73381822
rs73183680
rs73183681
rs12426769
rs10860939
rs73183682
rs17033443
rs17549584
rs116916548
rs12426552
rs73183683
rs150977554
rs74377561
rs190284745
rs73183685
rs117026478
rs57531769
rs10860940
rs10860941
rs1520187
rs150334450
rs7298698
rs117146168
rs11111456
rs4764939
rs79282315
rs4764940
rs1818702
rs79107313
rs60485583
rs11111457
rs73183688
rs73183689
rs140052039
rs7358572
rs4764941
rs4764942
rs12580951
rs12582534
rs76850897
rs73183692
rs11111459
rs11111460
rs11111462
rs4764727
rs11111463
rs4764943
rs12303382
rs12582337
rs11111466
rs12231647
rs77740382
rs10860942
rs7135240
rs11111467
rs10778214
rs12312776
rs12230024
rs80037841
rs10778215
rs10860944
rs11111468
rs76517145
rs77838665
rs7314842
rs10860945
rs7979617
rs117519909
rs116916939
rs1401987
rs5011101
rs12299173
rs1004081
rs12300756
rs12300816
rs10735386
rs11111470
rs10450752
rs73183700
rs4764944
rs4764728
rs117619644
rs7133215
rs76177838
rs12228500
rs10860946
rs11111471
rs7971192
rs7310263
rs10860947
rs2176823
rs57326773
rs58210583
rs11111473
rs11111474
rs73185807
rs11111475
rs118084692
rs11837118
rs146621263
rs10860948
rs7961076
12:103550823_G_A
rs138545634
rs116871445
rs7314091
rs142619906
rs7968481
rs142379331
rs117310821
rs7969097
rs7307328
rs6539062
rs75695886
rs77312281
rs2271934
rs2271935
rs3817402
rs7961913
rs11615631
rs11613585
rs1520186
rs2292995
rs7956099
rs2292996
rs10778216
rs117886247
rs938434
rs17453719
rs11111476
rs17453782
rs73381891
rs11609360
rs10507158
rs143810897
rs80343983
rs11111477
rs117794944
rs73381900
rs1401988
rs61540170
12:103562499_T_G
12:103562499_T_C
rs117483797
rs10778217
rs7975993
rs7976027
rs7976163
rs76142717
rs143726057
rs7963232
rs11111479
rs1401997
rs11111480
rs10745955
rs10778218
rs10745956
rs10778219
rs10778220
rs79137603
rs73185815
rs74837235
rs117033005
rs17033545
rs7962035
rs73383835
rs75189260
rs78441725
rs75086031
rs10745957
rs149586384
rs10860949
rs115576471
rs7306170
rs28375473
rs28637567
rs139484179
rs113561475
rs73185820
rs73185822
rs10778221
rs75185895
rs10860950
rs77338334
rs77799019
rs10860951
rs10860952
rs12308465
rs116935624
rs78942742
rs60306422
rs11111484
rs75609984
rs73383851
rs77600961
rs7308725
rs7308934
rs10860953
rs7309203
rs1879250
rs10860954
rs10860955
rs117786718
rs75537840
rs10778222
rs10431456
rs11111485
rs11614058
rs10778223
rs78888963
rs61942184
rs4015583
rs1607688
rs77738392
rs74350232
rs10860958
rs12312922
rs111496456
rs1607692
rs74563780
rs78297863
rs10860959
rs77668362
rs2176822
rs77274886
rs12316992
rs1607691
rs1607690
rs57809382
rs1401990
rs1401991
rs1401992
rs1949550
rs1949551
rs117451786
rs117036158
rs10860960
rs58142894
rs143476129
rs10860961
rs10860962
rs10860963
rs80254353
rs11111488
rs111406772
rs1829513
rs1589290
rs11111489
rs76407195
rs10860964
rs870865
rs2139556
rs1879253
rs1949552
rs78385146
rs77914668
rs183543396
rs78435211
rs7133508
rs77995784
rs7133857
rs147001371
rs12310393
rs75941759
rs11111491
rs11111492
rs77813127
rs7959287
rs7959408
rs11609653
rs11111493
rs77720463
rs11111494
rs11111495
rs117469404
rs939330
rs11111496
rs10860965
rs10860966
rs1401994
rs76691701
rs11111497
rs11612540
rs10778224
rs74959515
rs78475805
rs76246300
rs11111498
rs11111499
rs7969688
rs7956592
rs60982613
rs117667660
rs143353821
rs10860967
rs10860968
rs7973757
rs118189776
rs7974280
rs7977336
rs12229151
rs998499
rs1961983
rs118090583
rs10860969
rs1850957
rs1961982
rs10778225
rs10860970
rs149701602
rs10860971
rs10860972
rs11111501
rs12829188
rs10860973
rs59628740
rs117032894
rs10745958
rs34029399
rs10860975
rs141546866
rs117385421
rs150799807
rs145928576
rs11561325
rs11561326
rs117649277
rs11111505
rs35652045
rs191721407
rs113268558
rs117367395
rs113195655
rs10745960
rs11611655
rs12307607
rs11612302
rs11614359
rs73185843
rs12299423
rs10778226
rs12316853
rs9919808
rs2139555
rs12317748
rs12310655
rs117185888
rs17454946
rs76112411
rs12809764
rs78291434
rs7971476
rs17033601
12:103633301_G_T
rs148960892
rs1879252
rs17033611
rs79396652
rs12299934
rs148340708
rs1520194
rs10507161
rs10507162
rs1401998
rs1356821
rs77614924
rs77443034
rs140265238
rs117849286
rs3858691
rs12424464
rs117790091
rs2139557
rs117592752
rs11609956
rs2373980
rs139082837
rs4433630
rs1554394
rs12320837
rs7302493
rs113937182
rs17033627
rs11830344
rs1464321
rs17033633
rs191756577
rs11111508
rs4764949
rs11614685
rs7305590
rs2373979
rs2888710
rs11111510
rs149037944
rs146240704
rs1520190
rs1520191
rs4764729
rs58616642
rs75524125
rs11111512
rs76578334
rs74949082
rs12311525
rs12309101
rs12315487
rs7956028
rs883064
12:103674124_G_T
rs17033659
rs12306103
rs17033662
rs74879269
rs1915110
rs80276879
rs10860976
rs10860977
rs4144505
rs7956476
rs10778228
rs10860978
rs73185849
rs117775298
rs11613843
rs12315113
rs12301542
rs12366555
rs79201274
rs73185850
rs143338491
rs117257051
rs4764731
rs7137989
rs75567333
rs74417186
rs1972135
rs73185851
rs10778229
rs10860979
rs113955760
rs11111517
rs7300758
rs7133233
rs79387839
rs10860981
rs75754813
rs7488867
rs74828629
rs7308188
rs7295291
rs10860982
rs116895393
rs7961837
rs112616466
rs73185853
rs11111520
rs6419384
rs6539064
rs6539065
rs144473340
rs59259889
rs57342939
rs76836262
rs7484845
rs74565404
rs149366506
rs144741448
rs12228711
rs11111522
rs6539066
rs11111523
rs7134630
rs73185855
rs11111525
rs7294776
rs11111527
rs11111528
rs7954263
rs6539067
rs10778231
rs117551902
rs11111529
rs117335065
rs11111530
rs7971321
rs73185857
rs7975056
rs1996749
rs4764951
rs11111531
rs79713600
rs17033705
rs111466120
rs4764952
rs73185858
rs11111532
rs7138383
rs73185859
rs12230008
rs10778232
rs939629
rs1320346
rs77868894
rs139333107
rs2374244
rs4764953
rs10860987
rs7966251
rs12315963
rs7969597
rs78826008
rs7305198
rs10778236
rs148217087
rs2374243
rs11111534
rs11111535
rs57747432
rs10860988
rs79581444
rs78672720
rs78160339
rs117150378
rs73185863
rs12817542
rs7137486
rs79190338
rs11609171
rs73185864
rs117040573
rs7980492
rs12309358
rs112995813
rs4764733
rs10778237
rs2374052
rs150656240
rs10860989
rs12305336
rs12305510
rs12229038
rs76252335
rs12320834
rs117911791
rs2374053
rs77810225
rs1879621
rs1879620
rs4077792
rs1574503
rs60563650
rs11111537
rs4764955
rs2374054
rs7955455
rs7970479
rs73185870
rs12578952
rs10778238
rs73185871
rs73185872
rs115919615
rs7970531
rs35084914
rs35101665
rs6539069
rs6539070
rs7132491
rs143491127
rs10047640
rs112997192
rs4764956
rs4764957
rs11111538
rs11111539
rs11111540
rs9669355
rs4147493
rs7969944
rs12317808
rs4462440
rs6419385
rs7309571
rs7312908
rs11111541
rs146236562
rs10860990
rs12227177
rs117813737
rs12578510
rs2888728
rs2374060
rs1343868
rs75765333
rs10507163
rs12320856
rs73185876
rs10507164
rs7316140
rs7306825
rs11111542
rs6539071
rs1343985
rs1343986
rs2374061
rs12829170
rs79343549
rs10860991
rs73185877
rs10778239
rs11611044
rs145496747
rs78649413
rs117762134
rs12369026
rs7976887
rs11615621
rs7980116
rs1317015
rs2888729
rs6539072
rs2374062
rs10745962
rs7967003
rs10778240
rs147507060
rs143116661
rs10745963
rs71466267
rs7975406
rs17033807
rs7965775
rs35028077
rs17568045
rs17033809
rs17033810
rs140180185
rs35663013
rs10778241
rs11111547
rs12230309
rs2374045
rs7970506
rs35045561
rs139637724
rs145254438
rs78395906
rs2374046
rs10161218
rs10745964
rs7957584
rs7957668
rs113778537
rs10161272
rs11111548
rs7312095
rs7295887
rs7295986
rs11111549
rs7296215
rs11111550
rs113391537
rs7965797
rs12830978
rs7301105
rs77024226
rs2888730
rs2374063
rs4433658
rs12227434
rs12227436
rs117868453
rs76369078
rs11111551
rs2374064
rs10745965
rs17033834
rs7313836
rs17033840
rs2374065
rs117838745
rs17033847
rs76527187
rs138477082
rs192399764
rs4408393
rs7295666
rs7959115
rs7308343
rs10860994
rs2374066
rs1317390
rs1317389
rs1317388
rs11111555
rs10860995
rs10778244
rs75826729
rs7135654
rs7960043
rs180865050
rs12823492
rs12230097
rs7302598
rs7303147
rs7302890
rs117968180
rs7303437
rs7303337
rs11111556
rs10778245
rs6539073
rs2374067
rs4488299
rs10400501
rs10400542
rs10400543
rs10400505
rs79003849
rs4015527
rs3953541
rs2374057
rs116990710
rs2374056
rs10128971
rs138390735
rs73187804
rs1320347
rs1320348
rs11111561
rs118104994
rs10467019
rs10467020
rs10860997
rs11611918
rs10860998
rs140262040
rs1343847
rs10467022
rs78165218
rs7959146
rs112295539
rs77018712
rs10745966
rs10860999
rs10861000
rs10745967
rs10861001
rs10861002
rs10861003
rs7316757
rs189152070
rs12302389
rs11111565
rs7301460
rs10778246
rs10861004
rs12820617
rs11111567
rs10861005
rs11111568
rs7313920
rs7299547
rs10861006
rs12317094
rs4764959
rs112780406
rs75318309
rs139623623
rs4015536
rs146823268
rs11111572
rs117458947
rs10467023
rs10467024
rs10466955
rs7300757
rs17033932
rs7304308
rs7969700
rs7970043
rs7967288
rs7952759
rs143855342
rs7312427
rs112974436
rs7298211
rs10861012
rs116909975
rs17491172
rs10861013
rs2888733
rs10861014
rs10861015
rs6539076
rs7139422
rs7310675
rs7958520
rs35199219
rs1320345
rs10745969
rs10861016
rs140312099
rs11111584
rs11111585
rs185073307
rs6539077
rs7305704
rs10778252
rs10778253
rs10861017
rs34518374
rs11111586
rs10861018
rs145623975
rs4764962
rs4300484
rs12816735
rs2888734
rs2374074
rs9668742
rs9669232
rs9669745
rs12825882
rs118169044
rs4015523
rs2374075
rs2888735
rs2374076
rs12304113
rs2374077
rs1879619
rs11111589
rs148186872
rs2374078
rs12308341
rs73187817
rs11111590
rs12311801
rs7137784
rs1316751
rs10507165
rs12813302
rs7305169
rs12814770
rs114971576
rs12815844
rs7136280
rs7972044
rs10861020
rs11111593
rs79563233
rs7961410
rs74331777
rs7964462
rs4506750
rs10507166
rs11111594
rs76085425
rs73187819
rs2888731
rs7956770
rs2374068
rs4597156
rs12298824
rs11111600
rs10861022
rs117520978
rs2374069
rs2374070
rs2888732
rs79352754
rs10778257
rs12306102
rs11111601
rs7977907
rs11111602
rs10861023
rs10861024
rs2374071
rs543474171
rs12306466
rs4015524
rs12319950
rs12320001
rs10861025
rs61939886
rs4015525
rs4015526
rs55834556
rs10861026
rs146462109
rs11503454
rs10861027
rs10861028
rs11111607
rs10735387
rs12309875
rs138223875
rs7307779
rs1319091
rs4764963
rs1320344
rs1320343
rs75073024
rs11111609
rs12422517
rs12311248
rs73389785
rs78143608
rs12315258
rs2374073
rs61939889
rs11111614
rs11111615
rs11111616
rs112725054
rs12582330
rs10861030
rs7138689
rs7138836
rs2374050
rs76161735
rs12833303
rs2374049
rs17034027
rs17034029
rs7139385
rs17034035
rs17034039
rs7137076
rs78005692
rs76462566
rs1317605
rs78860677
rs73389800
rs10861031
rs74627553
rs11111619
rs77868834
rs113542394
rs11111620
rs11111621
rs117315253
rs12810919
rs117719293
rs73187836
rs58677593
rs149948185
rs10082873
rs10083115
rs997804
rs2374059
rs11111622
rs34251059
rs11111623
rs17034045
rs73187839
rs4147305
rs10861032
rs61937761
rs9804922
rs17492856
rs79453233
rs111944488
rs10861033
rs17034050
rs56168608
rs6539078
rs73187844
rs60014169
rs11111624
rs7972288
rs10861035
rs10861036
rs76663765
rs117818633
rs76814032
rs7135673
rs11111628
rs61937763
rs9645789
rs10778260
rs4764964
rs150673704
rs76376778
rs4329766
rs10507169
rs117597007
rs7979144
rs7315306
rs7315537
rs78774149
rs11111629
rs73187848
rs11111630
rs2374058
rs1343819
rs1343820
rs10778261
rs4421839
rs6539079
rs11111633
rs4368027
rs74818756
rs11111634
rs73187851
rs143857152
rs141140952
rs7307128
rs145526565
rs4764965
rs4499092
rs147519529
rs2374047
rs11111635
rs2374048
rs77848408
rs61937764
rs11111636
rs12579524
rs11111637
rs11111638
rs35641665
rs4397955
rs7973736
rs10778262
rs11111640
rs11111641
rs4393415
rs4523788
rs4409933
rs4533129
rs11111642
rs12578202
rs6539080
rs7954051
rs4086099
rs3898117
rs77142289
rs4405407
rs4531575
rs4405408
rs4540923
rs11111644
rs11111645
rs142656374
rs17034081
rs7304955
rs11111646
rs11111647
rs116551273
rs79032476
rs117698362
rs11111648
rs138503264
rs142343824
rs76541920
rs4131921
rs4321042
rs4385985
rs12579074
rs4303317
rs4612909
rs11111649
rs11111650
rs11835633
rs11831074
rs7979954
rs80171773
rs4131522
rs144729036
rs10861037
rs10861038
rs10861039
rs11833672
rs11838301
rs78264382
rs11833714
rs4764966
rs80334388
rs79213113
rs4388997
rs149837820
rs75400228
rs142986235
rs79235047
rs74578360
rs76984711
rs77233909
rs73187857
rs10778263
rs11532373
rs11559898
rs7955950
rs76217151
rs117042872
rs76084832
rs146090969
rs10745971
rs10450733
rs10861040
rs79795993
rs78796919
rs117734006
rs10778264
rs67612026
rs6539082
rs7311417
rs115263854
rs79488876
rs10745972
rs4473025
rs12229297
rs4237987
rs1104981
rs76913677
rs1346412
rs1346411
rs11111659
rs10745973
rs10745974
rs10861041
rs11837295
rs78939090
rs67057049
rs75241325
rs79452100
rs1593810
rs1593811
rs10454505
rs78205632
rs10454506
rs7958280
rs4764967
rs17034112
rs77103813
rs6539083
rs6539084
rs10454504
rs12832814
rs17494141
rs11111661
rs11111662
rs17494169
rs17034119
rs79727670
rs1593812
rs10745975
rs1593813
rs17034125
rs11111663
rs11111664
rs116216603
rs80117977
rs10778265
rs1582880
rs17034127
rs17578793
rs10861042
rs7295399
rs17500749
rs11111665
rs35929067
rs117213767
rs11111667
rs77190027
rs7303682
rs76572543
rs7307320
rs17034140
rs10861043
rs7312553
rs10507168
rs11111668
rs17034172
rs10778266
rs77719083
rs78351385
rs11111669
rs142844800
rs1991436
rs73391993
rs141039008
rs79619576
rs146871206
rs10507167
rs1582881
rs79031746
rs75959020
rs703596
rs703597
rs17034187
rs854249
rs703598
rs11835948
rs77543981
rs11836449
rs55889269
rs7134377
rs148230918
12:103989950_G_A
12:103989950_G_T
rs115677930
rs10861044
rs73394003
rs703599
rs703600
rs1610202
rs703601
rs703602
rs1610171
rs1964008
rs76981689
rs703603
rs7953892
rs903186
rs697196
rs6539085
rs1593806
rs73394012
rs12319902
rs56402195
rs75573443
rs10861045
rs10861046
rs10861047
rs703604
rs12367313
rs7979192
rs7979507
rs7979345
rs138064796
rs7966214
rs703605
rs7969320
rs2100981
rs2086246
rs2100980
rs4015364
rs703606
rs112645469
rs79205010
rs112994230
rs1305368
rs7958798
rs7958925
rs11111671
rs78774099
rs56916543
rs57650540
rs58261212
rs10861048
rs10861049
rs73187875
rs831686
rs10861050
rs10861051
rs142936781
rs12578790
rs11111672
rs831683
rs2086245
rs2086244
rs149841328
rs11111673
rs11111674
rs1070073
rs2723889
rs138109986
rs10431457
rs831430
rs1070075
rs13229213
rs7965670
rs1070078
rs139925690
rs149133681
rs1096552
rs61055818
rs10861056
rs12306237
rs7977594
rs12307758
rs4402400
rs703607
rs7978002
rs7978339
rs6539091
rs6539092
rs697197
rs17579643
rs6539093
rs17034212
rs11111680
rs58318191
rs703608
rs10861057
rs12303315
rs17501624
rs12303334
rs17034225
rs17034227
rs703610
rs138533844
rs703611
rs11832217
rs17501769
rs11111681
rs697198
rs3851629
rs77334798
rs73187882
rs17034229
rs17034232
rs117746666
rs138845974
rs147432205
rs11111682
rs10861058
rs117130272
rs703612
rs703613
rs12830698
rs199791411
rs10861059
rs703614
rs12821299
rs73187884
rs11111683
rs111243474
rs34689281
rs703615
rs11111684
rs112993553
rs11111685
rs11111686
rs117411878
rs7133148
rs703616
rs831684
rs703617
rs146086884
rs703618
rs150049982
rs703619
rs1018033
rs1427797
rs1427798
rs1018034
rs703620
rs10861060
rs10861061
rs11111687
rs118190482
rs11111688
rs703621
rs78038377
rs1588888
rs117780196
rs79125265
rs831685
rs2673654
rs73394090
rs1677979
rs1993919
rs2723888
rs10861062
rs1826593
rs117692512
rs11111689
rs11111690
rs831432
rs59883687
rs10861063
rs10861064
rs201919202
rs1582876
rs61937794
rs703622
rs115840458
rs1650123
rs1650124
rs117887963
rs75340905
rs703623
rs7488859
rs703624
rs703625
rs10861065
rs703626
rs703627
rs831433
rs10861066
rs75172043
rs10861067
rs11111695
rs703628
rs138380193
rs12580493
rs11111696
rs703629
rs903185
rs697199
rs12829198
rs150290208
rs12303536
rs10861068
rs10778270
rs17034271
rs17502807
rs1032450
rs73189803
rs11111703
rs11111704
rs149524008
rs1609860
rs831425
rs17034281
rs703631
rs12368407
rs831681
rs703632
rs75712475
rs831426
rs703633
rs10431413
rs117039181
rs76065529
rs7315384
rs149904111
rs11111705
rs831427
rs7959033
rs7958947
rs143606630
rs148295919
rs79070155
rs10778272
rs148397037
rs10861070
rs11111707
rs11111708
rs703635
rs4497503
rs74441827
rs10778273
rs860532
rs78779616
rs10745977
rs10745978
rs4248849
rs903184
rs703636
rs703637
rs755598
rs79691715
rs3752877
rs1809783
rs3752879
rs903182
rs1582879
rs831428
rs7296829
```
