## Supplementary material for "Characterization of shared and ancestry-specific signals driving complex traits using multi-ancestry fine-mapping": orig_s2_snps

```
rs111983931
rs7979898
rs117317607
rs833706
rs76071615
rs833707
rs746152
rs1982910
rs1985063
rs703593
rs937469
rs833708
rs117894510
rs833710
rs833711
rs12827312
rs10082812
rs6539042
12:103066119_A_G
12:103066119_A_C
rs1498673
rs1498674
rs865589
rs75738344
rs833715
rs12424989
rs118188332
12:103069285_A_T
12:103069285_A_C
rs139629075
rs833716
rs12370608
rs7961832
rs833717
rs833718
rs1498672
rs10860900
rs833719
rs7305140
rs7309412
rs833720
rs833721
rs833722
rs1874871
rs10860901
rs863854
rs17444030
rs703595
rs12321876
rs12302095
rs10860902
rs1353761
rs833723
rs10778189
rs150196416
rs7296248
rs6539043
rs6539044
rs7296618
rs833724
rs11111337
rs4764907
rs10860903
rs2101831
rs11832910
rs2643694
rs2647875
rs7316809
rs2647874
rs77211299
rs2647873
rs2647872
rs61942844
rs1495390
rs2643693
rs731929
rs1874317
rs937471
rs937472
rs1874872
rs1874873
rs1874874
rs1391678
rs6539045
rs74769274
rs117603088
rs75056737
rs34878112
rs2373825
rs61940783
rs1846636
rs61940784
rs10860904
rs34595998
rs140765383
rs1498681
rs11836065
rs7306496
rs10860905
rs7137905
rs7303699
rs61940787
rs11111344
rs10778190
rs61940788
rs17541693
rs10507149
rs6539047
rs1463770
rs117502797
rs7294921
rs12319554
rs11111346
rs61940789
rs11111347
rs12301933
rs12303373
rs10437892
rs1390209
rs112961610
rs2860023
rs12298716
rs1498676
rs12711451
rs76256093
rs7296495
rs117567656
rs12305326
rs61940790
rs13377773
rs11111349
rs1587360
rs7977843
rs7977655
rs1587359
rs7967291
rs12302989
rs12424776
rs73180856
rs10745949
rs61940791
rs12579671
rs11111350
rs55653173
rs2373826
rs12828494
rs11111351
rs61940793
rs17033098
rs143923632
rs17542122
rs7312098
rs6539050
rs7977571
rs7980567
rs7980667
rs61940835
rs7952826
rs1546154
rs12309612
rs11111353
rs6539052
rs12579335
rs11111354
rs13377907
rs17033111
rs17033112
rs17033114
rs4764910
rs1874316
rs2172873
rs145974647
rs147452401
rs12830406
rs7296994
rs1965326
rs7297876
rs143694224
rs61940837
rs10860907
rs12306263
rs12306448
rs56006730
rs879435
rs879434
rs80318450
rs879433
rs117441946
rs10860908
rs7312593
rs76792177
rs4764713
rs7304933
rs17542885
rs76327639
rs76937010
rs10507150
rs77500533
rs11111363
rs79747671
rs76298138
rs11111364
rs35022253
rs10860909
rs1390211
rs1390212
rs1390213
rs145626217
rs138262784
rs10735384
rs567395727
rs11111369
rs11111370
rs76675912
rs78986552
rs75294276
rs17446017
rs138295171
rs144055372
rs7953283
rs6539055
rs79516401
rs7136089
rs78291476
rs117512670
rs12300112
rs10860910
rs10745951
rs10507151
rs1826734
rs1404288
rs17033174
rs12820008
rs117144740
rs75523564
rs56211548
rs1568794
rs10860911
rs7968152
rs73180870
rs7971212
rs1524551
rs17033185
rs12425686
rs117253421
rs76324550
rs76269585
rs11612372
rs11614216
rs7966912
rs7306243
rs74665357
rs4600267
rs12581362
rs79293176
rs12829159
rs12829693
rs76591298
rs7955041
rs10860912
rs80097435
rs113365680
rs1357766
rs1357767
rs11609517
rs11111380
rs11111381
rs78537333
rs7300952
rs117783918
rs10860913
rs79291866
rs17033235
rs1357768
rs11610653
rs75561485
rs76735225
rs1722402
rs190359184
rs12311520
rs75965654
rs10860914
rs116372480
rs7308417
rs1722388
rs2243439
rs143167467
rs74315950
rs11616138
rs2247919
rs1718313
rs7136286
rs77042546
rs77741829
rs74913581
rs17033260
rs61941977
rs7137661
rs1722400
rs1104715
rs75356777
rs1403052
rs12366974
rs7313710
rs4764714
rs80161574
rs76488359
rs139969960
rs79397970
rs877559
rs1718290
rs756236
rs1722394
rs11111382
rs1718291
rs11111383
rs11111384
rs1629940
rs1718293
rs1722396
rs4764912
rs1474370
rs10860915
rs7131780
rs1722398
rs12426562
rs10860916
rs10778191
rs79066281
rs142958384
rs10778192
rs7969194
rs10778193
rs78006799
rs55764515
rs10745952
rs11111388
rs75058658
rs1568796
rs11615507
rs11608594
rs1464789
rs12312580
rs78941263
rs10860917
rs11111391
rs7970865
rs7970874
rs4764914
rs11111392
rs3915091
rs3847929
rs11111393
rs12424160
rs188902566
rs10778195
rs10860925
rs4015597
rs117434993
rs60454297
rs574589163
rs17033310
rs76367952
rs1801153
rs11111403
rs798709
rs2245360
rs772898
rs2242381
rs772897
rs10860928
rs772896
rs10860929
rs10860930
rs10860931
rs12580432
rs1072528
rs56021318
rs772895
rs772894
rs772893
rs12425434
rs2270729
rs1522306
rs1722387
rs1718312
rs1718311
rs1718310
rs1718309
rs870072
rs940528
rs2102005
rs940527
rs1106703
rs869916
rs1718292
rs1722383
rs1722382
rs1042503
rs3828474
rs937476
rs12312872
rs1722381
rs12298125
rs937475
rs1814728
rs2252031
rs2252026
rs1126758
rs2251905
rs2251897
rs2251894
rs2251799
rs7488937
rs11111404
rs139868625
rs11111405
rs140541365
rs1081847
rs4646988
rs189325823
rs2454390
rs4764717
rs1622379
rs1718307
rs12319699
rs12306510
rs10778201
rs77743659
rs1718306
rs1498694
rs4764918
rs10778202
rs10860933
rs2247836
rs2133298
rs3817446
rs10512929
rs1357765
rs4264203
rs1722399
rs12309687
rs10778203
rs12309781
rs10778204
rs1722401
rs1522304
rs2712618
rs11111410
rs1353766
rs1353767
rs10778205
rs7969007
rs1617090
rs2647897
rs1718297
rs146656365
rs1616681
rs1718298
rs1718299
rs1718300
rs1718301
rs2037639
rs10778206
rs10778207
rs10860934
rs1718302
rs937474
rs1718303
rs1568795
rs1619404
rs12826142
rs12829846
rs1722389
rs1718304
rs1722390
rs1718305
rs10778208
rs117234442
rs117578049
rs61942038
rs61942039
rs61942040
rs1722392
rs117986419
rs34877550
rs80355850
rs58241375
rs140927056
rs77111250
rs1522305
rs144382724
rs10860935
rs10860936
rs10778209
rs1915932
rs11111419
rs1403053
rs34857170
rs4646987
rs183130753
rs78243047
rs35019215
rs73391525
rs74727336
rs75986036
rs61942043
rs80238951
rs6539058
rs1391685
rs7131709
rs114122969
rs117485781
rs67493149
rs61942044
rs78373306
rs74560156
rs79841057
rs61942045
rs3847930
rs3913258
rs77856075
rs61942046
rs7295308
rs78985461
rs3847931
rs77688177
rs79173608
rs79319758
rs76659109
rs34191345
rs1522307
rs34181115
rs35823784
rs71466242
rs74699156
rs75236535
rs75859877
rs78814848
rs117903008
rs35855475
rs34923793
rs2133295
rs73173944
rs66484911
rs76084693
rs35780730
rs4646986
rs34425560
rs17842947
rs1498688
rs7138986
rs3805122
rs2056602
rs71466243
rs7970836
rs7310181
rs3805120
rs67549392
rs3828473
rs3792590
rs1522295
rs1522296
rs2280615
rs2280616
rs34674687
rs1522297
rs17546516
rs1522298
rs1522299
rs12312033
rs9804734
12:103312493_C_A
rs7485331
rs1498691
rs1498689
rs2173443
rs2888702
rs34586248
rs34727961
rs143199017
rs2173442
rs140238853
rs36002276
rs183498803
rs34984499
rs71466245
rs1524550
rs73173951
rs36089410
rs34281125
rs17842962
rs34068029
rs71466246
rs34732688
rs182930186
rs74416818
rs35479502
rs17842950
rs79336640
rs73173953
rs76546134
rs1357257
rs35530614
rs1357258
rs17842949
rs7955991
rs7969789
rs17547025
rs7973675
rs1522303
rs34340574
rs61943179
rs73173954
rs73173955
rs73173956
rs73393592
rs34825238
rs34938392
rs71466247
rs117619271
rs73393600
rs61943182
rs71466249
rs61943183
rs71466250
rs34898627
rs61943185
rs61943186
rs1589519
rs36120932
rs61943187
rs61943188
rs61943189
rs73377904
rs7299942
rs7314969
rs61943190
rs77532023
rs7138001
rs61941086
rs35438352
rs4764921
rs1498697
rs4764922
rs4764923
rs4764924
rs34683293
rs73173960
rs35103648
rs35880244
rs1498696
rs71466254
rs144746193
rs7313903
rs7314012
rs7973625
rs117969818
rs7303972
rs61941087
rs34959079
rs74988471
rs34631206
rs9782
rs1391682
rs2291854
rs17450122
rs1353762
rs143925232
rs1874875
rs4578454
rs1498687
rs118105941
rs117239863
rs1353769
rs1353768
rs7955292
rs74945743
rs36104021
rs17450273
rs35044147
rs4764925
rs35074668
rs2373913
rs74319451
rs182071393
rs7301337
rs1498700
rs1498699
rs3858689
rs4764926
rs4764928
rs1391681
rs6539059
rs200492973
rs17450524
rs1498685
rs17842959
rs1498684
rs144461804
rs1498683
rs4764719
rs183549277
rs76398860
rs6539060
rs75979148
rs61941099
rs35020753
rs35697573
rs117800626
rs35669421
rs2133294
rs2133293
rs1566301
rs138352410
rs61941104
rs34274940
rs17842943
rs35251637
rs4764720
rs4764929
rs187097597
rs7342307
rs7960631
rs1391684
rs80020163
rs1391683
rs1566299
rs937473
rs882461
rs35952479
rs4764721
rs4764930
rs1603819
rs1603818
rs74241039
rs28862621
rs61941130
rs2373953
rs34637163
rs138160883
rs61941131
rs35922786
rs71466256
rs115600820
rs7311817
rs61941133
rs1498695
rs2373952
rs3907580
rs118138719
rs143207460
rs2373866
rs67399100
rs28735715
rs2888703
rs118044569
rs7962773
rs35917440
rs3858690
rs78472299
rs71466257
rs4526823
rs117714185
rs7958171
rs34481973
rs34973369
rs7956290
rs76735152
rs71466258
rs3847933
rs2373867
rs7312875
rs7298603
rs73176052
rs75297099
rs35391951
rs7295440
rs7311451
rs2373869
rs34538406
rs73176053
rs73176055
rs36115881
rs143009493
rs34403863
rs73176058
rs113067033
rs4764722
rs4268560
rs4420324
rs117309185
rs1515547
rs79045809
12:103420027_A_G
rs76385869
rs34207056
rs74462624
rs75950029
rs147174770
rs1399785
rs4764931
rs74990324
rs1515549
rs17842951
rs17548689
rs17842952
rs73379967
rs35479394
rs73176061
rs1515550
rs67319693
rs73176062
rs73176063
rs76541683
rs118127269
rs67752388
rs73176066
rs2176090
rs7962597
rs73176067
rs35729123
rs141024499
rs73379973
rs75822910
rs4388951
rs73379976
rs73379978
rs73379980
rs79428829
rs34419965
rs4764932
rs113235355
rs73176070
rs73176071
rs73379982
rs17842954
rs17842955
rs144927426
rs73176072
rs8181611
rs17041417
rs77347763
rs35816010
rs73177848
rs11111423
rs1606864
rs74849067
rs141500642
rs142600704
rs35012955
rs1588886
rs10778211
rs12422792
rs12322389
rs573544272
rs11561324
rs11559896
rs1850956
rs10778212
rs7958371
rs10860937
rs76603953
rs11111424
rs11111425
rs11111427
rs2222044
rs117889541
rs4015581
rs2373909
rs2138255
rs12582537
rs79529808
rs11111433
rs73177892
rs1533403
rs1879251
rs61942162
rs187545071
rs12369143
rs139122762
rs10860938
rs17033419
rs4584635
rs74334775
rs182147356
rs7972145
rs11111436
rs10745954
rs73381814
rs4144504
rs11111439
rs4764937
rs7295481
rs3914817
rs10778213
rs11111443
rs73183670
12:103500161_A_C
rs7295063
rs1401989
rs73381822
rs12426769
rs10860939
rs117667911
rs79758090
rs12426552
rs11111449
rs11111450
rs74377561
rs148137758
rs117440921
rs117026478
rs57531769
rs77471575
rs60893614
rs117493306
rs78526970
rs10860940
rs117428440
rs73381827
rs10860941
rs1520187
rs7298698
rs11111456
rs4764939
rs4764940
rs1818702
rs60485583
rs117081764
rs116831862
rs11111457
rs73183688
rs79981723
rs73183689
rs140052039
rs7358572
rs4764941
rs4764942
rs12580951
rs12582534
rs73183692
rs11111459
rs11111460
rs11111462
rs4764727
rs11111463
rs4764943
rs12303382
rs58843793
rs78432843
rs12582337
rs11111466
rs145689926
rs12231647
rs10860942
rs7135240
rs11111467
rs10778214
rs12230024
rs117275807
rs10778215
rs10860944
rs11111468
rs7314842
rs140245913
rs10860945
rs7979617
rs74746347
rs1401987
rs5011101
rs12299173
rs1004081
rs12300756
rs12300816
rs10735386
rs11111470
rs10450752
rs73183700
rs4764944
rs4764728
rs7133215
rs186243369
rs12228500
rs10860946
rs11111471
rs7971192
rs7310263
rs10860947
rs2176823
rs57326773
rs58210583
rs11111473
rs11111474
rs11111475
12:103549883_C_T
rs11837118
rs10860948
rs7961076
12:103550823_G_A
rs7314091
rs75995137
rs7968481
rs7969097
rs7307328
rs6539062
rs2271934
rs2271935
rs74839319
rs3817402
rs7961913
rs1520186
rs2292995
rs7956099
rs1520185
rs2292996
rs10778216
rs145136280
rs117886247
rs938434
rs79732279
rs11111476
rs73381891
rs201149407
rs201931257
rs11609360
rs10507158
rs80343983
rs11111477
rs73381900
rs1401988
rs61540170
12:103562499_T_C
rs10778217
rs7975993
rs7976027
rs7976163
rs76142717
rs7963232
rs1401997
rs11111480
rs10745955
rs10778218
rs10745956
rs10778219
rs10778220
rs79137603
rs73185815
rs17033545
rs75169963
rs7962035
rs73383835
rs75189260
12:103570237_G_T
rs78441725
rs75086031
rs10745957
rs75083395
rs116958871
rs10860949
rs7306170
rs28375473
rs28637567
rs139484179
rs113561475
rs73185820
rs10778221
rs75185895
rs10860950
rs77338334
rs77799019
rs10860951
rs10860952
rs12308465
rs78942742
rs60306422
rs11111484
rs75609984
rs78986382
rs185374805
rs73383851
rs77600961
rs7308725
rs7308934
rs10860953
rs7309203
rs1879250
rs10860954
rs10860955
rs10778222
rs10431456
rs11111485
rs11614058
rs10778223
rs78888963
rs4015583
rs1607688
rs77738392
rs74350232
rs141784309
rs10860958
rs12312922
rs111496456
rs1607692
rs189547252
rs74563780
rs78297863
rs10860959
rs77668362
rs2176822
rs77274886
rs12316992
rs1607691
rs1607690
rs57809382
rs1401990
rs1401991
rs1401992
rs1949550
rs1949551
rs117451786
rs10860960
rs58142894
rs143476129
rs10860961
rs10860962
rs10860963
rs80254353
rs11111488
rs111406772
rs75282720
rs1829513
rs1589290
rs11111489
rs76407195
rs10860964
rs149355247
rs870865
rs2139556
rs1879253
12:103597854_T_C
rs142046643
rs1949552
rs78385146
rs77914668
rs78435211
rs7133508
rs77995784
rs7133857
rs147001371
rs12310393
rs75941759
rs11111491
rs11111492
rs146092053
rs77813127
rs7959287
rs7959408
rs11609653
rs11111493
rs77720463
rs11111494
rs11111495
rs117469404
rs939330
rs11111496
rs10860965
rs10860966
rs1401994
rs76691701
rs142586512
rs78475562
rs11111497
rs11612540
rs10778224
rs74959515
rs78475805
rs76246300
rs11111498
rs7969688
rs7956592
rs60982613
rs10860967
rs10860968
rs7973757
rs7974280
rs7977336
rs143955908
rs12229151
rs117304522
rs998499
rs1961983
rs140451117
rs10860969
rs1850957
rs1961982
rs10778225
rs147504063
rs141636136
rs10860970
rs10860971
rs10860972
rs148921931
rs11111501
rs12829188
rs73185842
rs10860973
rs59628740
rs10745958
rs34029399
rs10860975
rs181190284
rs577347578
rs141546866
rs145928576
rs11561325
rs11561326
rs11111505
rs35652045
12:103620822_C_A
rs113268558
rs117367395
rs113195655
rs10745960
rs11611655
rs149301047
rs12307607
12:103622086_C_T
rs11612302
rs11614359
rs17033593
rs12299423
rs10778226
rs12316853
12:103626437_C_T
rs77555343
rs9919808
rs2139555
rs12317748
rs12310655
rs79124514
rs17454946
rs12809764
rs74575444
rs7971476
rs75330467
rs17033601
12:103633301_G_T
rs1879252
rs17033611
rs80194375
rs1520189
rs79396652
rs12299934
rs79627006
rs1520194
rs10507161
rs10507162
rs1401998
rs12579174
rs77614924
rs77443034
rs3858691
rs12424464
rs117790091
rs2139557
rs117592752
rs11609956
rs2373980
rs4433630
rs1554394
rs12320837
rs7302493
rs17033627
rs11830344
rs77058666
rs1464321
rs17033633
rs118109777
rs11111508
rs4764949
rs17033634
rs7305590
rs2373979
rs2888710
rs12581862
rs11111510
rs1520190
rs1520191
rs17033645
rs4764729
rs58616642
rs75524125
rs77147201
rs12578243
rs11111512
rs140719285
rs74949082
rs79417289
rs146652629
rs12311525
rs79947969
rs74761085
rs12309101
rs12315487
rs7956028
rs883064
rs75501900
rs17033659
rs144294165
rs12306103
rs75284956
rs17033661
rs17033662
rs116871794
rs1915110
rs12579725
rs144400498
rs79527658
rs10860976
rs10860977
rs17033671
rs4144505
rs7956476
rs10778228
rs10860978
rs117775298
rs77379490
rs11613843
rs12315113
rs12301542
rs80134809
rs73185850
rs4764950
rs369657550
rs4764731
rs7137989
rs75567333
rs74417186
rs139987290
rs187357900
rs59258104
rs75948919
rs1972135
rs73185851
rs10778229
rs10860979
rs11111517
rs7300758
rs78417247
rs7133233
rs141305012
rs117233971
rs79387839
rs10860981
rs79242959
rs7488867
rs78602813
rs74828629
rs7308188
rs7295291
rs10860982
rs77914211
rs116895393
rs7961837
rs73185853
rs76175244
rs11111520
rs6419384
rs78519069
rs75666814
rs6539064
rs6539065
rs59259889
rs57342939
rs35730312
rs76836262
rs7484845
rs74565404
rs12228711
rs11111522
rs6539066
rs11111523
rs7134630
rs79029388
rs73185855
rs76573733
rs11111525
rs7294776
rs11111527
rs11111528
rs7954263
rs6539067
rs10778231
rs12582267
rs17033698
rs11111529
rs117705461
rs12579358
rs11111530
rs77804335
rs7971321
rs73185857
rs7975056
rs1996749
rs11111531
rs79713600
rs17033705
rs111466120
rs59488535
rs4764952
rs60001902
rs73185858
rs11111532
rs7138383
rs17033712
rs12230008
rs10778232
rs117217826
rs12423213
rs139551377
rs1320346
rs146801294
rs2374244
rs146930662
rs4764953
rs10860987
rs7966251
rs12315963
rs7969597
rs78826008
rs7305198
rs10778236
rs2374243
rs11111534
rs11111535
rs57747432
rs10860988
rs79581444
rs78672720
rs78160339
rs73185863
rs78900237
rs7137486
rs79190338
rs74241048
rs12582331
12:103738319_T_C
rs73185864
rs117040573
rs4147494
rs7980492
rs79835200
rs12309358
rs112995813
rs72487507
rs4764733
rs10778237
rs2374052
rs78419235
rs10860989
rs12305336
rs12305510
rs142120255
rs12229038
rs76252335
rs12320834
rs56670740
rs2374053
rs1879621
rs1879620
rs74571974
rs75857428
rs4077792
rs1574503
rs60563650
rs138266248
rs11111537
rs17033762
rs117417993
rs4764955
rs2374054
rs7955455
rs7970479
rs73185870
rs77123131
rs12578952
rs10778238
rs73185871
rs73185872
rs115919615
rs7970531
rs35084914
rs35101665
rs6539069
rs6539070
rs7132491
rs10047640
rs4764956
rs4764957
rs11111538
rs11111539
rs11111540
rs9669355
rs74729966
rs12426345
rs12423757
rs4147493
rs7969944
rs12317808
rs4462440
rs6419385
rs7309571
rs7312908
rs11111541
rs12422337
rs10860990
rs12227177
rs12578510
rs2888728
rs2374060
rs1343868
rs75765333
rs79485547
rs10507163
rs12320856
rs141708911
rs10507164
rs7316140
rs74207156
rs7306825
rs11111542
rs6539071
rs12424243
rs1343985
rs1343986
rs2374061
rs12829170
rs79343549
rs10860991
rs73185877
rs12301895
rs10778239
rs59535339
rs11611044
rs148059446
rs141788496
rs11836983
rs78649413
rs11111543
rs11111544
rs12369026
rs7976887
rs11615621
rs7980116
rs1317015
rs2888729
rs6539072
rs2374062
rs79249051
rs10745962
rs77781782
rs7967003
rs78610175
rs79445106
rs10778240
rs74943033
rs78899705
rs10745963
rs71466267
rs7975406
rs17033807
rs7965775
rs77327560
rs17033809
rs17033810
rs35663013
rs10778241
rs76834151
rs75025060
rs11111547
rs12230309
rs2374045
rs7970506
rs35045561
rs2374046
rs10161218
rs10745964
rs7957584
rs7957668
rs147370219
rs79793241
rs10161272
rs59287527
rs11111548
rs7312095
rs7295887
rs7295986
rs11111549
rs7296215
rs11111550
rs7965797
rs138443884
rs12830978
rs7301105
rs2888730
rs2374063
rs4433658
rs12227434
rs12227436
rs11111551
rs146800843
rs2374064
rs10745965
rs75823880
rs17033834
rs76880391
rs7313836
rs17033840
rs2374065
rs78426170
rs77844774
rs17033847
rs75729462
rs188800849
rs4408393
rs7295666
rs7959115
rs7308343
rs10860994
rs2374066
rs1317390
rs1317389
rs1317388
rs11111555
rs10860995
rs10778244
rs7135654
rs7960043
rs77914874
rs12823492
rs12230097
rs74792287
rs7302598
rs7303147
rs7302890
rs7303437
rs7303337
rs11111556
rs10778245
rs6539073
rs12579792
rs59554723
rs145480839
rs2374067
rs4488299
rs10400501
rs61066941
rs10400542
rs10400543
rs10400505
rs79003849
rs4015527
rs61270164
rs3953541
rs2374057
rs2374056
rs148897493
rs10128971
rs74394832
rs1320347
rs1320348
rs60532885
rs10467019
rs10467020
rs10860997
rs11611918
rs10860998
rs1343847
rs77095576
rs10467022
rs78165218
rs78193441
rs7959146
rs10745966
rs74874050
rs10860999
rs10861000
rs118061898
rs10745967
rs10861001
rs10861002
rs10861003
rs7316757
rs12302389
rs11111565
rs7301460
rs10778246
rs10861004
rs12820617
rs11111567
rs10861005
rs11111568
rs7313920
rs7299547
rs10861006
rs12317094
rs4764959
rs112780406
rs75318309
rs4015536
rs11111571
rs11111572
rs11111573
rs80132329
rs10467023
rs10467024
rs10466955
rs7300757
rs17033932
rs7304308
rs143606785
rs7969700
rs7970043
rs7967288
rs138605017
rs7952759
rs199791010
rs199552012
rs202026598
rs200469303
rs7312427
rs7298211
rs10861012
rs10861013
rs58670523
rs59088168
rs2888733
rs10861014
rs10861015
rs6539076
rs7139422
rs7310675
rs79928420
rs7958520
rs35199219
rs1320345
rs10745969
rs10861016
rs11111584
rs11111585
rs6539077
rs7305704
rs10778252
rs190374855
rs10778253
rs10861017
rs61258440
rs34518374
rs11111586
rs10861018
rs4764962
rs4300484
rs11111587
rs12816735
rs2888734
rs2374074
rs9668742
rs9669232
rs9669745
rs12825882
rs4015523
rs2374075
rs2888735
rs2374076
rs12304113
rs2374077
rs1879619
rs11111589
rs145844874
rs2374078
rs12308341
rs144546036
rs11111590
rs74241055
rs12311801
rs7137784
rs1316751
rs10507165
rs11111591
rs12813302
rs7305169
rs11111592
rs12814770
rs12815844
rs7136280
rs7972044
rs10861020
rs11111593
rs7961410
rs80016370
rs7964462
rs117033172
rs4506750
rs10507166
rs11111594
rs11111596
rs2888731
rs7956770
rs11111597
rs17034010
rs4597156
rs12298824
rs11111600
rs10861022
rs75399314
rs2374069
rs2374070
rs2888732
rs10778257
rs12306102
rs11111601
rs7977907
rs11111602
rs75774135
rs10861023
rs10861024
rs2374071
rs11111603
rs12306466
rs12319950
rs12320001
rs10861025
rs4015525
rs4015526
rs552684890
rs139248862
rs10861026
rs146462109
rs11503454
rs10861027
rs10861028
rs11111607
rs147884923
rs10735387
rs12309875
rs7307779
rs12231316
rs1319091
rs1320344
rs1320343
rs12422517
rs12311248
rs117706353
rs75166514
rs73389785
rs11111612
rs12315258
rs2374073
rs11111614
rs11111615
rs11111616
rs12582330
rs10861030
rs7138689
rs7138836
rs80159282
rs2374050
rs76161735
rs2374049
rs17034027
rs7139385
rs142775778
rs75356146
rs17034035
rs17034039
rs7137076
rs73389800
rs10861031
rs117018926
rs74627553
rs11111619
rs11111620
rs11111621
rs12810919
rs58677593
rs10082873
rs10083115
rs997804
rs2374059
rs11111622
rs117696957
rs11111623
rs17034045
rs4147305
rs10861032
rs9804922
rs79453233
rs10861033
rs17034050
rs56168608
rs6539078
rs78256522
rs11111624
rs7972288
rs10861036
rs76744553
rs7135673
rs11111628
rs61937763
rs9645789
rs10778260
rs4764964
rs4329766
rs10507169
rs139407449
rs117213198
rs7315306
rs7315537
rs11111629
rs11111630
rs2374058
rs1343819
rs1343820
rs10778261
rs4421839
rs6539079
rs11111633
rs4368027
rs74818756
rs11111634
rs141140952
rs145526565
rs4764965
rs4499092
rs2374047
rs11111635
rs2374048
rs61937764
rs11111636
rs78975784
rs12579524
rs11111637
rs11111638
rs35641665
rs4397955
rs10778262
rs11111640
rs11111641
rs80037961
rs4393415
rs4523788
rs4409933
rs4533129
rs11111642
rs12578202
rs6539080
rs7954051
rs4086099
rs3898117
rs77142289
rs4405407
rs4531575
rs4405408
rs4540923
rs11111644
rs11111645
rs17034081
rs7304955
rs11111646
rs11111647
rs116551273
rs79032476
rs117698362
rs11111648
rs138503264
rs76541920
rs4131921
rs4321042
rs12579074
rs11111649
rs11111650
rs11835633
rs11831074
rs7979954
rs76619991
rs4131522
rs10861037
rs10861038
rs10861039
rs117621473
rs4764966
rs4388997
rs79235047
rs74578360
rs76984711
rs79519774
rs77233909
rs73187857
rs10778263
rs11532373
rs11559898
rs7955950
rs10745971
rs10861040
rs10778264
rs6539082
rs7311417
rs10745972
rs12229297
rs4237987
rs1104981
rs76101661
rs11111657
rs1346412
rs1346411
rs11111659
rs149894871
rs77081228
rs10745973
rs118058772
rs10745974
rs10861041
rs78939090
rs67057049
rs1593810
rs1593811
rs116924342
rs10454506
rs7958280
rs4764967
rs17034112
rs6539083
rs6539084
rs12832814
rs11111661
rs11111662
rs17034119
rs79727670
rs118054852
rs117829572
rs1593812
rs1593813
rs17034125
rs11111663
rs11111664
rs1582880
rs17034127
rs7295399
rs11111665
rs35929067
rs11111667
rs7303682
rs76572543
rs7307320
rs140713294
rs17034140
rs140225070
rs7312553
rs11111668
rs17034172
rs78351385
rs11111669
rs142844800
rs1991436
rs10507167
rs1582881
rs75959020
rs17034187
rs703598
rs55889269
rs7134377
12:103989950_G_T
rs10861044
rs703599
rs75489006
rs703600
rs1610202
rs703601
rs703602
rs1610171
rs76981689
rs703603
rs7953892
rs6539085
rs1593806
rs56402195
rs75573443
rs10861045
rs10861046
rs10861047
rs703604
rs12367313
rs7979192
rs7979507
rs7979345
rs138064796
rs7966214
rs7969320
rs2100981
rs2086246
rs2100980
rs4015364
rs703606
rs1305368
rs7958798
rs7958925
rs56916543
rs57650540
rs58261212
rs10861048
rs10861049
rs10861050
rs10861051
rs12578790
rs11111672
rs2086245
rs2086244
rs144864042
rs11111673
rs11111674
rs1070073
rs2723889
rs10431457
rs79422467
rs1070075
rs13229213
rs1070078
rs146771244
rs1096552
rs140478854
rs61055818
rs10861056
rs143412711
rs4402400
rs7978002
rs6539091
rs6539092
rs6539093
rs17034212
rs145380116
rs58318191
rs10861057
rs75430776
rs12303334
rs17034225
rs703610
rs80002447
rs117158255
rs3851629
rs77334798
rs138503709
rs73187882
rs148016475
rs17034229
rs17034232
rs147432205
rs11111682
rs10861058
rs703612
rs703613
rs140130175
rs199791411
rs10861059
rs703614
rs12821299
rs11111683
rs34689281
rs703615
rs11111684
rs11111685
rs11111686
rs7133148
rs703616
rs831684
rs703617
rs703618
rs703619
rs1018033
rs1427797
rs1427798
rs1018034
rs703620
rs10861060
rs10861061
rs118190482
rs703621
rs1588888
rs831685
rs2673654
rs73394090
rs1677979
rs1993919
rs2723888
rs10861062
rs1826593
rs11111689
rs11111690
rs831432
rs10861063
rs10861064
rs201919202
rs1582876
rs61937794
rs703622
rs140973433
rs1650123
rs1650124
rs703623
rs7488859
rs703624
rs703625
rs10861065
rs564592683
rs703626
rs76562073
rs703627
rs831433
rs10861066
rs10861067
rs11111695
rs703628
rs12580493
rs11111696
rs703629
rs903185
rs697199
rs12829198
rs150290208
rs10861068
rs10778270
rs17034271
rs1032450
rs11111703
rs11111704
rs141214978
rs1609860
rs831425
rs75871013
rs17034281
rs703631
rs12368407
rs831681
rs703632
rs75105939
rs75712475
rs831426
rs703633
rs146128424
rs10431413
rs76065529
rs7315384
rs149904111
rs11111705
rs831427
rs7959033
rs7958947
rs79070155
rs10778272
rs11111706
rs10861070
rs11111707
rs77582880
rs11111708
rs703635
rs4497503
rs10778273
rs78779616
rs10745977
rs10745978
rs4248849
rs903184
rs703636
rs703637
rs755598
rs79691715
rs3752877
rs1809783
rs147127574
rs3752879
rs903182
rs1582879
rs7296829
```
