## Supplementary material for "Characterization of shared and ancestry-specific signals driving complex traits using multi-ancestry fine-mapping": s1.afreq

```
#CHROM	ID	REF	ALT	ALT_FREQS	OBS_CT
12	rs111983931	G	T	0.147117	1006
12	rs7979898	G	A	0.413519	1006
12	rs833706	A	G	0.254473	1006
12	rs76071615	G	A	0.026839	1006
12	rs833707	A	T	0.968191	1006
12	rs4764906	A	G	0.0228628	1006
12	rs746152	C	T	0.343936	1006
12	rs1982910	G	T	0.317097	1006
12	rs1985063	A	G	0.317097	1006
12	rs113614279	A	T	0.00497018	1006
12	rs703593	A	G	0.517893	1006
12	rs937469	G	T	0.343936	1006
12	rs833708	C	T	0.968191	1006
12	rs833710	G	A	0.968191	1006
12	rs833711	A	G	0.968191	1006
12	rs12827312	G	T	0.315109	1006
12	rs10082812	A	T	0.343936	1006
12	rs6539042	G	A	0.262425	1006
12	rs139664450	G	A	0.00994036	1006
12	rs1498673	C	G	0.343936	1006
12	rs1498674	A	T	0.624254	1006
12	rs865589	A	G	0.976143	1006
12	rs833715	A	G	0.861829	1006
12	rs12424989	G	A	0.315109	1006
12	rs7954549	A	G	0.106362	1006
12	rs7955131	G	A	0.105368	1006
12	rs113891104	T	G	0.0159046	1006
12	rs833716	C	T	0.218688	1006
12	rs12370608	C	T	0.0377734	1006
12	rs7961832	C	T	0.354871	1006
12	rs833717	G	A	0.218688	1006
12	rs116859112	T	C	0.0119284	1006
12	rs833718	G	A	0.477137	1006
12	rs1498672	A	T	0.026839	1006
12	rs10860900	T	C	0.258449	1006
12	rs833719	C	T	0.219682	1006
12	rs7305140	C	T	0.49006	1006
12	rs73180832	G	A	0.0447316	1006
12	rs141881559	G	A	0.0119284	1006
12	rs7309412	C	A	0.461233	1006
12	rs833720	T	C	0.218688	1006
12	rs833721	A	G	0.218688	1006
12	rs833722	G	C	0.968191	1006
12	rs1874871	T	A	0.491054	1006
12	rs10860901	T	C	0.026839	1006
12	rs73180834	C	T	0.0447316	1006
12	rs863854	C	T	0.218688	1006
12	rs17444030	C	T	0.328032	1006
12	rs703595	T	C	0.709742	1006
12	rs12321876	C	A	0.49006	1006
12	rs12302095	T	C	0.49006	1006
12	rs146498306	G	A	0.00795229	1006
12	rs10860902	C	G	0.260437	1006
12	rs1353761	A	T	0.326044	1006
12	rs833723	C	A	0.218688	1006
12	rs10778189	G	A	0.026839	1006
12	rs7296248	C	T	0.491054	1006
12	rs6539043	G	C	0.491054	1006
12	rs6539044	A	G	0.749503	1006
12	rs7296618	G	C	0.491054	1006
12	rs833724	G	C	0.218688	1006
12	rs11111337	T	C	0.026839	1006
12	rs4764907	T	G	0.491054	1006
12	rs10860903	C	T	0.028827	1006
12	rs2101831	G	C	0.491054	1006
12	rs11832910	A	T	0.026839	1006
12	rs112554540	T	C	0.00795229	1006
12	rs2647876	C	T	0.102386	1006
12	rs2643694	G	A	0.968191	1006
12	rs2647875	C	G	0.976143	1006
12	rs7316809	G	C	0.491054	1006
12	rs2647874	T	C	0.968191	1006
12	rs2647873	A	G	0.505964	1006
12	rs2647872	T	C	0.217694	1006
12	rs61942844	A	G	0.107356	1006
12	rs1495390	G	A	0.968191	1006
12	rs2643693	G	A	0.968191	1006
12	rs147693573	G	T	0.0437376	1006
12	rs73180844	A	G	0.026839	1006
12	rs731929	G	C	0.329026	1006
12	rs1874317	A	G	0.835984	1006
12	rs7298964	C	A	0.0129225	1006
12	rs937471	C	T	0.83996	1006
12	rs937472	A	G	0.83996	1006
12	rs1874872	A	C	0.793241	1006
12	rs1874873	A	T	0.823062	1006
12	rs1874874	C	T	0.823062	1006
12	rs1391678	A	T	0.823062	1006
12	rs75398767	C	T	0.0198807	1006
12	rs6539045	C	T	0.577535	1006
12	rs138553279	C	T	0.0109344	1006
12	rs116913963	G	A	0.0149105	1006
12	rs6539046	C	T	0.132207	1006
12	rs1603813	T	C	0.132207	1006
12	rs55896142	G	T	0.132207	1006
12	rs1603814	G	A	0.133201	1006
12	rs1603815	C	T	0.132207	1006
12	rs73180847	C	A	0.132207	1006
12	rs34878112	G	A	0.228628	1006
12	rs2373825	T	C	0.350895	1006
12	rs61940783	G	A	0.0238569	1006
12	rs56162340	G	A	0.132207	1006
12	rs1846636	A	G	0.756461	1006
12	rs61940784	A	T	0.0238569	1006
12	rs10860904	A	G	0.367793	1006
12	rs114865847	T	C	0.0178926	1006
12	rs34595998	A	G	0.235586	1006
12	rs1498681	A	G	0.371769	1006
12	rs11836065	G	A	0.382704	1006
12	rs56272941	T	C	0.0258449	1006
12	rs7967778	G	A	0.133201	1006
12	rs7306496	G	A	0.39165	1006
12	rs7306173	A	G	0.136183	1006
12	rs7306291	A	G	0.136183	1006
12	rs10860905	T	A	0.455268	1006
12	rs77017127	C	T	0.0188867	1006
12	rs7137905	T	C	0.841948	1006
12	rs7303699	T	G	0.360835	1006
12	rs7132703	C	T	0.141153	1006
12	rs61940787	G	C	0.0119284	1006
12	rs11111344	A	G	0.359841	1006
12	rs10778190	C	T	0.451292	1006
12	rs61940788	A	G	0.0119284	1006
12	rs17541693	G	A	0.082505	1006
12	rs10507149	C	T	0.082505	1006
12	rs6539047	C	T	0.357853	1006
12	rs6539048	A	G	0.12326	1006
12	rs1463770	T	C	0.685885	1006
12	rs7294921	T	C	0.72167	1006
12	rs12319554	G	A	0.0298211	1006
12	rs80034114	G	T	0.0248509	1006
12	rs11111346	A	G	0.27833	1006
12	rs61940789	G	A	0.0168986	1006
12	rs11111347	A	T	0.0477137	1006
12	rs7964879	T	C	0.145129	1006
12	rs12301933	T	C	0.219682	1006
12	rs12303373	T	A	0.219682	1006
12	rs10437892	C	T	0.395626	1006
12	rs73180852	C	A	0.12326	1006
12	rs1390209	T	C	0.220676	1006
12	rs112961610	A	T	0.0367793	1006
12	rs2860023	G	C	0.22167	1006
12	rs12298716	C	T	0.379722	1006
12	rs1498676	T	A	0.836978	1006
12	rs12711451	T	G	0.239563	1006
12	rs76256093	G	A	0.0477137	1006
12	rs7296495	G	A	0.393638	1006
12	rs117567656	G	T	0.0168986	1006
12	rs12305326	A	C	0.243539	1006
12	rs61940790	A	G	0.140159	1006
12	rs13377773	A	G	0.239563	1006
12	rs11111349	A	G	0.239563	1006
12	rs1587360	A	G	0.836978	1006
12	rs7977843	G	A	0.140159	1006
12	rs7977655	C	T	0.140159	1006
12	rs1587359	C	T	0.836978	1006
12	rs7967291	T	C	0.140159	1006
12	rs150855041	A	G	0.0228628	1006
12	rs12302989	T	A	0.239563	1006
12	rs12424776	A	G	0.239563	1006
12	rs73180856	C	T	0.158052	1006
12	rs10745949	A	G	0.682903	1006
12	rs61940791	C	T	0.158052	1006
12	rs11111350	A	G	0.362823	1006
12	rs55653173	T	C	0.162028	1006
12	rs59880307	A	C	0.145129	1006
12	rs2373826	C	T	0.439364	1006
12	rs117464261	A	G	0.0149105	1006
12	rs12828494	C	T	0.136183	1006
12	rs6539049	A	C	0.141153	1006
12	rs11111351	G	T	0.439364	1006
12	rs55934863	A	G	0.0258449	1006
12	rs61940793	A	G	0.0168986	1006
12	rs17033098	C	T	0.154076	1006
12	rs17542122	A	G	0.140159	1006
12	rs7312098	C	G	0.585487	1006
12	rs6539050	C	T	0.836978	1006
12	rs7977571	G	T	0.836978	1006
12	rs7980567	G	A	0.594433	1006
12	rs7980667	G	A	0.836978	1006
12	rs61940835	T	C	0.0129225	1006
12	rs7952826	G	A	0.382704	1006
12	rs1546154	A	G	0.44831	1006
12	rs12309612	G	A	0.255467	1006
12	rs6539051	G	T	0.12326	1006
12	rs11111353	T	C	0.365805	1006
12	rs7311768	G	A	0.122266	1006
12	rs6539052	A	C	0.835984	1006
12	rs73180863	C	A	0.0477137	1006
12	rs12579335	T	C	0.245527	1006
12	rs73180864	C	A	0.00994036	1006
12	rs11111354	C	G	0.0228628	1006
12	rs11830154	G	A	0.122266	1006
12	rs13377907	A	C	0.248509	1006
12	rs17033114	T	C	0.0516899	1006
12	rs4764910	A	G	0.454274	1006
12	rs1874316	T	C	0.0954274	1006
12	rs2172873	G	A	0.0397614	1006
12	rs117937842	T	C	0.00795229	1006
12	rs145974647	T	C	0.0258449	1006
12	rs145323343	G	A	0.00894632	1006
12	rs12830406	A	G	0.147117	1006
12	rs145248632	G	A	0.0785288	1006
12	rs7296994	G	T	0.0228628	1006
12	rs117781300	G	A	0.0397614	1006
12	rs1965326	C	T	0.549702	1006
12	rs7297876	G	A	0.120278	1006
12	rs61940837	C	T	0.054672	1006
12	rs79608278	T	C	0.0437376	1006
12	rs10860907	T	C	0.0228628	1006
12	rs111442615	G	A	0.0387674	1006
12	rs12306263	G	A	0.0417495	1006
12	rs12306447	G	A	0.05666	1006
12	rs12306448	G	A	0.134195	1006
12	rs11611931	G	T	0.00894632	1006
12	rs56006730	G	A	0.101392	1006
12	rs879435	C	T	0.121272	1006
12	rs879434	C	T	0.0198807	1006
12	rs879433	T	C	0.0994036	1006
12	rs117441946	T	A	0.0407555	1006
12	rs10860908	C	G	0.120278	1006
12	rs7312593	T	G	0.122266	1006
12	rs76792177	A	G	0.0407555	1006
12	rs4764713	A	G	0.563618	1006
12	rs7304933	A	G	0.0407555	1006
12	rs17542885	C	T	0.0397614	1006
12	rs6539053	G	T	0.0447316	1006
12	rs76327639	C	T	0.0258449	1006
12	rs76937010	A	T	0.0228628	1006
12	rs10507150	T	C	0.0407555	1006
12	rs12313323	C	T	0.0576541	1006
12	rs117985226	C	T	0.0228628	1006
12	rs11111363	A	G	0.522863	1006
12	rs79747671	C	T	0.0994036	1006
12	rs76298138	G	A	0.0397614	1006
12	rs11111364	G	T	0.520875	1006
12	rs35022253	G	A	0.521869	1006
12	rs10860909	C	T	0.374751	1006
12	rs74494475	C	T	0.0447316	1006
12	rs1390211	G	T	0.544732	1006
12	rs1390212	C	T	0.584493	1006
12	rs1390213	G	A	0.585487	1006
12	rs138262784	G	T	0.0397614	1006
12	rs10735384	G	A	0.585487	1006
12	rs11111367	C	A	0.05666	1006
12	rs11111368	C	A	0.05666	1006
12	rs11111369	T	G	0.0586481	1006
12	rs75294276	G	A	0.0228628	1006
12	rs7960549	T	C	0.0447316	1006
12	rs12320940	G	A	0.05666	1006
12	rs17446017	G	T	0.0397614	1006
12	rs144055372	C	T	0.0228628	1006
12	rs73180868	C	A	0.0198807	1006
12	rs7953283	G	A	0.585487	1006
12	rs6539055	T	C	0.588469	1006
12	rs7136089	C	A	0.583499	1006
12	rs61940844	C	T	0.00596421	1006
12	rs117312752	C	T	0.0646123	1006
12	rs12300112	G	C	0.0228628	1006
12	rs10161449	G	T	0.0606362	1006
12	rs34890563	G	A	0.0298211	1006
12	rs10860910	C	T	0.374751	1006
12	rs10745951	C	G	0.54175	1006
12	rs10507151	G	A	0.0387674	1006
12	rs1826734	C	G	0.587475	1006
12	rs77828545	G	A	0.0576541	1006
12	rs1404288	C	T	0.112326	1006
12	rs12820008	C	A	0.264414	1006
12	rs117144740	A	G	0.0377734	1006
12	rs34383587	G	A	0.05666	1006
12	rs75523564	A	G	0.0387674	1006
12	rs12827505	G	A	0.05666	1006
12	rs12314695	A	G	0.0576541	1006
12	rs56211548	A	G	0.142147	1006
12	rs1014675	A	T	0.0457256	1006
12	rs1568794	C	T	0.493042	1006
12	rs10860911	G	A	0.16998	1006
12	rs7968152	G	A	0.374751	1006
12	rs73180870	T	A	0.0815109	1006
12	rs7971212	A	G	0.569583	1006
12	rs1524551	C	G	0.864811	1006
12	rs117035767	G	A	0.0208748	1006
12	rs1104923	A	T	0.00894632	1006
12	rs12425686	A	G	0.120278	1006
12	rs76324550	C	T	0.0467197	1006
12	rs76269585	C	T	0.0467197	1006
12	rs11612372	T	G	0.0934394	1006
12	rs11614216	A	G	0.0516899	1006
12	rs7966912	C	G	0.197813	1006
12	rs7306243	C	T	0.828032	1006
12	rs7974704	C	T	0.0397614	1006
12	rs4600267	G	C	0.882704	1006
12	rs12581362	T	C	0.0208748	1006
12	rs79293176	A	G	0.0159046	1006
12	rs79755482	A	G	0.0745527	1006
12	rs12829159	A	T	0.586481	1006
12	rs12829693	G	A	0.586481	1006
12	rs76591298	G	T	0.0477137	1006
12	rs10860912	T	C	0.186879	1006
12	rs113365680	C	T	0.0685885	1006
12	rs1357766	G	A	0.810139	1006
12	rs1357767	A	G	0.813121	1006
12	rs11111380	G	C	0.183897	1006
12	rs11111381	C	T	0.181909	1006
12	rs7300952	G	T	0.578529	1006
12	rs117783918	T	C	0.0477137	1006
12	rs10860913	C	T	0.17992	1006
12	rs79291866	A	C	0.0477137	1006
12	rs17033235	C	T	0.0397614	1006
12	rs1357768	A	T	0.579523	1006
12	rs11610653	A	G	0.0417495	1006
12	rs11610686	A	G	0.0407555	1006
12	rs1722402	A	G	0.582505	1006
12	rs12311520	C	A	0.17992	1006
12	rs75965654	T	C	0.0477137	1006
12	rs10860914	C	T	0.410537	1006
12	rs7308417	C	T	0.0397614	1006
12	rs111842670	T	C	0.0208748	1006
12	rs1722388	A	G	0.148111	1006
12	rs2243439	T	C	0.419483	1006
12	rs143167467	T	C	0.0457256	1006
12	rs74315950	A	C	0.0457256	1006
12	rs11616138	C	T	0.0397614	1006
12	rs78812993	G	C	0.0536779	1006
12	rs2247919	T	C	0.335984	1006
12	rs1718313	C	T	0.416501	1006
12	rs7136286	G	C	0.0904573	1006
12	rs77042546	A	G	0.0417495	1006
12	rs17033260	C	T	0.0407555	1006
12	rs61941977	T	C	0.0427435	1006
12	rs7137661	T	C	0.0516899	1006
12	rs1722400	A	C	0.135189	1006
12	rs138898603	A	G	0.0188867	1006
12	rs1104715	T	C	0.336978	1006
12	rs1403052	A	G	0.5666	1006
12	rs77259642	T	C	0.0586481	1006
12	rs12366974	C	T	0.32505	1006
12	rs75749842	A	G	0.0188867	1006
12	rs7313710	T	A	0.400596	1006
12	rs61941978	C	T	0.0238569	1006
12	rs61941979	A	G	0.0477137	1006
12	rs142134781	G	A	0.0218688	1006
12	rs4764714	A	T	0.385686	1006
12	rs75543436	G	A	0.055666	1006
12	rs116975548	C	T	0.0139165	1006
12	rs78108492	A	C	0.0149105	1006
12	rs1404290	C	T	0.110338	1006
12	rs139969960	C	T	0.0129225	1006
12	rs79397970	A	T	0.0685885	1006
12	rs12300480	C	T	0.0149105	1006
12	rs877559	T	C	0.54175	1006
12	rs1718290	G	C	0.470179	1006
12	rs756236	A	G	0.532803	1006
12	rs1722394	A	G	0.532803	1006
12	rs11111382	G	A	0.327038	1006
12	rs1718291	A	G	0.472167	1006
12	rs11111383	G	A	0.0198807	1006
12	rs1722395	C	T	0.10835	1006
12	rs2254427	G	A	0.141153	1006
12	rs11111384	T	C	0.333996	1006
12	rs1629940	C	T	0.525845	1006
12	rs1718293	A	G	0.467197	1006
12	rs7957644	A	G	0.0606362	1006
12	rs1722396	C	T	0.465209	1006
12	rs4764912	C	T	0.333002	1006
12	rs1474370	A	G	0.476143	1006
12	rs1474369	G	C	0.142147	1006
12	rs10860915	G	A	0.324056	1006
12	rs112947507	G	A	0.0616302	1006
12	rs7131780	G	C	0.324056	1006
12	rs1722398	G	A	0.463221	1006
12	rs1718295	C	G	0.138171	1006
12	rs1718296	T	A	0.144135	1006
12	rs77489390	G	A	0.0636183	1006
12	rs10778191	T	C	0.327038	1006
12	rs10778192	C	A	0.520875	1006
12	rs117453529	G	A	0.0178926	1006
12	rs77410575	A	G	0.0636183	1006
12	rs7969194	C	T	0.520875	1006
12	rs10778193	C	T	0.457256	1006
12	rs117798915	G	A	0.0208748	1006
12	rs111349864	A	G	0.0636183	1006
12	rs55764515	G	A	0.315109	1006
12	rs11111387	T	A	0.144135	1006
12	rs61941982	A	C	0.0188867	1006
12	rs17447434	G	A	0.0248509	1006
12	rs10745952	T	C	0.327038	1006
12	rs79231788	C	T	0.0646123	1006
12	rs34230227	G	A	0.105368	1006
12	rs1568796	C	A	0.143141	1006
12	rs11615507	C	T	0.026839	1006
12	rs117988442	T	C	0.0198807	1006
12	rs11608594	G	A	0.0417495	1006
12	rs1464789	G	A	0.45825	1006
12	rs12312580	A	T	0.210736	1006
12	rs78941263	C	A	0.0218688	1006
12	rs10860917	A	G	0.32505	1006
12	rs11111391	T	A	0.316103	1006
12	rs7970865	A	T	0.316103	1006
12	rs7970874	A	T	0.316103	1006
12	rs79886935	C	A	0.0646123	1006
12	rs112073751	G	A	0.0636183	1006
12	rs77411881	G	A	0.0636183	1006
12	rs4764914	G	C	0.307157	1006
12	rs11111392	T	C	0.463221	1006
12	rs140260849	C	T	0.0139165	1006
12	rs3915091	T	A	0.527833	1006
12	rs3847929	T	C	0.461233	1006
12	rs11111393	T	A	0.316103	1006
12	rs73173920	T	G	0.00994036	1006
12	rs12424160	C	T	0.316103	1006
12	rs10778195	C	T	0.513917	1006
12	rs7978669	C	G	0.141153	1006
12	rs10860925	A	G	0.317097	1006
12	rs4015597	C	T	0.205765	1006
12	rs117434993	C	A	0.115308	1006
12	rs60454297	T	C	0.197813	1006
12	rs4764916	G	T	0.141153	1006
12	rs4764917	G	A	0.141153	1006
12	rs111925751	G	A	0.0646123	1006
12	rs76367952	C	A	0.0178926	1006
12	rs1801153	C	T	0.207753	1006
12	rs62509021	G	A	0.026839	1006
12	rs11111403	T	C	0.271372	1006
12	rs1801152	G	A	0.0109344	1006
12	rs798709	A	G	0.845924	1006
12	rs2245360	G	A	0.362823	1006
12	rs772898	C	T	0.843936	1006
12	rs117669542	C	T	0.0238569	1006
12	rs2242381	C	T	0.262425	1006
12	rs772897	G	C	0.842942	1006
12	rs10860928	C	G	0.156064	1006
12	rs772896	G	A	0.423459	1006
12	rs10860929	T	A	0.262425	1006
12	rs10860930	A	C	0.156064	1006
12	rs10860931	A	G	0.156064	1006
12	rs12580432	C	T	0.262425	1006
12	rs1072528	C	T	0.262425	1006
12	rs75790483	A	T	0.0487078	1006
12	rs56021318	T	C	0.262425	1006
12	rs772895	A	T	0.843936	1006
12	rs772894	C	T	0.841948	1006
12	rs772893	T	C	0.841948	1006
12	rs12425434	C	T	0.262425	1006
12	rs2270729	A	C	0.154076	1006
12	rs1522306	C	A	0.425447	1006
12	rs1722387	T	C	0.841948	1006
12	rs115638163	T	C	0.0626243	1006
12	rs1718312	A	G	0.362823	1006
12	rs1718311	C	G	0.843936	1006
12	rs1718309	A	G	0.578529	1006
12	rs870072	C	T	0.579523	1006
12	rs940528	T	C	0.427435	1006
12	rs940527	G	A	0.427435	1006
12	rs1106703	T	C	0.154076	1006
12	rs869916	G	T	0.581511	1006
12	rs113442304	T	G	0.0646123	1006
12	rs1718292	G	A	0.581511	1006
12	rs12831013	G	C	0.0387674	1006
12	rs1722383	A	G	0.581511	1006
12	rs1722382	A	G	0.582505	1006
12	rs1042503	C	T	0.259443	1006
12	rs113437991	A	G	0.0646123	1006
12	rs937476	T	A	0.427435	1006
12	rs117726924	A	G	0.0218688	1006
12	rs12312872	A	T	0.154076	1006
12	rs1722381	A	G	0.427435	1006
12	rs12298125	T	G	0.154076	1006
12	rs111555110	C	T	0.0646123	1006
12	rs937475	A	G	0.581511	1006
12	rs1814728	T	C	0.581511	1006
12	rs2252031	T	C	0.842942	1006
12	rs2252026	A	C	0.450298	1006
12	rs1126758	C	T	0.581511	1006
12	rs2251905	C	T	0.362823	1006
12	rs2251897	G	A	0.842942	1006
12	rs2251894	G	A	0.581511	1006
12	rs2251799	C	T	0.427435	1006
12	rs7488937	C	T	0.121272	1006
12	rs11111404	T	C	0.261431	1006
12	rs141530085	A	G	0.0218688	1006
12	rs139868625	C	T	0.427435	1006
12	rs11111405	A	G	0.154076	1006
12	rs1081847	A	G	0.581511	1006
12	rs4646988	G	A	0.427435	1006
12	rs148437017	G	A	0.0188867	1006
12	rs139601845	G	A	0.0646123	1006
12	rs2454390	T	C	0.842942	1006
12	rs4764717	G	T	0.154076	1006
12	rs1622379	T	C	0.842942	1006
12	rs1718307	A	T	0.581511	1006
12	rs12319699	A	T	0.154076	1006
12	rs12306510	G	C	0.154076	1006
12	rs10778201	T	C	0.259443	1006
12	rs1718306	T	C	0.581511	1006
12	rs1498694	A	G	0.581511	1006
12	rs4764918	T	G	0.153082	1006
12	rs10778202	A	G	0.243539	1006
12	rs74442768	A	C	0.0646123	1006
12	rs10860933	T	G	0.243539	1006
12	rs2247836	T	C	0.447316	1006
12	rs2133298	T	C	0.447316	1006
12	rs3817446	T	C	0.242545	1006
12	rs80061894	A	T	0.0477137	1006
12	rs10512929	A	C	0.242545	1006
12	rs1357765	T	C	0.446322	1006
12	rs4264203	C	T	0.153082	1006
12	rs1722399	A	C	0.59841	1006
12	rs12309687	C	T	0.153082	1006
12	rs12309781	G	A	0.153082	1006
12	rs10778204	C	T	0.245527	1006
12	rs1722401	A	T	0.841948	1006
12	rs1522304	T	G	0.841948	1006
12	rs74551725	G	A	0.0477137	1006
12	rs2712618	G	T	0.59841	1006
12	rs11111410	T	C	0.153082	1006
12	rs147502517	G	T	0.00894632	1006
12	rs1353766	C	T	0.243539	1006
12	rs1353767	G	A	0.243539	1006
12	rs77340293	C	A	0.0168986	1006
12	rs10778205	G	C	0.243539	1006
12	rs7969007	A	G	0.133201	1006
12	rs1617090	G	A	0.446322	1006
12	rs2647897	C	T	0.440358	1006
12	rs1718297	A	G	0.440358	1006
12	rs1616681	A	G	0.375746	1006
12	rs113857491	G	A	0.0646123	1006
12	rs1718298	G	A	0.440358	1006
12	rs1718299	C	T	0.440358	1006
12	rs1718300	G	A	0.441352	1006
12	rs1718301	G	A	0.439364	1006
12	rs2037639	G	A	0.244533	1006
12	rs10778206	G	A	0.249503	1006
12	rs10778207	C	T	0.245527	1006
12	rs56840262	T	G	0.0636183	1006
12	rs71466239	C	T	0.00994036	1006
12	rs10860934	C	G	0.245527	1006
12	rs1718302	G	A	0.838966	1006
12	rs937474	C	G	0.43837	1006
12	rs1718303	A	G	0.372763	1006
12	rs79797800	C	T	0.0636183	1006
12	rs1568795	C	G	0.43837	1006
12	rs1619404	T	A	0.838966	1006
12	rs12826142	T	C	0.152087	1006
12	rs12829846	C	T	0.152087	1006
12	rs35080156	C	T	0.0298211	1006
12	rs149580772	G	C	0.0178926	1006
12	rs1722389	T	C	0.616302	1006
12	rs1718304	G	A	0.462227	1006
12	rs1722390	C	T	0.616302	1006
12	rs1718305	T	A	0.462227	1006
12	rs10778208	C	T	0.214712	1006
12	rs61942038	C	A	0.152087	1006
12	rs61942039	G	C	0.152087	1006
12	rs61942040	G	A	0.151093	1006
12	rs1722392	C	T	0.471173	1006
12	rs34877550	G	A	0.134195	1006
12	rs80355850	G	A	0.148111	1006
12	rs58241375	A	T	0.135189	1006
12	rs112037320	T	C	0.0228628	1006
12	rs77111250	G	T	0.150099	1006
12	rs1522305	G	C	0.133201	1006
12	rs79323918	A	G	0.0228628	1006
12	rs79381873	C	T	0.0238569	1006
12	rs76338042	C	T	0.0228628	1006
12	rs75557289	G	T	0.0228628	1006
12	rs117723628	G	A	0.0109344	1006
12	rs112506215	C	G	0.0357853	1006
12	rs115941326	T	C	0.0387674	1006
12	rs10860935	T	A	0.152087	1006
12	rs10860936	T	C	0.17495	1006
12	rs35774237	A	G	0.0377734	1006
12	rs10778209	A	G	0.745527	1006
12	rs113316737	G	A	0.00994036	1006
12	rs1915932	T	G	0.349901	1006
12	rs11111419	A	T	0.287276	1006
12	rs77225688	T	A	0.0228628	1006
12	rs76239001	T	G	0.0347913	1006
12	rs111244120	C	T	0.0228628	1006
12	rs1403053	T	C	0.287276	1006
12	rs76809619	C	T	0.0228628	1006
12	rs34857170	T	A	0.348907	1006
12	rs4646987	A	G	0.135189	1006
12	rs78243047	A	T	0.150099	1006
12	rs35019215	C	A	0.135189	1006
12	rs112688310	A	G	0.0228628	1006
12	rs73391525	A	T	0.152087	1006
12	rs74727336	G	A	0.150099	1006
12	rs80334140	C	T	0.0228628	1006
12	rs117884472	C	T	0.0228628	1006
12	rs75986036	A	C	0.150099	1006
12	rs111269072	T	G	0.0337972	1006
12	rs77864037	C	T	0.0367793	1006
12	rs61942043	T	C	0.135189	1006
12	rs80238951	C	T	0.150099	1006
12	rs73173940	A	G	0.0109344	1006
12	rs76241566	T	A	0.0367793	1006
12	rs6539058	C	T	0.397614	1006
12	rs1391685	A	C	0.17495	1006
12	rs7131709	C	T	0.135189	1006
12	rs139730988	A	C	0.0387674	1006
12	rs114122969	A	G	0.150099	1006
12	rs117485781	G	A	0.150099	1006
12	rs67493149	T	C	0.137177	1006
12	rs61942044	T	C	0.285288	1006
12	rs148977521	C	T	0.0129225	1006
12	rs78373306	T	G	0.150099	1006
12	rs74560156	G	A	0.150099	1006
12	rs79841057	G	A	0.150099	1006
12	rs61942045	T	G	0.135189	1006
12	rs3847930	G	A	0.744533	1006
12	rs3913258	C	T	0.346918	1006
12	rs77856075	G	A	0.150099	1006
12	rs61942046	G	A	0.135189	1006
12	rs7295308	A	G	0.138171	1006
12	rs78985461	G	A	0.150099	1006
12	rs142557042	T	C	0.0129225	1006
12	rs772899	A	G	0.988072	1006
12	rs3847931	G	T	0.28827	1006
12	rs77688177	G	T	0.150099	1006
12	rs79319758	T	G	0.150099	1006
12	rs61943173	T	A	0.0666004	1006
12	rs150845757	C	T	0.0357853	1006
12	rs76659109	G	C	0.150099	1006
12	rs61943174	C	T	0.0646123	1006
12	rs34191345	A	G	0.346918	1006
12	rs1851381	T	A	0.0646123	1006
12	rs1522307	A	G	0.346918	1006
12	rs185113258	G	A	0.0149105	1006
12	rs34181115	C	T	0.0715706	1006
12	rs35823784	G	A	0.0715706	1006
12	rs71466242	C	T	0.0715706	1006
12	rs79993046	T	C	0.0228628	1006
12	rs74699156	T	C	0.150099	1006
12	rs75236535	T	C	0.150099	1006
12	rs75859877	A	C	0.150099	1006
12	rs78814848	G	T	0.150099	1006
12	rs117903008	C	T	0.150099	1006
12	rs73391558	C	T	0.0646123	1006
12	rs35855475	C	T	0.0854871	1006
12	rs34923793	T	C	0.153082	1006
12	rs2133295	G	A	0.0815109	1006
12	rs73173944	G	A	0.0815109	1006
12	rs66484911	T	C	0.234592	1006
12	rs112915864	T	C	0.0457256	1006
12	rs117304853	T	C	0.0308151	1006
12	rs35780730	C	A	0.302187	1006
12	rs4646986	G	A	0.304175	1006
12	rs34425560	T	C	0.153082	1006
12	rs113190378	T	A	0.00894632	1006
12	rs17842947	A	G	0.149105	1006
12	rs1498688	A	G	0.149105	1006
12	rs7138986	G	A	0.348907	1006
12	rs3805122	A	G	0.153082	1006
12	rs2056602	A	G	0.149105	1006
12	rs71466243	T	A	0.153082	1006
12	rs7970836	A	G	0.302187	1006
12	rs7310181	G	A	0.302187	1006
12	rs3805120	C	T	0.153082	1006
12	rs67549392	T	A	0.302187	1006
12	rs3828473	G	C	0.153082	1006
12	rs3792590	T	A	0.302187	1006
12	rs1522295	T	C	0.302187	1006
12	rs1522296	G	A	0.311133	1006
12	rs2280615	T	G	0.153082	1006
12	rs7954004	G	A	0.00894632	1006
12	rs62517177	G	A	0.00894632	1006
12	rs74820934	C	T	0.00894632	1006
12	rs34674687	C	G	0.15507	1006
12	rs1522297	T	C	0.315109	1006
12	rs17546516	A	G	0.15507	1006
12	rs1522298	G	C	0.315109	1006
12	rs1522299	A	G	0.315109	1006
12	rs12312033	A	C	0.316103	1006
12	rs9804734	C	T	0.316103	1006
12	rs7485331	C	A	0.316103	1006
12	rs1498691	A	G	0.318091	1006
12	rs1498690	G	A	0.00795229	1006
12	rs1498689	G	A	0.316103	1006
12	rs111874313	C	T	0.00795229	1006
12	rs2173443	G	A	0.353877	1006
12	rs117250762	G	A	0.0357853	1006
12	rs2888702	G	T	0.164016	1006
12	rs34586248	T	C	0.164016	1006
12	rs34727961	T	A	0.318091	1006
12	rs2173442	G	A	0.317097	1006
12	rs36002276	G	A	0.166004	1006
12	rs34984499	G	A	0.16501	1006
12	rs73393504	A	G	0.0705765	1006
12	rs34992342	C	T	0.0109344	1006
12	rs138957582	C	T	0.00795229	1006
12	rs71466245	G	A	0.15507	1006
12	rs1524550	C	T	0.0715706	1006
12	rs73173951	A	G	0.082505	1006
12	rs17449558	A	C	0.0705765	1006
12	rs36089410	G	A	0.164016	1006
12	rs34281125	C	T	0.15507	1006
12	rs79846119	T	C	0.00298211	1006
12	rs17842962	C	A	0.164016	1006
12	rs34068029	A	G	0.164016	1006
12	rs71466246	G	A	0.15507	1006
12	rs34732688	A	G	0.164016	1006
12	rs61943178	A	G	0.0705765	1006
12	rs115324248	C	A	0.0357853	1006
12	rs35479502	G	A	0.156064	1006
12	rs17546718	G	A	0.0705765	1006
12	rs17842950	C	G	0.164016	1006
12	rs79336640	C	T	0.082505	1006
12	rs1498701	A	G	0.0705765	1006
12	rs73173953	T	C	0.0934394	1006
12	rs1522300	C	T	0.0705765	1006
12	rs1851380	A	C	0.0705765	1006
12	rs1522301	A	G	0.988072	1006
12	rs1357257	G	C	0.235586	1006
12	rs35530614	C	A	0.15507	1006
12	rs1522302	G	A	0.0705765	1006
12	rs1357258	A	G	0.235586	1006
12	rs17842949	C	T	0.164016	1006
12	rs7955991	T	C	0.082505	1006
12	rs7969789	C	T	0.317097	1006
12	rs17547025	A	C	0.16501	1006
12	rs7973675	G	A	0.350895	1006
12	rs1522303	C	T	0.114314	1006
12	rs34340574	G	A	0.163022	1006
12	rs61943179	T	A	0.271372	1006
12	rs73173954	T	A	0.0805169	1006
12	rs73173955	A	G	0.0805169	1006
12	rs73173956	G	T	0.0506958	1006
12	rs142755724	A	C	0.0238569	1006
12	rs151037591	T	G	0.0238569	1006
12	rs73393592	A	G	0.0705765	1006
12	rs34825238	G	T	0.270378	1006
12	rs34938392	A	G	0.163022	1006
12	rs71466247	A	G	0.163022	1006
12	rs117619271	C	A	0.156064	1006
12	rs61943180	C	G	0.0705765	1006
12	rs117498336	C	T	0.00795229	1006
12	rs1915931	A	G	0.0705765	1006
12	rs111270874	G	T	0.0367793	1006
12	rs73393600	A	G	0.107356	1006
12	rs74996712	C	T	0.0168986	1006
12	rs61943181	C	T	0.0705765	1006
12	rs61943182	A	G	0.351889	1006
12	rs71466249	A	G	0.15507	1006
12	rs61943183	G	T	0.271372	1006
12	rs71466250	C	T	0.15507	1006
12	rs80304327	T	C	0.0367793	1006
12	rs61943184	A	T	0.0715706	1006
12	rs34898627	A	G	0.271372	1006
12	rs61943185	C	T	0.082505	1006
12	rs139598725	C	T	0.0109344	1006
12	rs61943186	G	A	0.0705765	1006
12	rs1589519	C	G	0.164016	1006
12	rs36120932	G	A	0.163022	1006
12	rs111265659	A	G	0.0367793	1006
12	rs117470882	G	A	0.0347913	1006
12	rs61943187	G	A	0.107356	1006
12	rs61943188	G	T	0.0705765	1006
12	rs61943189	C	T	0.0705765	1006
12	rs73377904	A	G	0.107356	1006
12	rs7299942	T	C	0.271372	1006
12	rs7314969	G	A	0.270378	1006
12	rs61943190	G	C	0.0705765	1006
12	rs77532023	C	T	0.0805169	1006
12	rs111624242	T	C	0.0357853	1006
12	rs75084547	A	T	0.0357853	1006
12	rs7138001	G	A	0.352883	1006
12	rs61941086	C	T	0.0705765	1006
12	rs35438352	C	T	0.0656064	1006
12	rs4764921	G	A	0.0695825	1006
12	rs1498697	G	A	0.199801	1006
12	rs4764922	G	A	0.0695825	1006
12	rs80315628	G	T	0.0596421	1006
12	rs4764923	A	G	0.0695825	1006
12	rs4764924	A	C	0.0695825	1006
12	rs149027770	C	T	0.0159046	1006
12	rs79435523	T	G	0.0596421	1006
12	rs34683293	A	T	0.153082	1006
12	rs73173960	C	T	0.0656064	1006
12	rs35103648	C	T	0.0685885	1006
12	rs35880244	C	T	0.45328	1006
12	rs1498696	G	T	0.249503	1006
12	rs73377939	C	G	0.0129225	1006
12	rs71466254	G	C	0.11332	1006
12	rs7313903	A	C	0.410537	1006
12	rs7314012	C	T	0.302187	1006
12	rs7973625	T	C	0.106362	1006
12	rs117969818	T	G	0.0506958	1006
12	rs7303972	A	T	0.300199	1006
12	rs61941087	G	A	0.297217	1006
12	rs34959079	C	T	0.299205	1006
12	rs74988471	G	C	0.0129225	1006
12	rs139068724	C	G	0.0208748	1006
12	rs34631206	G	C	0.318091	1006
12	rs9782	T	C	0.324056	1006
12	rs731682	C	G	0.0457256	1006
12	rs1391682	T	C	0.974155	1006
12	rs2291854	A	G	0.82505	1006
12	rs17450122	A	G	0.10338	1006
12	rs1353762	A	G	0.589463	1006
12	rs1874875	C	G	0.235586	1006
12	rs4578454	C	T	0.587475	1006
12	rs1498687	A	T	0.82505	1006
12	rs118105941	G	A	0.0536779	1006
12	rs112558363	C	T	0.0447316	1006
12	rs1463822	C	G	0.175944	1006
12	rs1353769	G	T	0.828032	1006
12	rs1353768	C	G	0.974155	1006
12	rs1574426	G	A	0.178926	1006
12	rs881717	A	G	0.149105	1006
12	rs7955292	T	C	0.970179	1006
12	rs36104021	C	G	0.131213	1006
12	rs17450273	C	A	0.27833	1006
12	rs35044147	C	G	0.27833	1006
12	rs4764925	A	G	0.970179	1006
12	rs35074668	A	G	0.27833	1006
12	rs17450322	C	T	0.110338	1006
12	rs2373913	C	T	0.859841	1006
12	rs7301337	T	C	0.859841	1006
12	rs1498700	T	C	0.859841	1006
12	rs1498699	C	T	0.859841	1006
12	rs3858689	T	C	0.970179	1006
12	rs4764926	G	A	0.859841	1006
12	rs4764928	T	A	0.859841	1006
12	rs35748687	G	A	0.111332	1006
12	rs144494438	T	A	0.0149105	1006
12	rs1391681	C	A	0.574553	1006
12	rs6539059	G	C	0.970179	1006
12	rs17450496	T	C	0.110338	1006
12	rs17450524	C	T	0.276342	1006
12	rs118132241	T	C	0.0367793	1006
12	rs78342009	C	T	0.028827	1006
12	rs61941097	G	A	0.110338	1006
12	rs1498685	A	C	0.573559	1006
12	rs34449111	G	A	0.110338	1006
12	rs17842959	A	T	0.249503	1006
12	rs36021890	A	G	0.109344	1006
12	rs1498684	T	C	0.969185	1006
12	rs73176039	G	C	0.142147	1006
12	rs1498683	G	A	0.969185	1006
12	rs4764719	A	C	0.724652	1006
12	rs10507153	T	G	0.10835	1006
12	rs10507154	G	A	0.10835	1006
12	rs140481505	A	T	0.0178926	1006
12	rs6539060	G	A	0.129225	1006
12	rs73176041	G	A	0.00894632	1006
12	rs34471879	A	G	0.10835	1006
12	rs35091079	G	T	0.0168986	1006
12	rs17450797	G	A	0.10835	1006
12	rs61941099	G	C	0.130219	1006
12	rs34018993	C	T	0.0168986	1006
12	rs35020753	T	C	0.130219	1006
12	rs61941101	G	A	0.0208748	1006
12	rs17548007	G	T	0.10835	1006
12	rs142364741	T	C	0.00695825	1006
12	rs35697573	C	T	0.130219	1006
12	rs34592633	G	A	0.10835	1006
12	rs35669421	T	A	0.238569	1006
12	rs73176043	C	T	0.144135	1006
12	rs1909318	C	T	0.144135	1006
12	rs2133294	G	T	0.578529	1006
12	rs2133293	T	G	0.969185	1006
12	rs1566301	A	G	0.968191	1006
12	rs61941104	T	C	0.130219	1006
12	rs34274940	G	A	0.239563	1006
12	rs17842943	G	A	0.238569	1006
12	rs61941122	A	G	0.10835	1006
12	rs35251637	C	T	0.129225	1006
12	rs73176044	T	A	0.144135	1006
12	rs4764720	C	T	0.969185	1006
12	rs4764929	T	C	0.969185	1006
12	rs144180988	G	C	0.00994036	1006
12	rs77753654	A	G	0.0218688	1006
12	rs7342307	C	T	0.129225	1006
12	rs7960631	C	T	0.0675944	1006
12	rs73377991	G	A	0.00695825	1006
12	rs79047875	G	A	0.0785288	1006
12	rs1391684	A	C	0.969185	1006
12	rs80020163	G	T	0.0238569	1006
12	rs1391683	T	C	0.969185	1006
12	rs7979537	T	C	0.0168986	1006
12	rs35116053	A	G	0.00795229	1006
12	rs61941125	A	G	0.107356	1006
12	rs61941126	C	T	0.10835	1006
12	rs75353387	A	G	0.0785288	1006
12	rs1566299	C	G	0.707753	1006
12	rs2047477	A	G	0.0785288	1006
12	rs937473	A	T	0.707753	1006
12	rs882461	T	C	0.786282	1006
12	rs35952479	A	G	0.146123	1006
12	rs4764721	A	G	0.969185	1006
12	rs4764930	A	G	0.969185	1006
12	rs61941129	T	C	0.10835	1006
12	rs1603819	C	G	0.786282	1006
12	rs1603818	A	C	0.968191	1006
12	rs28862621	T	A	0.968191	1006
12	rs61941130	C	T	0.0675944	1006
12	rs2373953	A	G	0.849901	1006
12	rs34637163	C	A	0.110338	1006
12	rs61941131	G	T	0.149105	1006
12	rs35922786	A	T	0.149105	1006
12	rs71466256	C	A	0.0357853	1006
12	rs115600820	G	A	0.0536779	1006
12	rs7311817	C	A	0.149105	1006
12	rs61941133	C	T	0.737575	1006
12	rs1498695	C	T	0.738569	1006
12	rs7955229	A	G	0.028827	1006
12	rs2373952	A	G	0.229622	1006
12	rs34510257	C	T	0.11332	1006
12	rs73379918	A	G	0.0109344	1006
12	rs3907580	C	A	0.738569	1006
12	rs118138719	G	T	0.0258449	1006
12	rs34773255	T	C	0.11332	1006
12	rs118019105	T	C	0.0228628	1006
12	rs35236781	C	T	0.114314	1006
12	rs188568259	T	C	0.0159046	1006
12	rs2373866	A	G	0.968191	1006
12	rs67399100	T	C	0.738569	1006
12	rs74916600	G	A	0.0586481	1006
12	rs28735715	A	T	0.0357853	1006
12	rs2888703	A	G	0.968191	1006
12	rs12366493	A	G	0.11332	1006
12	rs118044569	C	A	0.0258449	1006
12	rs10507156	A	C	0.11332	1006
12	rs7962773	G	T	0.737575	1006
12	rs77137965	T	A	0.028827	1006
12	rs76815627	A	G	0.0735586	1006
12	rs35917440	G	A	0.0357853	1006
12	rs75162007	G	A	0.0745527	1006
12	rs117733342	C	G	0.00994036	1006
12	rs7964676	T	C	0.0745527	1006
12	rs3858690	C	T	0.23161	1006
12	rs78472299	T	C	0.0357853	1006
12	rs71466257	G	A	0.0357853	1006
12	rs77457021	A	G	0.0735586	1006
12	rs4526823	G	T	0.968191	1006
12	rs35315170	A	C	0.112326	1006
12	rs35051218	G	A	0.11332	1006
12	rs117714185	C	T	0.0308151	1006
12	rs7958171	A	G	0.50497	1006
12	rs34481973	G	A	0.0934394	1006
12	rs34973369	G	A	0.412525	1006
12	rs17548461	A	G	0.054672	1006
12	rs7956290	T	C	0.37674	1006
12	rs71466258	C	T	0.105368	1006
12	rs3847933	T	C	0.0437376	1006
12	rs2373867	A	C	0.232604	1006
12	rs7312875	A	G	0.402584	1006
12	rs7298603	T	A	0.175944	1006
12	rs145893656	G	A	0.026839	1006
12	rs11111422	G	T	0.055666	1006
12	rs73176052	C	T	0.0377734	1006
12	rs75297099	C	T	0.027833	1006
12	rs35391951	T	C	0.232604	1006
12	rs7295440	G	A	0.374751	1006
12	rs7311451	T	G	0.37674	1006
12	rs2373869	C	G	0.374751	1006
12	rs34538406	A	G	0.10338	1006
12	rs73176053	G	A	0.0387674	1006
12	rs73176055	C	G	0.0377734	1006
12	rs36115881	A	G	0.374751	1006
12	rs34403863	C	A	0.374751	1006
12	rs73176058	A	G	0.0377734	1006
12	rs113067033	G	A	0.027833	1006
12	rs4764722	T	A	0.483101	1006
12	rs4268560	G	A	0.027833	1006
12	rs4420324	C	T	0.428429	1006
12	rs1515547	A	G	0.114314	1006
12	rs79045809	C	A	0.120278	1006
12	rs76385869	T	A	0.0874751	1006
12	rs34207056	C	T	0.521869	1006
12	rs74462624	C	T	0.0705765	1006
12	rs147174770	G	C	0.0119284	1006
12	rs1399785	T	G	0.235586	1006
12	rs4764931	C	A	0.172962	1006
12	rs74990324	G	A	0.0208748	1006
12	rs1515549	G	C	0.521869	1006
12	rs17842951	G	T	0.177932	1006
12	rs17548689	A	G	0.0347913	1006
12	rs17842952	G	T	0.177932	1006
12	rs141985662	A	G	0.0139165	1006
12	rs73379967	A	G	0.0208748	1006
12	rs35479394	A	G	0.914513	1006
12	rs149286595	C	T	0.0168986	1006
12	rs73176061	A	C	0.0407555	1006
12	rs1515550	G	C	0.0208748	1006
12	rs79045115	G	A	0.0675944	1006
12	rs67319693	A	G	0.411531	1006
12	rs73176062	G	T	0.172962	1006
12	rs73176063	T	C	0.172962	1006
12	rs76541683	A	C	0.0487078	1006
12	rs77944791	G	T	0.0427435	1006
12	rs118127269	C	T	0.0994036	1006
12	rs67752388	A	G	0.411531	1006
12	rs73176066	T	G	0.173956	1006
12	rs2176090	G	A	0.175944	1006
12	rs7962597	G	T	0.0417495	1006
12	rs73176067	T	G	0.175944	1006
12	rs35729123	C	G	0.127237	1006
12	rs75372728	C	A	0.0407555	1006
12	rs141024499	G	A	0.00497018	1006
12	rs73379973	C	T	0.0208748	1006
12	rs75822910	A	G	0.106362	1006
12	rs4388951	T	C	0.175944	1006
12	rs73379976	T	G	0.0208748	1006
12	rs73379978	T	C	0.0208748	1006
12	rs73379980	C	G	0.0208748	1006
12	rs34419965	G	A	0.175944	1006
12	rs4764932	G	A	0.173956	1006
12	rs113235355	C	T	0.173956	1006
12	rs73176071	T	C	0.173956	1006
12	rs73379982	A	T	0.0208748	1006
12	rs17842954	G	T	0.0208748	1006
12	rs144927426	G	T	0.00397614	1006
12	rs73176072	A	G	0.175944	1006
12	rs8181611	T	C	0.0208748	1006
12	rs73176076	T	C	0.0208748	1006
12	rs17041417	G	A	0.201789	1006
12	rs118107428	G	T	0.0139165	1006
12	rs73176077	A	T	0.0725646	1006
12	rs73176078	A	G	0.0208748	1006
12	rs75341775	G	C	0.0218688	1006
12	rs73176079	A	C	0.0208748	1006
12	rs73176080	T	C	0.0218688	1006
12	rs73176081	G	A	0.0228628	1006
12	rs552385245	G	A	0.00497018	1006
12	rs73176082	A	G	0.0208748	1006
12	rs73176083	A	C	0.0208748	1006
12	rs148588748	A	G	0.0129225	1006
12	rs73176085	G	A	0.0208748	1006
12	rs35816010	A	G	0.424453	1006
12	rs73177846	G	A	0.0208748	1006
12	rs79031425	C	T	0.0208748	1006
12	rs73177848	G	T	0.196819	1006
12	rs75236701	G	A	0.0238569	1006
12	rs73177849	G	T	0.0208748	1006
12	rs73177850	G	T	0.0208748	1006
12	rs11111423	C	T	0.17992	1006
12	rs1606864	C	T	0.402584	1006
12	rs73177852	C	G	0.0208748	1006
12	rs117643257	G	A	0.0248509	1006
12	rs61941159	G	T	0.0437376	1006
12	rs73177853	T	C	0.0208748	1006
12	rs35012955	T	C	0.183897	1006
12	rs73177857	A	T	0.0208748	1006
12	rs73177858	A	G	0.0208748	1006
12	rs73177859	A	T	0.0208748	1006
12	rs73177860	C	T	0.0208748	1006
12	rs73177861	T	C	0.0208748	1006
12	rs1588886	G	A	0.531809	1006
12	rs10778211	T	C	0.17992	1006
12	rs73177864	C	G	0.0208748	1006
12	rs144592307	C	T	0.0119284	1006
12	rs73177865	T	C	0.0208748	1006
12	rs12422792	T	C	0.201789	1006
12	rs117604142	G	C	0.0129225	1006
12	rs73177868	T	C	0.0208748	1006
12	rs73177869	A	G	0.0208748	1006
12	rs12322389	C	G	0.222664	1006
12	rs11561324	T	C	0.180915	1006
12	rs11559896	G	A	0.116302	1006
12	rs73177870	G	A	0.0208748	1006
12	rs148504890	G	A	0.0208748	1006
12	rs142803327	C	T	0.0208748	1006
12	rs116063636	A	G	0.0208748	1006
12	rs73177873	C	T	0.0208748	1006
12	rs117402425	T	G	0.0208748	1006
12	rs1850956	T	C	0.530815	1006
12	rs150482040	G	A	0.0208748	1006
12	rs73177875	A	G	0.0208748	1006
12	rs73177877	A	C	0.0208748	1006
12	rs10778212	A	G	0.530815	1006
12	rs7958371	T	A	0.38171	1006
12	rs149975582	C	T	0.0258449	1006
12	rs10860937	G	T	0.519881	1006
12	rs76603953	A	T	0.0964215	1006
12	rs11111424	T	C	0.110338	1006
12	rs73177881	T	A	0.0208748	1006
12	rs11111425	C	G	0.110338	1006
12	rs146830932	A	T	0.0178926	1006
12	rs11111427	A	G	0.185885	1006
12	rs2222044	T	C	0.530815	1006
12	rs142928700	C	T	0.0208748	1006
12	rs117744215	G	A	0.027833	1006
12	rs4015581	T	C	0.402584	1006
12	rs61942161	A	G	0.0198807	1006
12	rs7966136	C	T	0.201789	1006
12	rs141331065	G	A	0.0208748	1006
12	rs140022454	C	T	0.0208748	1006
12	rs2373909	G	T	0.402584	1006
12	rs73177887	T	C	0.0208748	1006
12	rs12367892	G	C	0.0198807	1006
12	rs2138255	C	T	0.117296	1006
12	rs11111428	A	G	0.0208748	1006
12	rs148525448	G	A	0.0178926	1006
12	rs141885305	C	T	0.0208748	1006
12	rs12582537	A	C	0.184891	1006
12	rs147557133	A	G	0.0149105	1006
12	rs1401995	C	A	0.0208748	1006
12	rs73177889	G	C	0.0208748	1006
12	rs11111433	T	C	0.117296	1006
12	rs73177890	T	C	0.0208748	1006
12	rs73177892	G	A	0.111332	1006
12	rs73177894	C	T	0.0208748	1006
12	rs17033406	T	C	0.0208748	1006
12	rs1533403	T	C	0.915507	1006
12	rs1879251	A	C	0.128231	1006
12	rs61942162	T	G	0.180915	1006
12	rs118180595	A	T	0.0208748	1006
12	rs141043826	T	A	0.0208748	1006
12	rs73177899	A	G	0.0208748	1006
12	rs73177900	C	A	0.0208748	1006
12	rs73177901	T	C	0.201789	1006
12	rs192375378	T	A	0.0109344	1006
12	rs12369143	G	A	0.0705765	1006
12	rs79680413	A	G	0.0328032	1006
12	rs73179703	G	A	0.0208748	1006
12	rs4764934	C	T	0.185885	1006
12	rs77186703	T	C	0.0208748	1006
12	rs73179704	A	G	0.0208748	1006
12	rs73183634	G	C	0.0208748	1006
12	rs73183635	C	T	0.0208748	1006
12	rs10860938	G	T	0.180915	1006
12	rs79947834	C	T	0.027833	1006
12	rs17033419	G	A	0.0298211	1006
12	rs4764935	C	T	0.201789	1006
12	rs73183637	T	C	0.0208748	1006
12	rs4764936	C	T	0.201789	1006
12	rs73183640	A	G	0.0208748	1006
12	rs1543127	T	G	0.0208748	1006
12	rs4584635	A	T	0.519881	1006
12	rs74334775	C	T	0.0168986	1006
12	rs17033425	T	C	0.0208748	1006
12	rs75014723	G	A	0.0208748	1006
12	rs73183641	G	T	0.0208748	1006
12	rs149267898	G	A	0.0208748	1006
12	rs117968190	T	C	0.0129225	1006
12	rs7972145	T	C	0.530815	1006
12	rs73183644	C	T	0.0208748	1006
12	rs73183645	A	G	0.0208748	1006
12	rs140627605	A	G	0.0119284	1006
12	rs73183647	G	A	0.0208748	1006
12	rs78160399	A	T	0.0208748	1006
12	rs73183649	G	T	0.0208748	1006
12	rs11111436	C	T	0.116302	1006
12	rs73183651	T	G	0.0208748	1006
12	rs12422530	C	A	0.190855	1006
12	rs151263191	G	A	0.0208748	1006
12	rs10745954	A	G	0.519881	1006
12	rs73183654	T	C	0.0208748	1006
12	rs73183655	A	G	0.0208748	1006
12	rs17549238	C	T	0.0198807	1006
12	rs147175344	C	T	0.0228628	1006
12	rs77860497	A	C	0.0218688	1006
12	rs73183658	G	T	0.0208748	1006
12	rs73183659	A	G	0.0208748	1006
12	rs73381814	A	T	0.0188867	1006
12	rs73183660	G	A	0.0208748	1006
12	rs73183661	C	T	0.0208748	1006
12	rs4144504	T	C	0.180915	1006
12	rs11111439	C	T	0.180915	1006
12	rs118108566	G	C	0.0119284	1006
12	rs78124694	T	C	0.16998	1006
12	rs73183663	T	A	0.0208748	1006
12	rs4764937	T	G	0.403579	1006
12	rs7295481	T	C	0.530815	1006
12	rs117849951	T	G	0.0497018	1006
12	rs73183664	T	C	0.0208748	1006
12	rs3843669	A	T	0.972167	1006
12	rs73183667	A	T	0.0208748	1006
12	rs73183668	C	T	0.0208748	1006
12	rs184134600	C	T	0.0129225	1006
12	rs17033429	T	G	0.0208748	1006
12	rs73183669	G	A	0.0208748	1006
12	rs10778213	T	C	0.506958	1006
12	rs142025056	T	C	0.0129225	1006
12	rs11111443	A	G	0.404573	1006
12	rs76637098	C	T	0.16998	1006
12	rs73183670	T	C	0.115308	1006
12	rs73183671	G	A	0.0208748	1006
12	rs73183672	A	C	0.0208748	1006
12	rs118109863	G	A	0.0337972	1006
12	rs73183673	T	C	0.0208748	1006
12	rs73183674	A	G	0.0208748	1006
12	rs73183676	A	G	0.0208748	1006
12	rs73183677	C	T	0.0208748	1006
12	rs7295063	A	C	0.37674	1006
12	rs1401989	C	T	0.37674	1006
12	rs12317145	G	A	0.0208748	1006
12	rs73381822	T	C	0.0198807	1006
12	rs73183680	C	T	0.0218688	1006
12	rs73183681	G	A	0.196819	1006
12	rs12426769	G	A	0.116302	1006
12	rs10860939	C	A	0.116302	1006
12	rs73183682	T	C	0.0208748	1006
12	rs17033443	A	G	0.0208748	1006
12	rs17549584	T	C	0.028827	1006
12	rs116916548	G	A	0.0139165	1006
12	rs12426552	C	T	0.0755467	1006
12	rs73183683	G	A	0.193837	1006
12	rs150977554	T	A	0.0198807	1006
12	rs74377561	A	G	0.0666004	1006
12	rs190284745	A	G	0.0119284	1006
12	rs73183685	G	A	0.0139165	1006
12	rs117026478	A	G	0.0347913	1006
12	rs57531769	A	T	0.323062	1006
12	rs10860940	T	A	0.33499	1006
12	rs10860941	G	C	0.106362	1006
12	rs1520187	A	T	0.33499	1006
12	rs150334450	G	A	0.0109344	1006
12	rs7298698	T	C	0.507952	1006
12	rs117146168	T	C	0.0168986	1006
12	rs11111456	G	T	0.321074	1006
12	rs4764939	C	T	0.505964	1006
12	rs79282315	C	T	0.0168986	1006
12	rs4764940	G	A	0.33499	1006
12	rs1818702	C	T	0.321074	1006
12	rs79107313	T	C	0.0954274	1006
12	rs60485583	G	C	0.197813	1006
12	rs11111457	G	T	0.321074	1006
12	rs73183688	T	C	0.33499	1006
12	rs73183689	C	T	0.32008	1006
12	rs140052039	T	A	0.0447316	1006
12	rs7358572	C	T	0.333996	1006
12	rs4764941	C	T	0.333996	1006
12	rs4764942	A	G	0.321074	1006
12	rs12580951	G	A	0.33499	1006
12	rs12582534	T	C	0.33499	1006
12	rs76850897	G	C	0.0168986	1006
12	rs73183692	C	T	0.197813	1006
12	rs11111459	T	C	0.33499	1006
12	rs11111460	C	T	0.33499	1006
12	rs11111462	T	A	0.321074	1006
12	rs4764727	T	G	0.304175	1006
12	rs11111463	G	A	0.106362	1006
12	rs4764943	C	T	0.32008	1006
12	rs12303382	A	C	0.33499	1006
12	rs12582337	C	T	0.106362	1006
12	rs11111466	A	G	0.326044	1006
12	rs12231647	G	A	0.32505	1006
12	rs77740382	C	T	0.0159046	1006
12	rs10860942	G	A	0.173956	1006
12	rs7135240	G	A	0.513917	1006
12	rs11111467	G	A	0.310139	1006
12	rs10778214	C	A	0.310139	1006
12	rs12312776	A	C	0.0308151	1006
12	rs12230024	A	C	0.310139	1006
12	rs80037841	T	C	0.0298211	1006
12	rs10778215	T	A	0.511928	1006
12	rs10860944	A	C	0.200795	1006
12	rs11111468	T	C	0.150099	1006
12	rs76517145	A	G	0.0347913	1006
12	rs77838665	A	G	0.0347913	1006
12	rs7314842	C	T	0.521869	1006
12	rs10860945	T	C	0.245527	1006
12	rs7979617	A	G	0.131213	1006
12	rs117519909	A	T	0.0218688	1006
12	rs116916939	A	G	0.0347913	1006
12	rs1401987	A	G	0.245527	1006
12	rs5011101	C	T	0.521869	1006
12	rs12299173	C	T	0.245527	1006
12	rs1004081	T	C	0.242545	1006
12	rs12300756	C	T	0.245527	1006
12	rs12300816	C	T	0.245527	1006
12	rs10735386	C	T	0.520875	1006
12	rs11111470	C	G	0.109344	1006
12	rs10450752	T	C	0.244533	1006
12	rs73183700	T	C	0.10835	1006
12	rs4764944	C	T	0.243539	1006
12	rs4764728	T	C	0.243539	1006
12	rs117619644	G	A	0.0347913	1006
12	rs7133215	T	G	0.131213	1006
12	rs76177838	T	C	0.0347913	1006
12	rs12228500	C	G	0.109344	1006
12	rs10860946	T	C	0.245527	1006
12	rs11111471	G	A	0.12326	1006
12	rs7971192	A	T	0.522863	1006
12	rs7310263	G	A	0.244533	1006
12	rs10860947	A	T	0.242545	1006
12	rs2176823	A	G	0.245527	1006
12	rs57326773	C	T	0.245527	1006
12	rs58210583	A	G	0.245527	1006
12	rs11111473	C	A	0.241551	1006
12	rs11111474	T	A	0.242545	1006
12	rs73185807	G	A	0.0675944	1006
12	rs11111475	A	T	0.131213	1006
12	rs118084692	C	T	0.0347913	1006
12	rs11837118	A	G	0.110338	1006
12	rs146621263	C	A	0.0129225	1006
12	rs10860948	A	G	0.368787	1006
12	rs7961076	T	C	0.368787	1006
12	rs138545634	T	A	0.0347913	1006
12	rs116871445	C	T	0.0347913	1006
12	rs7314091	G	T	0.131213	1006
12	rs142619906	C	A	0.0188867	1006
12	rs7968481	T	C	0.245527	1006
12	rs142379331	G	A	0.0347913	1006
12	rs117310821	G	A	0.0347913	1006
12	rs7969097	T	C	0.240557	1006
12	rs7307328	T	G	0.244533	1006
12	rs6539062	C	A	0.520875	1006
12	rs75695886	T	C	0.0218688	1006
12	rs77312281	G	A	0.0347913	1006
12	rs2271934	T	C	0.245527	1006
12	rs2271935	T	C	0.245527	1006
12	rs3817402	T	C	0.247515	1006
12	rs7961913	G	C	0.225646	1006
12	rs11615631	T	C	0.0347913	1006
12	rs11613585	G	A	0.0347913	1006
12	rs1520186	A	C	0.244533	1006
12	rs2292995	T	A	0.246521	1006
12	rs7956099	T	C	0.522863	1006
12	rs2292996	T	C	0.523857	1006
12	rs10778216	A	T	0.259443	1006
12	rs117886247	A	C	0.0675944	1006
12	rs938434	A	G	0.581511	1006
12	rs17453719	T	C	0.0795229	1006
12	rs11111476	G	A	0.0675944	1006
12	rs17453782	G	A	0.0129225	1006
12	rs73381891	A	G	0.0337972	1006
12	rs11609360	A	G	0.0894632	1006
12	rs10507158	G	C	0.525845	1006
12	rs143810897	T	G	0.0109344	1006
12	rs80343983	T	C	0.0596421	1006
12	rs11111477	C	T	0.0218688	1006
12	rs117794944	T	C	0.0308151	1006
12	rs73381900	C	T	0.0347913	1006
12	rs1401988	C	T	0.37674	1006
12	rs61540170	T	C	0.0596421	1006
12	rs117483797	G	C	0.0109344	1006
12	rs10778217	A	G	0.49006	1006
12	rs7975993	C	T	0.49006	1006
12	rs7976027	A	G	0.49006	1006
12	rs7976163	A	G	0.49006	1006
12	rs76142717	A	G	0.0626243	1006
12	rs143726057	C	G	0.0188867	1006
12	rs7963232	T	C	0.49006	1006
12	rs1401997	G	C	0.525845	1006
12	rs11111480	C	T	0.0208748	1006
12	rs10745955	T	C	0.49006	1006
12	rs10778218	A	T	0.45825	1006
12	rs10745956	T	A	0.492048	1006
12	rs10778219	G	C	0.460239	1006
12	rs10778220	A	T	0.460239	1006
12	rs79137603	G	C	0.0347913	1006
12	rs73185815	G	A	0.0208748	1006
12	rs74837235	C	T	0.0188867	1006
12	rs117033005	C	T	0.0397614	1006
12	rs17033545	G	A	0.0328032	1006
12	rs7962035	T	G	0.528827	1006
12	rs73383835	T	C	0.0328032	1006
12	rs75189260	G	A	0.0347913	1006
12	rs78441725	A	G	0.0596421	1006
12	rs75086031	C	T	0.0596421	1006
12	rs10745957	G	T	0.526839	1006
12	rs149586384	T	C	0.0168986	1006
12	rs10860949	G	A	0.369781	1006
12	rs115576471	G	A	0.0188867	1006
12	rs7306170	G	A	0.403579	1006
12	rs28375473	G	T	0.0347913	1006
12	rs28637567	A	G	0.0347913	1006
12	rs139484179	T	G	0.0705765	1006
12	rs113561475	C	T	0.0705765	1006
12	rs73185820	T	C	0.0208748	1006
12	rs73185822	A	G	0.0139165	1006
12	rs10778221	A	G	0.369781	1006
12	rs75185895	C	A	0.0347913	1006
12	rs10860950	C	T	0.389662	1006
12	rs77338334	G	A	0.0347913	1006
12	rs77799019	G	A	0.0347913	1006
12	rs10860951	C	T	0.424453	1006
12	rs10860952	G	A	0.424453	1006
12	rs12308465	G	A	0.0705765	1006
12	rs116935624	T	C	0.0347913	1006
12	rs78942742	C	T	0.0347913	1006
12	rs60306422	T	G	0.0308151	1006
12	rs11111484	G	A	0.425447	1006
12	rs75609984	A	G	0.0526839	1006
12	rs73383851	C	A	0.0308151	1006
12	rs77600961	A	G	0.0347913	1006
12	rs7308725	A	G	0.425447	1006
12	rs7308934	C	T	0.368787	1006
12	rs10860953	T	G	0.425447	1006
12	rs7309203	C	T	0.424453	1006
12	rs1879250	T	C	0.377734	1006
12	rs10860954	T	C	0.398608	1006
12	rs10860955	A	G	0.378728	1006
12	rs117786718	T	A	0.0407555	1006
12	rs75537840	G	T	0.0228628	1006
12	rs10778222	A	G	0.4334	1006
12	rs11111485	A	T	0.4334	1006
12	rs11614058	G	A	0.0347913	1006
12	rs10778223	A	G	0.428429	1006
12	rs78888963	G	C	0.0626243	1006
12	rs61942184	G	C	0.0159046	1006
12	rs4015583	T	A	0.4334	1006
12	rs1607688	A	G	0.464215	1006
12	rs77738392	C	T	0.0347913	1006
12	rs74350232	G	C	0.0347913	1006
12	rs10860958	A	T	0.4334	1006
12	rs12312922	C	A	0.0616302	1006
12	rs111496456	A	T	0.0308151	1006
12	rs1607692	C	G	0.4334	1006
12	rs74563780	A	T	0.0347913	1006
12	rs78297863	C	T	0.0347913	1006
12	rs10860959	T	C	0.434394	1006
12	rs77668362	G	C	0.0347913	1006
12	rs2176822	T	C	0.0208748	1006
12	rs77274886	C	T	0.0347913	1006
12	rs12316992	G	A	0.0616302	1006
12	rs1607691	G	A	0.398608	1006
12	rs1607690	C	T	0.377734	1006
12	rs57809382	C	A	0.0308151	1006
12	rs1401990	A	G	0.464215	1006
12	rs1401991	A	G	0.4334	1006
12	rs1401992	A	C	0.4334	1006
12	rs1949550	C	G	0.434394	1006
12	rs1949551	C	T	0.434394	1006
12	rs117451786	C	A	0.0347913	1006
12	rs117036158	C	T	0.00994036	1006
12	rs10860960	C	T	0.378728	1006
12	rs58142894	A	T	0.0308151	1006
12	rs143476129	C	G	0.0347913	1006
12	rs10860961	C	A	0.399602	1006
12	rs10860962	T	C	0.465209	1006
12	rs10860963	C	G	0.399602	1006
12	rs80254353	G	A	0.0347913	1006
12	rs11111488	C	T	0.399602	1006
12	rs111406772	T	C	0.0308151	1006
12	rs1829513	T	C	0.4334	1006
12	rs1589290	T	C	0.434394	1006
12	rs11111489	G	T	0.0208748	1006
12	rs76407195	C	A	0.0347913	1006
12	rs10860964	T	C	0.378728	1006
12	rs870865	A	C	0.399602	1006
12	rs2139556	T	A	0.378728	1006
12	rs1879253	G	A	0.0208748	1006
12	rs1949552	G	C	0.400596	1006
12	rs78385146	A	T	0.0347913	1006
12	rs77914668	A	G	0.0347913	1006
12	rs183543396	G	A	0.0109344	1006
12	rs78435211	G	A	0.0347913	1006
12	rs7133508	G	C	0.436382	1006
12	rs77995784	A	G	0.0347913	1006
12	rs7133857	G	A	0.379722	1006
12	rs147001371	A	G	0.00497018	1006
12	rs12310393	A	T	0.0636183	1006
12	rs75941759	G	A	0.0347913	1006
12	rs11111491	A	C	0.436382	1006
12	rs11111492	A	G	0.435388	1006
12	rs77813127	G	A	0.0347913	1006
12	rs7959287	A	G	0.435388	1006
12	rs7959408	A	G	0.435388	1006
12	rs11609653	G	A	0.0347913	1006
12	rs11111493	A	T	0.0208748	1006
12	rs77720463	T	A	0.0347913	1006
12	rs11111494	T	C	0.0636183	1006
12	rs11111495	T	A	0.403579	1006
12	rs117469404	T	C	0.028827	1006
12	rs939330	G	A	0.530815	1006
12	rs11111496	A	C	0.0218688	1006
12	rs10860965	C	G	0.400596	1006
12	rs10860966	C	T	0.377734	1006
12	rs1401994	T	C	0.532803	1006
12	rs76691701	T	A	0.0347913	1006
12	rs11111497	G	A	0.398608	1006
12	rs11612540	C	T	0.0347913	1006
12	rs10778224	C	T	0.377734	1006
12	rs74959515	G	A	0.0347913	1006
12	rs78475805	G	T	0.0347913	1006
12	rs76246300	C	T	0.0347913	1006
12	rs11111498	C	T	0.398608	1006
12	rs11111499	G	A	0.0228628	1006
12	rs7969688	A	G	0.4334	1006
12	rs7956592	T	C	0.528827	1006
12	rs60982613	T	C	0.0636183	1006
12	rs117667660	T	G	0.0347913	1006
12	rs143353821	C	T	0.0407555	1006
12	rs10860967	T	C	0.467197	1006
12	rs10860968	G	A	0.4334	1006
12	rs7973757	A	T	0.4334	1006
12	rs118189776	A	T	0.0198807	1006
12	rs7974280	C	A	0.4334	1006
12	rs7977336	G	C	0.398608	1006
12	rs12229151	G	A	0.389662	1006
12	rs998499	G	T	0.0805169	1006
12	rs1961983	A	G	0.0367793	1006
12	rs118090583	C	T	0.0198807	1006
12	rs10860969	G	C	0.486083	1006
12	rs1850957	G	T	0.368787	1006
12	rs1961982	G	A	0.338966	1006
12	rs10778225	A	C	0.486083	1006
12	rs10860970	T	C	0.486083	1006
12	rs149701602	A	C	0.00994036	1006
12	rs10860971	A	G	0.484095	1006
12	rs10860972	A	G	0.484095	1006
12	rs11111501	C	T	0.0884692	1006
12	rs12829188	A	G	0.336978	1006
12	rs10860973	A	G	0.483101	1006
12	rs59628740	T	C	0.0298211	1006
12	rs117032894	A	G	0.0168986	1006
12	rs10745958	C	G	0.483101	1006
12	rs34029399	T	C	0.338966	1006
12	rs10860975	T	C	0.486083	1006
12	rs141546866	T	C	0.0228628	1006
12	rs117385421	C	A	0.0119284	1006
12	rs150799807	T	C	0.0109344	1006
12	rs145928576	C	G	0.0894632	1006
12	rs11561325	C	A	0.0298211	1006
12	rs11561326	C	A	0.0298211	1006
12	rs117649277	G	A	0.0139165	1006
12	rs11111505	C	A	0.0298211	1006
12	rs35652045	A	G	0.375746	1006
12	rs191721407	C	T	0.0208748	1006
12	rs113268558	G	A	0.0994036	1006
12	rs117367395	G	C	0.0218688	1006
12	rs113195655	C	A	0.0994036	1006
12	rs10745960	T	C	0.536779	1006
12	rs11611655	G	A	0.0218688	1006
12	rs12307607	G	A	0.370775	1006
12	rs11612302	G	A	0.0218688	1006
12	rs11614359	T	C	0.45825	1006
12	rs73185843	G	A	0.0367793	1006
12	rs12299423	A	G	0.0477137	1006
12	rs10778226	T	G	0.293241	1006
12	rs12316853	C	A	0.0745527	1006
12	rs9919808	C	T	0.0815109	1006
12	rs2139555	C	T	0.595427	1006
12	rs12317748	T	C	0.159046	1006
12	rs12310655	C	T	0.0795229	1006
12	rs117185888	C	T	0.027833	1006
12	rs17454946	A	G	0.0457256	1006
12	rs76112411	G	A	0.0109344	1006
12	rs12809764	C	A	0.0785288	1006
12	rs78291434	C	T	0.0119284	1006
12	rs7971476	C	A	0.412525	1006
12	rs17033601	T	C	0.157058	1006
12	rs148960892	C	T	0.00298211	1006
12	rs1879252	A	T	0.187873	1006
12	rs17033611	C	G	0.0805169	1006
12	rs79396652	A	G	0.0576541	1006
12	rs12299934	T	G	0.0805169	1006
12	rs148340708	C	T	0.0149105	1006
12	rs1520194	C	T	0.589463	1006
12	rs10507161	A	G	0.241551	1006
12	rs10507162	T	A	0.0785288	1006
12	rs1401998	G	A	0.499006	1006
12	rs1356821	C	T	0.954274	1006
12	rs77614924	G	C	0.0775348	1006
12	rs77443034	C	T	0.0775348	1006
12	rs140265238	G	C	0.00298211	1006
12	rs117849286	C	G	0.0238569	1006
12	rs3858691	G	A	0.240557	1006
12	rs12424464	C	T	0.11829	1006
12	rs117790091	G	T	0.208748	1006
12	rs2139557	G	T	0.0685885	1006
12	rs117592752	C	T	0.083499	1006
12	rs11609956	C	T	0.0805169	1006
12	rs2373980	T	A	0.601392	1006
12	rs139082837	G	A	0.0208748	1006
12	rs4433630	T	C	0.526839	1006
12	rs1554394	T	C	0.0695825	1006
12	rs12320837	A	G	0.0725646	1006
12	rs7302493	T	G	0.262425	1006
12	rs113937182	G	A	0.00894632	1006
12	rs17033627	T	C	0.0725646	1006
12	rs11830344	A	G	0.282306	1006
12	rs1464321	A	C	0.262425	1006
12	rs17033633	C	T	0.181909	1006
12	rs191756577	G	A	0.00695825	1006
12	rs11111508	T	C	0.0805169	1006
12	rs4764949	A	G	0.360835	1006
12	rs11614685	T	C	0.0119284	1006
12	rs7305590	T	C	0.262425	1006
12	rs2373979	C	G	0.261431	1006
12	rs2888710	A	C	0.2833	1006
12	rs11111510	A	G	0.260437	1006
12	rs149037944	G	T	0.0109344	1006
12	rs146240704	T	A	0.0328032	1006
12	rs1520190	G	C	0.262425	1006
12	rs1520191	T	C	0.255467	1006
12	rs4764729	T	G	0.0775348	1006
12	rs58616642	C	T	0.0705765	1006
12	rs75524125	T	A	0.154076	1006
12	rs11111512	A	G	0.0775348	1006
12	rs76578334	T	C	0.0387674	1006
12	rs74949082	T	C	0.182903	1006
12	rs12311525	A	G	0.280318	1006
12	rs12309101	T	C	0.0884692	1006
12	rs12315487	A	G	0.0884692	1006
12	rs7956028	T	G	0.182903	1006
12	rs883064	G	A	0.182903	1006
12	rs17033659	T	C	0.183897	1006
12	rs12306103	G	A	0.0894632	1006
12	rs17033662	T	C	0.183897	1006
12	rs74879269	G	A	0.055666	1006
12	rs1915110	C	A	0.281312	1006
12	rs80276879	A	T	0.0248509	1006
12	rs10860976	T	A	0.0715706	1006
12	rs10860977	G	A	0.370775	1006
12	rs4144505	G	A	0.0705765	1006
12	rs7956476	A	C	0.183897	1006
12	rs10778228	G	A	0.370775	1006
12	rs10860978	A	C	0.259443	1006
12	rs73185849	C	T	0.00894632	1006
12	rs117775298	G	A	0.0815109	1006
12	rs11613843	C	T	0.0884692	1006
12	rs12315113	G	A	0.0715706	1006
12	rs12301542	A	G	0.372763	1006
12	rs12366555	T	G	0.0447316	1006
12	rs79201274	A	T	0.0149105	1006
12	rs73185850	G	A	0.180915	1006
12	rs143338491	G	A	0.0188867	1006
12	rs4764731	C	T	0.0715706	1006
12	rs7137989	C	T	0.371769	1006
12	rs75567333	A	G	0.0715706	1006
12	rs74417186	A	G	0.0715706	1006
12	rs1972135	T	G	0.370775	1006
12	rs73185851	A	G	0.180915	1006
12	rs10778229	G	T	0.259443	1006
12	rs10860979	T	C	0.0725646	1006
12	rs113955760	A	C	0.0159046	1006
12	rs11111517	A	C	0.0715706	1006
12	rs7300758	T	A	0.182903	1006
12	rs7133233	A	C	0.187873	1006
12	rs79387839	T	G	0.16998	1006
12	rs10860981	G	A	0.0715706	1006
12	rs75754813	T	C	0.0387674	1006
12	rs7488867	C	T	0.281312	1006
12	rs74828629	T	C	0.0715706	1006
12	rs7308188	T	C	0.281312	1006
12	rs7295291	A	T	0.186879	1006
12	rs10860982	G	C	0.0715706	1006
12	rs116895393	C	T	0.0586481	1006
12	rs7961837	A	G	0.186879	1006
12	rs112616466	T	C	0.0109344	1006
12	rs73185853	A	G	0.186879	1006
12	rs11111520	T	C	0.0715706	1006
12	rs6419384	T	C	0.281312	1006
12	rs6539064	C	G	0.277336	1006
12	rs6539065	T	A	0.584493	1006
12	rs144473340	G	T	0.0467197	1006
12	rs59259889	A	C	0.0715706	1006
12	rs57342939	C	T	0.0715706	1006
12	rs76836262	A	T	0.0894632	1006
12	rs74565404	T	C	0.0705765	1006
12	rs149366506	T	C	0.026839	1006
12	rs144741448	A	G	0.0129225	1006
12	rs12228711	C	T	0.0705765	1006
12	rs11111522	A	G	0.0695825	1006
12	rs6539066	T	C	0.370775	1006
12	rs11111523	A	T	0.0904573	1006
12	rs7134630	A	C	0.27833	1006
12	rs73185855	C	T	0.199801	1006
12	rs11111525	A	G	0.0695825	1006
12	rs7294776	G	A	0.0725646	1006
12	rs11111527	T	C	0.0705765	1006
12	rs11111528	A	T	0.0695825	1006
12	rs7954263	T	C	0.0695825	1006
12	rs6539067	A	T	0.0695825	1006
12	rs10778231	A	G	0.370775	1006
12	rs117551902	G	T	0.0258449	1006
12	rs11111529	T	C	0.0695825	1006
12	rs117335065	A	G	0.0129225	1006
12	rs11111530	C	T	0.0695825	1006
12	rs7971321	C	T	0.369781	1006
12	rs73185857	C	A	0.203777	1006
12	rs7975056	C	G	0.0705765	1006
12	rs1996749	G	A	0.370775	1006
12	rs4764951	C	T	0.0109344	1006
12	rs11111531	G	T	0.0695825	1006
12	rs79713600	C	T	0.0695825	1006
12	rs17033705	C	T	0.0695825	1006
12	rs111466120	G	A	0.203777	1006
12	rs4764952	T	C	0.369781	1006
12	rs73185858	C	T	0.198807	1006
12	rs11111532	T	A	0.0695825	1006
12	rs7138383	G	A	0.277336	1006
12	rs73185859	T	G	0.0168986	1006
12	rs12230008	G	T	0.0626243	1006
12	rs10778232	C	T	0.364811	1006
12	rs939629	G	T	0.0109344	1006
12	rs1320346	A	G	0.0904573	1006
12	rs77868894	A	G	0.0139165	1006
12	rs139333107	G	A	0.0238569	1006
12	rs2374244	C	T	0.083499	1006
12	rs4764953	T	G	0.0636183	1006
12	rs10860987	G	T	0.0874751	1006
12	rs7966251	G	A	0.280318	1006
12	rs12315963	C	G	0.0884692	1006
12	rs7969597	G	A	0.364811	1006
12	rs78826008	A	G	0.0705765	1006
12	rs7305198	A	T	0.201789	1006
12	rs10778236	C	T	0.364811	1006
12	rs148217087	C	T	0.0109344	1006
12	rs2374243	T	A	0.083499	1006
12	rs11111534	A	G	0.083499	1006
12	rs11111535	T	C	0.0695825	1006
12	rs57747432	G	T	0.0695825	1006
12	rs10860988	T	C	0.600398	1006
12	rs79581444	G	A	0.0695825	1006
12	rs78672720	G	A	0.0636183	1006
12	rs78160339	T	G	0.0705765	1006
12	rs117150378	G	A	0.0775348	1006
12	rs73185863	A	C	0.203777	1006
12	rs12817542	C	T	0.054672	1006
12	rs7137486	C	T	0.203777	1006
12	rs79190338	T	C	0.0487078	1006
12	rs11609171	T	C	0.0904573	1006
12	rs73185864	A	G	0.202783	1006
12	rs117040573	G	A	0.0626243	1006
12	rs7980492	A	G	0.0636183	1006
12	rs12309358	A	C	0.0884692	1006
12	rs112995813	T	C	0.202783	1006
12	rs4764733	C	G	0.296223	1006
12	rs10778237	A	G	0.360835	1006
12	rs2374052	T	C	0.361829	1006
12	rs150656240	A	C	0.00894632	1006
12	rs10860989	G	A	0.296223	1006
12	rs12305336	G	A	0.296223	1006
12	rs12305510	G	C	0.083499	1006
12	rs12229038	G	A	0.0626243	1006
12	rs12320834	A	G	0.0884692	1006
12	rs117911791	C	T	0.0129225	1006
12	rs2374053	T	C	0.27336	1006
12	rs77810225	C	T	0.0218688	1006
12	rs1879621	G	T	0.364811	1006
12	rs1879620	G	A	0.0884692	1006
12	rs4077792	T	C	0.0894632	1006
12	rs1574503	C	T	0.083499	1006
12	rs60563650	T	C	0.0626243	1006
12	rs11111537	C	T	0.301193	1006
12	rs4764955	C	G	0.363817	1006
12	rs2374054	A	G	0.208748	1006
12	rs7955455	A	G	0.201789	1006
12	rs7970479	T	A	0.364811	1006
12	rs73185870	G	A	0.201789	1006
12	rs12578952	A	G	0.272366	1006
12	rs10778238	T	G	0.364811	1006
12	rs73185871	G	A	0.203777	1006
12	rs73185872	A	G	0.203777	1006
12	rs115919615	G	A	0.084493	1006
12	rs7970531	A	G	0.366799	1006
12	rs35084914	G	A	0.0904573	1006
12	rs35101665	T	C	0.0914513	1006
12	rs6539069	A	G	0.362823	1006
12	rs6539070	T	C	0.366799	1006
12	rs7132491	A	T	0.0616302	1006
12	rs143491127	G	T	0.0109344	1006
12	rs10047640	T	C	0.289264	1006
12	rs112997192	C	T	0.0139165	1006
12	rs4764956	A	C	0.0795229	1006
12	rs4764957	T	C	0.0785288	1006
12	rs11111538	T	G	0.0725646	1006
12	rs11111539	G	A	0.287276	1006
12	rs11111540	G	A	0.354871	1006
12	rs9669355	C	T	0.289264	1006
12	rs4147493	C	T	0.0626243	1006
12	rs7969944	A	C	0.0904573	1006
12	rs12317808	C	G	0.0904573	1006
12	rs4462440	T	G	0.201789	1006
12	rs6419385	G	A	0.207753	1006
12	rs7309571	C	T	0.201789	1006
12	rs7312908	C	A	0.298211	1006
12	rs11111541	G	A	0.208748	1006
12	rs146236562	C	T	0.00298211	1006
12	rs10860990	T	C	0.366799	1006
12	rs12227177	G	A	0.0626243	1006
12	rs117813737	C	T	0.0119284	1006
12	rs12578510	C	T	0.203777	1006
12	rs2888728	T	C	0.0636183	1006
12	rs2374060	T	C	0.366799	1006
12	rs1343868	A	C	0.355865	1006
12	rs75765333	G	A	0.201789	1006
12	rs10507163	T	G	0.0894632	1006
12	rs12320856	C	T	0.083499	1006
12	rs73185876	C	A	0.0149105	1006
12	rs10507164	C	T	0.201789	1006
12	rs7316140	C	T	0.298211	1006
12	rs7306825	T	G	0.299205	1006
12	rs11111542	C	T	0.0894632	1006
12	rs1343985	T	C	0.0695825	1006
12	rs1343986	G	C	0.0646123	1006
12	rs2374061	G	A	0.372763	1006
12	rs12829170	T	C	0.0924453	1006
12	rs79343549	C	T	0.0934394	1006
12	rs10860991	C	A	0.204771	1006
12	rs73185877	G	A	0.0308151	1006
12	rs10778239	C	T	0.681909	1006
12	rs11611044	G	A	0.0367793	1006
12	rs145496747	G	A	0.0238569	1006
12	rs78649413	A	G	0.0367793	1006
12	rs117762134	C	T	0.0119284	1006
12	rs12369026	G	A	0.187873	1006
12	rs7976887	A	G	0.680915	1006
12	rs11615621	A	T	0.0367793	1006
12	rs7980116	A	G	0.680915	1006
12	rs1317015	T	C	0.680915	1006
12	rs2888729	C	T	0.680915	1006
12	rs6539072	T	C	0.680915	1006
12	rs2374062	C	T	0.681909	1006
12	rs10745962	C	A	0.680915	1006
12	rs7967003	C	T	0.644135	1006
12	rs10778240	A	T	0.644135	1006
12	rs147507060	C	T	0.0258449	1006
12	rs143116661	C	T	0.0159046	1006
12	rs10745963	A	T	0.644135	1006
12	rs71466267	C	T	0.0884692	1006
12	rs7975406	G	T	0.17992	1006
12	rs17033807	A	G	0.178926	1006
12	rs7965775	T	C	0.450298	1006
12	rs35028077	A	G	0.00994036	1006
12	rs17568045	T	C	0.0248509	1006
12	rs17033809	C	A	0.171968	1006
12	rs17033810	G	A	0.054672	1006
12	rs140180185	G	A	0.0159046	1006
12	rs35663013	C	G	0.141153	1006
12	rs10778241	C	T	0.678926	1006
12	rs11111547	T	C	0.141153	1006
12	rs12230309	C	T	0.141153	1006
12	rs2374045	G	A	0.689861	1006
12	rs7970506	C	T	0.689861	1006
12	rs35045561	T	A	0.141153	1006
12	rs139637724	T	A	0.0119284	1006
12	rs145254438	A	G	0.0258449	1006
12	rs78395906	A	T	0.0347913	1006
12	rs2374046	C	A	0.141153	1006
12	rs10161218	G	A	0.822068	1006
12	rs10745964	C	T	0.678926	1006
12	rs7957584	G	A	0.141153	1006
12	rs7957668	A	G	0.141153	1006
12	rs113778537	C	T	0.0864811	1006
12	rs10161272	C	T	0.689861	1006
12	rs11111548	A	G	0.142147	1006
12	rs7312095	T	C	0.688867	1006
12	rs7295887	A	G	0.689861	1006
12	rs7295986	A	T	0.833002	1006
12	rs11111549	A	G	0.141153	1006
12	rs7296215	A	G	0.833002	1006
12	rs11111550	G	C	0.141153	1006
12	rs113391537	G	A	0.0854871	1006
12	rs7965797	G	A	0.822068	1006
12	rs12830978	A	T	0.141153	1006
12	rs7301105	G	A	0.82008	1006
12	rs77024226	C	T	0.084493	1006
12	rs2888730	T	A	0.833002	1006
12	rs2374063	A	C	0.833002	1006
12	rs4433658	G	T	0.833002	1006
12	rs12227434	T	C	0.141153	1006
12	rs12227436	T	C	0.141153	1006
12	rs117868453	T	C	0.0228628	1006
12	rs76369078	A	G	0.0139165	1006
12	rs11111551	G	A	0.689861	1006
12	rs2374064	G	C	0.141153	1006
12	rs10745965	C	A	0.689861	1006
12	rs17033834	A	G	0.141153	1006
12	rs7313836	G	A	0.689861	1006
12	rs17033840	G	A	0.141153	1006
12	rs2374065	C	G	0.691849	1006
12	rs117838745	C	T	0.00695825	1006
12	rs17033847	A	G	0.054672	1006
12	rs76527187	G	A	0.084493	1006
12	rs138477082	C	T	0.0318091	1006
12	rs192399764	C	T	0.0139165	1006
12	rs4408393	T	C	0.691849	1006
12	rs7295666	A	G	0.833002	1006
12	rs7959115	T	A	0.833002	1006
12	rs7308343	A	G	0.833002	1006
12	rs10860994	A	G	0.143141	1006
12	rs2374066	T	C	0.143141	1006
12	rs1317390	A	G	0.141153	1006
12	rs1317389	T	C	0.141153	1006
12	rs1317388	A	G	0.143141	1006
12	rs11111555	T	A	0.689861	1006
12	rs10860995	T	G	0.83002	1006
12	rs10778244	A	G	0.688867	1006
12	rs75826729	C	T	0.084493	1006
12	rs7135654	A	G	0.141153	1006
12	rs7960043	G	A	0.831014	1006
12	rs180865050	A	T	0.00198807	1006
12	rs12823492	T	C	0.141153	1006
12	rs12230097	A	G	0.141153	1006
12	rs7302598	C	T	0.833002	1006
12	rs7303147	G	T	0.689861	1006
12	rs7302890	A	T	0.689861	1006
12	rs117968180	C	T	0.0109344	1006
12	rs7303437	G	A	0.143141	1006
12	rs7303337	A	G	0.143141	1006
12	rs11111556	T	C	0.688867	1006
12	rs10778245	G	C	0.833002	1006
12	rs6539073	C	T	0.689861	1006
12	rs2374067	A	G	0.833002	1006
12	rs4488299	T	C	0.83499	1006
12	rs10400501	G	C	0.144135	1006
12	rs10400542	T	A	0.144135	1006
12	rs10400543	T	C	0.144135	1006
12	rs10400505	G	T	0.144135	1006
12	rs79003849	A	G	0.0506958	1006
12	rs4015527	T	C	0.83499	1006
12	rs3953541	A	T	0.83499	1006
12	rs2374057	G	C	0.691849	1006
12	rs116990710	C	G	0.00695825	1006
12	rs2374056	A	G	0.691849	1006
12	rs10128971	A	G	0.143141	1006
12	rs138390735	A	G	0.00695825	1006
12	rs73187804	C	T	0.0715706	1006
12	rs1320347	C	G	0.500994	1006
12	rs1320348	C	A	0.83499	1006
12	rs11111561	C	T	0.0218688	1006
12	rs118104994	C	G	0.00695825	1006
12	rs10467019	T	C	0.175944	1006
12	rs10467020	A	G	0.143141	1006
12	rs10860997	G	C	0.690855	1006
12	rs11611918	C	A	0.0328032	1006
12	rs10860998	A	C	0.143141	1006
12	rs140262040	C	T	0.0218688	1006
12	rs1343847	C	G	0.867793	1006
12	rs10467022	C	T	0.865805	1006
12	rs78165218	A	G	0.0387674	1006
12	rs7959146	A	G	0.833002	1006
12	rs112295539	T	C	0.0168986	1006
12	rs77018712	G	A	0.0109344	1006
12	rs10745966	C	T	0.833002	1006
12	rs10860999	A	G	0.143141	1006
12	rs10861000	G	A	0.688867	1006
12	rs10745967	C	T	0.175944	1006
12	rs10861001	G	A	0.143141	1006
12	rs10861002	C	T	0.143141	1006
12	rs10861003	A	G	0.143141	1006
12	rs7316757	T	A	0.833002	1006
12	rs189152070	C	T	0.0129225	1006
12	rs12302389	G	A	0.143141	1006
12	rs11111565	T	C	0.833002	1006
12	rs7301460	C	T	0.688867	1006
12	rs10778246	G	A	0.689861	1006
12	rs10861004	T	G	0.143141	1006
12	rs12820617	A	G	0.05666	1006
12	rs11111567	T	C	0.143141	1006
12	rs10861005	G	C	0.689861	1006
12	rs11111568	A	T	0.143141	1006
12	rs7313920	C	T	0.687873	1006
12	rs7299547	T	G	0.832008	1006
12	rs10861006	C	T	0.832008	1006
12	rs12317094	T	C	0.143141	1006
12	rs4764959	G	T	0.833996	1006
12	rs112780406	G	A	0.143141	1006
12	rs75318309	A	G	0.143141	1006
12	rs139623623	G	A	0.084493	1006
12	rs4015536	T	A	0.832008	1006
12	rs146823268	T	C	0.0119284	1006
12	rs11111572	A	C	0.686879	1006
12	rs117458947	G	A	0.00994036	1006
12	rs10467023	G	A	0.832008	1006
12	rs10467024	G	T	0.143141	1006
12	rs10466955	T	C	0.832008	1006
12	rs7300757	G	T	0.690855	1006
12	rs17033932	A	G	0.143141	1006
12	rs7304308	A	G	0.688867	1006
12	rs7969700	A	G	0.832008	1006
12	rs7970043	C	A	0.687873	1006
12	rs7967288	T	C	0.690855	1006
12	rs7952759	C	T	0.686879	1006
12	rs143855342	G	T	0.0328032	1006
12	rs7312427	G	A	0.833002	1006
12	rs112974436	A	G	0.0139165	1006
12	rs7298211	T	A	0.688867	1006
12	rs10861012	C	G	0.831014	1006
12	rs116909975	A	G	0.0248509	1006
12	rs17491172	G	T	0.0129225	1006
12	rs10861013	G	A	0.687873	1006
12	rs2888733	C	T	0.686879	1006
12	rs10861014	A	T	0.687873	1006
12	rs10861015	G	A	0.687873	1006
12	rs6539076	T	A	0.831014	1006
12	rs7139422	A	T	0.143141	1006
12	rs7310675	T	C	0.144135	1006
12	rs7958520	T	C	0.83002	1006
12	rs35199219	T	C	0.05666	1006
12	rs1320345	G	A	0.687873	1006
12	rs10745969	T	C	0.833996	1006
12	rs10861016	G	A	0.686879	1006
12	rs140312099	T	C	0.0248509	1006
12	rs11111584	A	G	0.143141	1006
12	rs11111585	T	A	0.144135	1006
12	rs185073307	C	T	0.0149105	1006
12	rs6539077	T	C	0.688867	1006
12	rs7305704	T	A	0.688867	1006
12	rs10778252	C	T	0.686879	1006
12	rs10778253	G	A	0.686879	1006
12	rs10861017	A	G	0.831014	1006
12	rs34518374	T	C	0.141153	1006
12	rs11111586	C	T	0.164016	1006
12	rs10861018	T	C	0.686879	1006
12	rs145623975	C	G	0.00894632	1006
12	rs4764962	A	G	0.686879	1006
12	rs4300484	T	A	0.687873	1006
12	rs12816735	C	A	0.142147	1006
12	rs2888734	G	T	0.142147	1006
12	rs2374074	T	C	0.832008	1006
12	rs9668742	G	A	0.142147	1006
12	rs9669232	T	C	0.832008	1006
12	rs9669745	A	G	0.832008	1006
12	rs12825882	T	C	0.142147	1006
12	rs118169044	T	G	0.0178926	1006
12	rs4015523	A	C	0.831014	1006
12	rs2374075	A	T	0.83002	1006
12	rs2888735	A	G	0.187873	1006
12	rs2374076	A	C	0.833002	1006
12	rs12304113	G	A	0.143141	1006
12	rs2374077	T	C	0.83002	1006
12	rs1879619	T	C	0.144135	1006
12	rs11111589	T	C	0.144135	1006
12	rs148186872	G	A	0.0168986	1006
12	rs2374078	C	A	0.681909	1006
12	rs12308341	G	A	0.144135	1006
12	rs73187817	A	G	0.0188867	1006
12	rs11111590	G	A	0.156064	1006
12	rs12311801	G	A	0.156064	1006
12	rs7137784	G	T	0.671968	1006
12	rs1316751	T	C	0.827038	1006
12	rs10507165	A	G	0.157058	1006
12	rs12813302	G	A	0.055666	1006
12	rs7305169	G	A	0.66998	1006
12	rs12814770	A	G	0.15507	1006
12	rs114971576	C	A	0.0994036	1006
12	rs12815844	G	A	0.055666	1006
12	rs7136280	G	A	0.671968	1006
12	rs7972044	T	C	0.157058	1006
12	rs10861020	C	G	0.157058	1006
12	rs11111593	T	A	0.157058	1006
12	rs79563233	A	G	0.0984095	1006
12	rs7961410	G	A	0.671968	1006
12	rs74331777	A	G	0.0427435	1006
12	rs7964462	A	G	0.829026	1006
12	rs4506750	A	G	0.829026	1006
12	rs10507166	C	G	0.66998	1006
12	rs11111594	A	C	0.156064	1006
12	rs76085425	C	T	0.0248509	1006
12	rs73187819	C	T	0.00994036	1006
12	rs2888731	T	G	0.831014	1006
12	rs7956770	G	T	0.157058	1006
12	rs2374068	C	A	0.105368	1006
12	rs4597156	T	C	0.671968	1006
12	rs12298824	T	G	0.157058	1006
12	rs11111600	A	G	0.157058	1006
12	rs10861022	G	T	0.66501	1006
12	rs117520978	G	A	0.0308151	1006
12	rs2374069	T	A	0.157058	1006
12	rs2374070	T	C	0.157058	1006
12	rs2888732	C	T	0.0168986	1006
12	rs79352754	C	T	0.0298211	1006
12	rs12306102	T	A	0.157058	1006
12	rs11111601	A	T	0.157058	1006
12	rs7977907	T	C	0.829026	1006
12	rs11111602	T	C	0.157058	1006
12	rs10861023	G	T	0.827038	1006
12	rs10861024	G	C	0.827038	1006
12	rs2374071	C	T	0.157058	1006
12	rs543474171	T	C	0.00497018	1006
12	rs12306466	C	T	0.157058	1006
12	rs4015524	C	A	0.963221	1006
12	rs12319950	A	G	0.157058	1006
12	rs12320001	A	G	0.156064	1006
12	rs10861025	A	G	0.671968	1006
12	rs61939886	G	A	0.0248509	1006
12	rs4015525	T	C	0.831014	1006
12	rs4015526	C	G	0.157058	1006
12	rs55834556	G	T	0.0198807	1006
12	rs10861026	T	C	0.158052	1006
12	rs146462109	C	A	0.0417495	1006
12	rs11503454	T	A	0.156064	1006
12	rs10861027	T	C	0.829026	1006
12	rs10861028	G	A	0.157058	1006
12	rs11111607	T	G	0.157058	1006
12	rs10735387	G	T	0.66998	1006
12	rs12309875	G	A	0.156064	1006
12	rs138223875	T	C	0.0198807	1006
12	rs7307779	T	C	0.831014	1006
12	rs1319091	C	A	0.827038	1006
12	rs4764963	T	C	0.00894632	1006
12	rs1320344	A	G	0.677932	1006
12	rs1320343	T	C	0.677932	1006
12	rs75073024	G	A	0.0705765	1006
12	rs11111609	C	T	0.981113	1006
12	rs12422517	A	G	0.675944	1006
12	rs12311248	C	G	0.0914513	1006
12	rs73389785	G	A	0.0914513	1006
12	rs78143608	G	A	0.0636183	1006
12	rs12315258	G	A	0.0904573	1006
12	rs2374073	A	T	0.0924453	1006
12	rs61939889	G	A	0.0218688	1006
12	rs11111614	T	C	0.0934394	1006
12	rs11111615	A	T	0.0934394	1006
12	rs11111616	A	T	0.0904573	1006
12	rs112725054	C	A	0.0119284	1006
12	rs12582330	G	T	0.72167	1006
12	rs10861030	C	G	0.813121	1006
12	rs7138689	T	G	0.0904573	1006
12	rs7138836	T	A	0.0914513	1006
12	rs2374050	T	C	0.815109	1006
12	rs76161735	C	G	0.0178926	1006
12	rs12833303	C	T	0.00894632	1006
12	rs2374049	G	A	0.812127	1006
12	rs17034027	T	C	0.0904573	1006
12	rs17034029	T	A	0.0168986	1006
12	rs7139385	C	T	0.190855	1006
12	rs17034035	C	T	0.0228628	1006
12	rs17034039	C	A	0.0238569	1006
12	rs7137076	T	G	0.750497	1006
12	rs78005692	G	C	0.00994036	1006
12	rs76462566	G	C	0.0198807	1006
12	rs1317605	G	T	0.0377734	1006
12	rs78860677	T	C	0.0596421	1006
12	rs73389800	T	G	0.0596421	1006
12	rs10861031	C	T	0.145129	1006
12	rs74627553	A	G	0.0238569	1006
12	rs11111619	G	A	0.0586481	1006
12	rs77868834	T	A	0.127237	1006
12	rs113542394	G	A	0.0168986	1006
12	rs11111620	T	C	0.0586481	1006
12	rs11111621	A	G	0.0745527	1006
12	rs117315253	C	G	0.0168986	1006
12	rs12810919	T	C	0.0586481	1006
12	rs117719293	T	A	0.0198807	1006
12	rs73187836	T	C	0.0129225	1006
12	rs58677593	A	G	0.0586481	1006
12	rs149948185	A	T	0.00994036	1006
12	rs10082873	G	A	0.28827	1006
12	rs10083115	A	G	0.164016	1006
12	rs997804	G	A	0.145129	1006
12	rs2374059	A	T	0.301193	1006
12	rs11111622	A	G	0.0755467	1006
12	rs34251059	T	C	0.0228628	1006
12	rs11111623	T	C	0.156064	1006
12	rs17034045	T	C	0.0596421	1006
12	rs73187839	T	C	0.0149105	1006
12	rs4147305	G	A	0.0596421	1006
12	rs10861032	T	C	0.130219	1006
12	rs61937761	A	C	0.00596421	1006
12	rs9804922	C	T	0.0596421	1006
12	rs17492856	G	A	0.0188867	1006
12	rs79453233	A	G	0.0238569	1006
12	rs111944488	T	C	0.0188867	1006
12	rs10861033	A	G	0.16004	1006
12	rs17034050	T	C	0.0238569	1006
12	rs56168608	G	A	0.0417495	1006
12	rs6539078	T	C	0.188867	1006
12	rs73187844	C	T	0.0636183	1006
12	rs60014169	G	T	0.263419	1006
12	rs11111624	C	T	0.0248509	1006
12	rs7972288	A	G	0.483101	1006
12	rs10861035	C	A	0.00894632	1006
12	rs10861036	A	G	0.756461	1006
12	rs76663765	C	T	0.263419	1006
12	rs117818633	T	A	0.107356	1006
12	rs76814032	G	A	0.263419	1006
12	rs7135673	G	A	0.223658	1006
12	rs11111628	G	A	0.0427435	1006
12	rs61937763	A	T	0.0427435	1006
12	rs9645789	T	G	0.0437376	1006
12	rs10778260	T	C	0.192843	1006
12	rs4764964	G	T	0.755467	1006
12	rs150673704	T	G	0.0258449	1006
12	rs76376778	T	G	0.260437	1006
12	rs4329766	C	G	0.258449	1006
12	rs10507169	G	A	0.23161	1006
12	rs117597007	T	C	0.10835	1006
12	rs7979144	A	G	0.260437	1006
12	rs7315306	G	T	0.257455	1006
12	rs7315537	G	A	0.761431	1006
12	rs78774149	C	T	0.260437	1006
12	rs11111629	C	G	0.497018	1006
12	rs73187848	A	G	0.0168986	1006
12	rs11111630	C	T	0.0437376	1006
12	rs2374058	T	C	0.761431	1006
12	rs1343819	C	T	0.258449	1006
12	rs1343820	C	G	0.0248509	1006
12	rs10778261	G	T	0.757455	1006
12	rs4421839	G	T	0.257455	1006
12	rs6539079	G	T	0.757455	1006
12	rs11111633	A	G	0.257455	1006
12	rs4368027	C	G	0.761431	1006
12	rs74818756	C	G	0.232604	1006
12	rs11111634	C	T	0.0437376	1006
12	rs73187851	T	G	0.0606362	1006
12	rs143857152	T	A	0.0367793	1006
12	rs141140952	G	A	0.0228628	1006
12	rs7307128	C	T	0.260437	1006
12	rs145526565	G	A	0.251491	1006
12	rs4764965	T	C	0.275348	1006
12	rs4499092	C	T	0.172962	1006
12	rs147519529	G	T	0.0119284	1006
12	rs2374047	T	A	0.171968	1006
12	rs11111635	G	A	0.0457256	1006
12	rs2374048	T	C	0.275348	1006
12	rs77848408	T	A	0.0119284	1006
12	rs61937764	C	T	0.0437376	1006
12	rs11111636	G	C	0.184891	1006
12	rs12579524	A	G	0.228628	1006
12	rs11111637	T	C	0.418489	1006
12	rs11111638	C	G	0.0318091	1006
12	rs35641665	C	A	0.0188867	1006
12	rs4397955	G	A	0.662028	1006
12	rs7973736	C	T	0.245527	1006
12	rs10778262	A	T	0.228628	1006
12	rs11111640	A	G	0.0318091	1006
12	rs11111641	T	C	0.0328032	1006
12	rs4393415	A	G	0.228628	1006
12	rs4523788	C	T	0.227634	1006
12	rs4409933	G	A	0.195825	1006
12	rs4533129	T	C	0.227634	1006
12	rs11111642	C	T	0.0318091	1006
12	rs12578202	G	A	0.190855	1006
12	rs6539080	T	C	0.661034	1006
12	rs7954051	C	A	0.228628	1006
12	rs4086099	T	C	0.662028	1006
12	rs3898117	T	C	0.227634	1006
12	rs77142289	T	A	0.0318091	1006
12	rs4405407	A	G	0.195825	1006
12	rs4531575	T	G	0.227634	1006
12	rs4405408	A	T	0.227634	1006
12	rs4540923	T	C	0.66501	1006
12	rs11111644	C	A	0.227634	1006
12	rs11111645	C	T	0.0318091	1006
12	rs142656374	T	A	0.00695825	1006
12	rs17034081	C	T	0.083499	1006
12	rs7304955	G	A	0.394632	1006
12	rs11111646	A	G	0.409543	1006
12	rs11111647	G	A	0.186879	1006
12	rs116551273	G	A	0.0318091	1006
12	rs79032476	T	C	0.0318091	1006
12	rs117698362	G	A	0.05666	1006
12	rs11111648	T	C	0.111332	1006
12	rs138503264	C	A	0.0536779	1006
12	rs142343824	C	T	0.0149105	1006
12	rs76541920	C	T	0.055666	1006
12	rs4131921	T	A	0.450298	1006
12	rs4321042	C	T	0.054672	1006
12	rs4385985	G	A	0.181909	1006
12	rs12579074	C	T	0.055666	1006
12	rs4303317	T	A	0.180915	1006
12	rs4612909	C	T	0.180915	1006
12	rs11111649	A	G	0.0725646	1006
12	rs11111650	A	C	0.412525	1006
12	rs11835633	A	G	0.0725646	1006
12	rs11831074	G	A	0.0725646	1006
12	rs7979954	T	C	0.871769	1006
12	rs80171773	T	C	0.0178926	1006
12	rs4131522	T	C	0.870775	1006
12	rs144729036	C	A	0.0178926	1006
12	rs10861037	C	A	0.054672	1006
12	rs10861038	C	A	0.0725646	1006
12	rs10861039	T	C	0.414513	1006
12	rs11833672	G	A	0.0178926	1006
12	rs11838301	A	G	0.0178926	1006
12	rs78264382	G	C	0.0487078	1006
12	rs11833714	C	T	0.0178926	1006
12	rs4764966	T	A	0.862823	1006
12	rs80334388	C	T	0.227634	1006
12	rs79213113	G	A	0.227634	1006
12	rs4388997	C	T	0.594433	1006
12	rs149837820	C	T	0.0109344	1006
12	rs75400228	A	G	0.0168986	1006
12	rs142986235	G	A	0.0129225	1006
12	rs79235047	G	A	0.0516899	1006
12	rs74578360	G	A	0.0387674	1006
12	rs76984711	C	T	0.0516899	1006
12	rs77233909	C	A	0.0516899	1006
12	rs73187857	G	A	0.237575	1006
12	rs10778263	A	C	0.594433	1006
12	rs11532373	A	C	0.0516899	1006
12	rs11559898	A	C	0.0516899	1006
12	rs7955950	C	T	0.594433	1006
12	rs76217151	C	T	0.0318091	1006
12	rs117042872	A	G	0.0208748	1006
12	rs76084832	C	G	0.0377734	1006
12	rs146090969	G	A	0.0168986	1006
12	rs10745971	G	C	0.542744	1006
12	rs10450733	A	G	0.0178926	1006
12	rs10861040	G	A	0.54175	1006
12	rs79795993	A	G	0.234592	1006
12	rs78796919	T	C	0.227634	1006
12	rs117734006	A	C	0.0168986	1006
12	rs10778264	T	C	0.863817	1006
12	rs67612026	G	T	0.00894632	1006
12	rs6539082	C	T	0.594433	1006
12	rs7311417	G	A	0.594433	1006
12	rs115263854	A	T	0.0178926	1006
12	rs79488876	T	C	0.227634	1006
12	rs10745972	T	A	0.542744	1006
12	rs4473025	G	A	0.955268	1006
12	rs12229297	A	C	0.0516899	1006
12	rs4237987	A	C	0.863817	1006
12	rs1104981	T	A	0.0695825	1006
12	rs76913677	C	T	0.0208748	1006
12	rs1346412	G	A	0.543738	1006
12	rs1346411	C	T	0.595427	1006
12	rs11111659	G	T	0.0516899	1006
12	rs10745973	G	A	0.594433	1006
12	rs10745974	C	A	0.595427	1006
12	rs10861041	T	C	0.594433	1006
12	rs11837295	C	T	0.0178926	1006
12	rs78939090	G	C	0.0516899	1006
12	rs67057049	G	C	0.383698	1006
12	rs75241325	G	C	0.0377734	1006
12	rs79452100	G	A	0.227634	1006
12	rs1593810	T	A	0.114314	1006
12	rs1593811	T	C	0.114314	1006
12	rs10454505	T	C	0.0974155	1006
12	rs78205632	A	G	0.0477137	1006
12	rs10454506	C	G	0.515905	1006
12	rs7958280	C	T	0.410537	1006
12	rs4764967	A	G	0.515905	1006
12	rs17034112	G	C	0.0516899	1006
12	rs77103813	G	A	0.227634	1006
12	rs6539083	A	G	0.515905	1006
12	rs6539084	A	G	0.516899	1006
12	rs10454504	G	A	0.0805169	1006
12	rs12832814	T	A	0.114314	1006
12	rs17494141	A	G	0.227634	1006
12	rs11111661	C	T	0.0516899	1006
12	rs11111662	T	G	0.0516899	1006
12	rs17494169	A	T	0.244533	1006
12	rs17034119	T	C	0.114314	1006
12	rs79727670	G	A	0.0516899	1006
12	rs1593812	A	G	0.114314	1006
12	rs10745975	C	T	0.0805169	1006
12	rs1593813	C	G	0.114314	1006
12	rs17034125	G	A	0.0516899	1006
12	rs11111663	T	C	0.0516899	1006
12	rs11111664	A	G	0.0516899	1006
12	rs116216603	G	C	0.0168986	1006
12	rs80117977	G	C	0.0337972	1006
12	rs10778265	T	G	0.0805169	1006
12	rs1582880	G	A	0.515905	1006
12	rs17034127	A	G	0.114314	1006
12	rs17578793	C	T	0.227634	1006
12	rs10861042	G	A	0.0805169	1006
12	rs7295399	A	G	0.492048	1006
12	rs17500749	A	T	0.227634	1006
12	rs11111665	A	C	0.0526839	1006
12	rs35929067	G	A	0.115308	1006
12	rs117213767	G	A	0.0178926	1006
12	rs11111667	A	G	0.0526839	1006
12	rs77190027	G	A	0.227634	1006
12	rs7303682	A	C	0.492048	1006
12	rs76572543	C	G	0.0526839	1006
12	rs7307320	A	G	0.516899	1006
12	rs17034140	A	G	0.0705765	1006
12	rs10861043	C	A	0.0795229	1006
12	rs7312553	C	A	0.289264	1006
12	rs10507168	T	C	0.0149105	1006
12	rs11111668	G	A	0.0526839	1006
12	rs17034172	G	T	0.114314	1006
12	rs10778266	A	G	0.0805169	1006
12	rs77719083	G	A	0.0178926	1006
12	rs78351385	A	C	0.0526839	1006
12	rs11111669	A	T	0.132207	1006
12	rs142844800	G	T	0.0139165	1006
12	rs1991436	G	A	0.515905	1006
12	rs73391993	G	T	0.0178926	1006
12	rs141039008	G	T	0.0218688	1006
12	rs79619576	G	A	0.0248509	1006
12	rs146871206	G	A	0.00894632	1006
12	rs10507167	A	G	0.0526839	1006
12	rs1582881	A	G	0.515905	1006
12	rs79031746	C	G	0.0347913	1006
12	rs75959020	A	G	0.0526839	1006
12	rs703596	C	A	0.225646	1006
12	rs703597	T	C	0.22664	1006
12	rs17034187	A	T	0.114314	1006
12	rs854249	G	A	0.22664	1006
12	rs703598	C	A	0.516899	1006
12	rs11835948	T	C	0.104374	1006
12	rs77543981	G	A	0.0178926	1006
12	rs11836449	T	C	0.0795229	1006
12	rs55889269	G	C	0.0675944	1006
12	rs7134377	G	A	0.21173	1006
12	rs148230918	G	C	0.0248509	1006
12	rs115677930	G	A	0.0785288	1006
12	rs10861044	C	T	0.21173	1006
12	rs73394003	G	T	0.0178926	1006
12	rs703599	T	C	0.483101	1006
12	rs703600	C	G	0.483101	1006
12	rs1610202	G	A	0.21173	1006
12	rs703601	G	T	0.483101	1006
12	rs703602	C	A	0.483101	1006
12	rs1610171	C	T	0.21173	1006
12	rs1964008	G	C	0.0248509	1006
12	rs76981689	T	C	0.0526839	1006
12	rs703603	T	C	0.482107	1006
12	rs7953892	T	C	0.132207	1006
12	rs903186	G	A	0.0795229	1006
12	rs697196	T	C	0.771372	1006
12	rs6539085	G	A	0.21173	1006
12	rs1593806	A	G	0.21173	1006
12	rs73394012	C	A	0.0178926	1006
12	rs12319902	C	A	0.0795229	1006
12	rs56402195	A	T	0.114314	1006
12	rs75573443	A	G	0.0775348	1006
12	rs10861045	A	G	0.21173	1006
12	rs10861046	T	C	0.21173	1006
12	rs10861047	A	G	0.21173	1006
12	rs703604	A	G	0.462227	1006
12	rs12367313	T	G	0.21173	1006
12	rs7979192	C	G	0.21173	1006
12	rs7979507	G	A	0.21173	1006
12	rs7979345	C	G	0.21173	1006
12	rs138064796	A	G	0.0139165	1006
12	rs7966214	T	C	0.21173	1006
12	rs703605	A	G	0.753479	1006
12	rs7969320	T	G	0.21173	1006
12	rs2100981	G	A	0.21173	1006
12	rs2086246	A	T	0.21173	1006
12	rs2100980	T	C	0.21173	1006
12	rs4015364	C	T	0.212724	1006
12	rs703606	A	G	0.463221	1006
12	rs112645469	G	A	0.0238569	1006
12	rs79205010	A	T	0.0417495	1006
12	rs112994230	A	G	0.00994036	1006
12	rs1305368	G	A	0.21173	1006
12	rs7958798	G	A	0.21173	1006
12	rs7958925	G	A	0.21173	1006
12	rs11111671	G	A	0.0785288	1006
12	rs78774099	C	T	0.0208748	1006
12	rs56916543	G	T	0.212724	1006
12	rs57650540	C	A	0.212724	1006
12	rs58261212	C	G	0.212724	1006
12	rs10861048	T	A	0.21173	1006
12	rs10861049	G	A	0.21173	1006
12	rs831686	G	A	0.753479	1006
12	rs10861050	A	G	0.21173	1006
12	rs10861051	T	C	0.21173	1006
12	rs142936781	T	G	0.0129225	1006
12	rs12578790	T	A	0.054672	1006
12	rs11111672	G	A	0.21173	1006
12	rs831683	C	T	0.753479	1006
12	rs2086245	A	C	0.21173	1006
12	rs2086244	C	T	0.21173	1006
12	rs149841328	G	A	0.0178926	1006
12	rs11111673	A	G	0.21173	1006
12	rs11111674	C	T	0.21173	1006
12	rs1070073	T	G	0.67495	1006
12	rs2723889	T	C	0.67495	1006
12	rs138109986	C	T	0.0119284	1006
12	rs10431457	C	A	0.054672	1006
12	rs831430	T	C	0.753479	1006
12	rs1070075	C	T	0.463221	1006
12	rs13229213	C	A	0.21173	1006
12	rs7965670	G	A	0.0238569	1006
12	rs1070078	A	T	0.463221	1006
12	rs139925690	G	A	0.0178926	1006
12	rs149133681	A	T	0.0178926	1006
12	rs1096552	C	A	0.463221	1006
12	rs61055818	G	A	0.114314	1006
12	rs10861056	A	G	0.054672	1006
12	rs12306237	G	A	0.0795229	1006
12	rs7977594	G	T	0.0238569	1006
12	rs12307758	G	T	0.0795229	1006
12	rs4402400	A	G	0.21173	1006
12	rs703607	A	C	0.753479	1006
12	rs7978002	C	T	0.21173	1006
12	rs7978339	G	A	0.0238569	1006
12	rs6539091	T	C	0.21173	1006
12	rs6539092	G	A	0.21173	1006
12	rs697197	T	A	0.754473	1006
12	rs6539093	A	G	0.21173	1006
12	rs17034212	G	A	0.0407555	1006
12	rs11111680	C	T	0.0785288	1006
12	rs58318191	G	A	0.21173	1006
12	rs10861057	T	C	0.054672	1006
12	rs12303315	G	A	0.0795229	1006
12	rs17501624	G	C	0.0238569	1006
12	rs12303334	C	G	0.21173	1006
12	rs17034225	T	C	0.212724	1006
12	rs17034227	A	C	0.0178926	1006
12	rs703610	G	A	0.463221	1006
12	rs138533844	G	A	0.0159046	1006
12	rs703611	G	T	0.753479	1006
12	rs11832217	C	A	0.0795229	1006
12	rs17501769	G	A	0.0238569	1006
12	rs11111681	G	C	0.0795229	1006
12	rs697198	C	G	0.984095	1006
12	rs3851629	G	A	0.11332	1006
12	rs77334798	T	C	0.0576541	1006
12	rs73187882	C	G	0.055666	1006
12	rs17034229	A	G	0.0188867	1006
12	rs117746666	G	A	0.0298211	1006
12	rs138845974	A	C	0.0178926	1006
12	rs147432205	A	C	0.0347913	1006
12	rs11111682	C	T	0.161034	1006
12	rs10861058	G	A	0.157058	1006
12	rs117130272	C	A	0.0775348	1006
12	rs703612	T	C	0.954274	1006
12	rs703613	G	A	0.954274	1006
12	rs12830698	T	G	0.0159046	1006
12	rs10861059	G	A	0.157058	1006
12	rs703614	C	A	0.539761	1006
12	rs12821299	T	G	0.158052	1006
12	rs73187884	T	C	0.0109344	1006
12	rs11111683	C	T	0.178926	1006
12	rs111243474	C	G	0.0178926	1006
12	rs34689281	A	T	0.158052	1006
12	rs703615	T	A	0.538767	1006
12	rs11111684	C	G	0.158052	1006
12	rs112993553	A	G	0.12326	1006
12	rs11111685	A	C	0.158052	1006
12	rs11111686	A	G	0.158052	1006
12	rs117411878	G	A	0.0198807	1006
12	rs7133148	T	C	0.367793	1006
12	rs703616	T	C	0.539761	1006
12	rs831684	T	C	0.539761	1006
12	rs703617	A	G	0.95328	1006
12	rs146086884	G	A	0.0159046	1006
12	rs703618	G	A	0.538767	1006
12	rs150049982	A	T	0.0119284	1006
12	rs703619	G	A	0.538767	1006
12	rs1018033	A	G	0.414513	1006
12	rs1427797	T	A	0.538767	1006
12	rs1427798	C	A	0.538767	1006
12	rs1018034	C	A	0.159046	1006
12	rs703620	A	G	0.95328	1006
12	rs10861060	G	T	0.178926	1006
12	rs10861061	C	T	0.177932	1006
12	rs11111687	T	C	0.0785288	1006
12	rs118190482	T	G	0.0198807	1006
12	rs11111688	G	T	0.0775348	1006
12	rs703621	C	G	0.957256	1006
12	rs78038377	C	G	0.0208748	1006
12	rs1588888	C	T	0.173956	1006
12	rs117780196	C	G	0.0198807	1006
12	rs79125265	G	C	0.0198807	1006
12	rs831685	G	T	0.957256	1006
12	rs2673654	A	T	0.549702	1006
12	rs73394090	C	A	0.159046	1006
12	rs1677979	T	C	0.705765	1006
12	rs1993919	G	A	0.878728	1006
12	rs2723888	A	G	0.708748	1006
12	rs10861062	T	C	0.154076	1006
12	rs1826593	T	A	0.173956	1006
12	rs117692512	G	A	0.0298211	1006
12	rs11111689	C	T	0.147117	1006
12	rs11111690	G	A	0.190855	1006
12	rs831432	C	T	0.737575	1006
12	rs10861063	A	G	0.204771	1006
12	rs10861064	G	T	0.204771	1006
12	rs201919202	C	A	0.300199	1006
12	rs1582876	A	G	0.184891	1006
12	rs61937794	C	T	0.153082	1006
12	rs703622	A	G	0.956262	1006
12	rs115840458	A	G	0.0755467	1006
12	rs1650123	C	T	0.532803	1006
12	rs1650124	T	C	0.144135	1006
12	rs117887963	A	G	0.0198807	1006
12	rs75340905	C	T	0.0139165	1006
12	rs703623	G	T	0.59841	1006
12	rs7488859	C	A	0.185885	1006
12	rs703624	C	T	0.533797	1006
12	rs703625	T	A	0.532803	1006
12	rs10861065	G	T	0.198807	1006
12	rs703626	A	G	0.956262	1006
12	rs703627	T	A	0.533797	1006
12	rs831433	C	T	0.803181	1006
12	rs10861066	A	G	0.184891	1006
12	rs75172043	G	A	0.0656064	1006
12	rs10861067	A	G	0.250497	1006
12	rs11111695	A	T	0.184891	1006
12	rs703628	A	G	0.956262	1006
12	rs138380193	A	G	0.0198807	1006
12	rs12580493	A	G	0.184891	1006
12	rs11111696	A	G	0.153082	1006
12	rs703629	A	G	0.956262	1006
12	rs903185	T	C	0.956262	1006
12	rs697199	T	C	0.772366	1006
12	rs12829198	G	A	0.184891	1006
12	rs150290208	C	T	0.0785288	1006
12	rs12303536	G	A	0.0188867	1006
12	rs10861068	G	A	0.193837	1006
12	rs10778270	C	A	0.193837	1006
12	rs17034271	T	C	0.028827	1006
12	rs17502807	T	C	0.0407555	1006
12	rs1032450	A	G	0.162028	1006
12	rs73189803	C	T	0.0298211	1006
12	rs11111703	A	G	0.162028	1006
12	rs11111704	T	C	0.193837	1006
12	rs149524008	G	T	0.0159046	1006
12	rs831425	C	T	0.794235	1006
12	rs17034281	C	A	0.162028	1006
12	rs703631	G	T	0.794235	1006
12	rs12368407	G	A	0.162028	1006
12	rs831681	C	A	0.794235	1006
12	rs703632	G	A	0.600398	1006
12	rs75712475	G	A	0.0785288	1006
12	rs831426	C	A	0.794235	1006
12	rs703633	A	G	0.600398	1006
12	rs10431413	C	T	0.028827	1006
12	rs117039181	G	A	0.0228628	1006
12	rs76065529	T	C	0.0208748	1006
12	rs7315384	A	C	0.241551	1006
12	rs149904111	G	C	0.0248509	1006
12	rs11111705	A	G	0.400596	1006
12	rs831427	C	T	0.148111	1006
12	rs7959033	C	T	0.612326	1006
12	rs7958947	A	G	0.650099	1006
12	rs143606630	C	G	0.0675944	1006
12	rs148295919	A	G	0.0675944	1006
12	rs79070155	G	A	0.0377734	1006
12	rs10778272	G	A	0.393638	1006
12	rs148397037	G	A	0.0109344	1006
12	rs10861070	G	C	0.583499	1006
12	rs11111707	C	G	0.100398	1006
12	rs11111708	A	G	0.583499	1006
12	rs703635	G	A	0.147117	1006
12	rs4497503	A	G	0.583499	1006
12	rs74441827	G	A	0.0139165	1006
12	rs10778273	A	G	0.584493	1006
12	rs860532	C	A	0.797217	1006
12	rs78779616	A	G	0.0377734	1006
12	rs10745977	G	C	0.583499	1006
12	rs10745978	C	T	0.583499	1006
12	rs4248849	T	C	0.395626	1006
12	rs903184	G	C	0.583499	1006
12	rs703636	A	G	0.147117	1006
12	rs703637	C	G	0.146123	1006
12	rs755598	C	A	0.583499	1006
12	rs79691715	A	G	0.0377734	1006
12	rs3752877	A	G	0.0377734	1006
12	rs1809783	A	G	0.395626	1006
12	rs3752879	C	T	0.583499	1006
12	rs903182	T	G	0.583499	1006
12	rs1582879	A	G	0.393638	1006
12	rs831428	C	T	0.728628	1006
12	rs7296829	C	T	0.583499	1006
```
