## Supplementary material for "Characterization of shared and ancestry-specific signals driving complex traits using multi-ancestry fine-mapping": s2.afreq

```
#CHROM	ID	REF	ALT	ALT_FREQS	OBS_CT
12	rs111983931	G	T	0.135913	1008
12	rs7979898	G	A	0.571429	1008
12	rs117317607	C	T	0.0535714	1008
12	rs833706	A	G	0.139881	1008
12	rs76071615	G	A	0.0833333	1008
12	rs833707	A	T	0.941468	1008
12	rs746152	C	T	0.356151	1008
12	rs1982910	G	T	0.272817	1008
12	rs1985063	A	G	0.27381	1008
12	rs703593	A	G	0.572421	1008
12	rs937469	G	T	0.357143	1008
12	rs833708	C	T	0.939484	1008
12	rs117894510	T	C	0.0664683	1008
12	rs833710	G	A	0.939484	1008
12	rs833711	A	G	0.939484	1008
12	rs12827312	G	T	0.27381	1008
12	rs10082812	A	T	0.357143	1008
12	rs6539042	G	A	0.433532	1008
12	rs1498673	C	G	0.358135	1008
12	rs1498674	A	T	0.581349	1008
12	rs865589	A	G	0.99504	1008
12	rs75738344	G	T	0.117063	1008
12	rs833715	A	G	0.929563	1008
12	rs12424989	G	A	0.27381	1008
12	rs118188332	C	T	0.0208333	1008
12	rs139629075	T	C	0.0327381	1008
12	rs833716	C	T	0.140873	1008
12	rs7961832	C	T	0.375	1008
12	rs833717	G	A	0.140873	1008
12	rs833718	G	A	0.543651	1008
12	rs1498672	A	T	0.0833333	1008
12	rs10860900	T	C	0.40377	1008
12	rs833719	C	T	0.140873	1008
12	rs7305140	C	T	0.385913	1008
12	rs7309412	C	A	0.302579	1008
12	rs833720	T	C	0.141865	1008
12	rs833721	A	G	0.140873	1008
12	rs833722	G	C	0.929563	1008
12	rs1874871	T	A	0.385913	1008
12	rs10860901	T	C	0.0843254	1008
12	rs863854	C	T	0.140873	1008
12	rs17444030	C	T	0.291667	1008
12	rs703595	T	C	0.526786	1008
12	rs12321876	C	A	0.386905	1008
12	rs12302095	T	C	0.386905	1008
12	rs10860902	C	G	0.402778	1008
12	rs1353761	A	T	0.293651	1008
12	rs833723	C	A	0.140873	1008
12	rs10778189	G	A	0.0833333	1008
12	rs150196416	C	T	0.0119048	1008
12	rs7296248	C	T	0.385913	1008
12	rs6539043	G	C	0.387897	1008
12	rs6539044	A	G	0.78869	1008
12	rs7296618	G	C	0.385913	1008
12	rs833724	G	C	0.140873	1008
12	rs11111337	T	C	0.0843254	1008
12	rs4764907	T	G	0.385913	1008
12	rs10860903	C	T	0.0833333	1008
12	rs2101831	G	C	0.385913	1008
12	rs11832910	A	T	0.0833333	1008
12	rs2643694	G	A	0.929563	1008
12	rs2647875	C	G	0.99504	1008
12	rs7316809	G	C	0.385913	1008
12	rs2647874	T	C	0.929563	1008
12	rs77211299	C	T	0.0654762	1008
12	rs2647873	A	G	0.628968	1008
12	rs2647872	T	C	0.140873	1008
12	rs1495390	G	A	0.928571	1008
12	rs2643693	G	A	0.930556	1008
12	rs731929	G	C	0.296627	1008
12	rs1874317	A	G	0.854167	1008
12	rs937471	C	T	0.843254	1008
12	rs937472	A	G	0.843254	1008
12	rs1874872	A	C	0.833333	1008
12	rs1874873	A	T	0.918651	1008
12	rs1874874	C	T	0.918651	1008
12	rs1391678	A	T	0.920635	1008
12	rs6539045	C	T	0.722222	1008
12	rs74769274	T	A	0.0744048	1008
12	rs117603088	T	C	0.0724206	1008
12	rs75056737	C	A	0.0525794	1008
12	rs34878112	G	A	0.253968	1008
12	rs2373825	T	C	0.472222	1008
12	rs61940783	G	A	0.0843254	1008
12	rs1846636	A	G	0.810516	1008
12	rs61940784	A	T	0.0853175	1008
12	rs10860904	A	G	0.458333	1008
12	rs34595998	A	G	0.267857	1008
12	rs140765383	G	C	0.0178571	1008
12	rs1498681	A	G	0.275794	1008
12	rs11836065	G	A	0.268849	1008
12	rs7306496	G	A	0.35119	1008
12	rs10860905	T	A	0.44246	1008
12	rs7137905	T	C	0.790675	1008
12	rs7303699	T	G	0.267857	1008
12	rs61940787	G	C	0.0257937	1008
12	rs11111344	A	G	0.279762	1008
12	rs10778190	C	T	0.448413	1008
12	rs61940788	A	G	0.0257937	1008
12	rs17541693	G	A	0.00297619	1008
12	rs10507149	C	T	0.00297619	1008
12	rs6539047	C	T	0.262897	1008
12	rs1463770	T	C	0.795635	1008
12	rs117502797	A	G	0.0257937	1008
12	rs7294921	T	C	0.810516	1008
12	rs12319554	G	A	0.0892857	1008
12	rs11111346	A	G	0.369048	1008
12	rs61940789	G	A	0.0882937	1008
12	rs12301933	T	C	0.261905	1008
12	rs12303373	T	A	0.261905	1008
12	rs10437892	C	T	0.35119	1008
12	rs1390209	T	C	0.277778	1008
12	rs2860023	G	C	0.264881	1008
12	rs12298716	C	T	0.350198	1008
12	rs1498676	T	A	0.804563	1008
12	rs12711451	T	G	0.275794	1008
12	rs7296495	G	A	0.366071	1008
12	rs117567656	G	T	0.0882937	1008
12	rs12305326	A	C	0.277778	1008
12	rs61940790	A	G	0.0892857	1008
12	rs13377773	A	G	0.277778	1008
12	rs11111349	A	G	0.277778	1008
12	rs1587360	A	G	0.80754	1008
12	rs7977843	G	A	0.0882937	1008
12	rs7977655	C	T	0.0882937	1008
12	rs1587359	C	T	0.806548	1008
12	rs7967291	T	C	0.0882937	1008
12	rs12302989	T	A	0.277778	1008
12	rs12424776	A	G	0.277778	1008
12	rs73180856	C	T	0.0882937	1008
12	rs10745949	A	G	0.71627	1008
12	rs61940791	C	T	0.0902778	1008
12	rs12579671	T	G	0.0198413	1008
12	rs11111350	A	G	0.436508	1008
12	rs55653173	T	C	0.0902778	1008
12	rs2373826	C	T	0.438492	1008
12	rs12828494	C	T	0.0684524	1008
12	rs11111351	G	T	0.436508	1008
12	rs61940793	A	G	0.0922619	1008
12	rs17033098	C	T	0.0912698	1008
12	rs143923632	G	A	0.031746	1008
12	rs17542122	A	G	0.0912698	1008
12	rs7312098	C	G	0.440476	1008
12	rs6539050	C	T	0.806548	1008
12	rs7977571	G	T	0.804563	1008
12	rs7980567	G	A	0.530754	1008
12	rs7980667	G	A	0.804563	1008
12	rs61940835	T	C	0.0257937	1008
12	rs7952826	G	A	0.366071	1008
12	rs1546154	A	G	0.440476	1008
12	rs12309612	G	A	0.366071	1008
12	rs11111353	T	C	0.277778	1008
12	rs6539052	A	C	0.80754	1008
12	rs12579335	T	C	0.296627	1008
12	rs13377907	A	C	0.279762	1008
12	rs17033111	G	T	0.078373	1008
12	rs17033112	G	A	0.0367063	1008
12	rs17033114	T	C	0.108135	1008
12	rs4764910	A	G	0.693452	1008
12	rs2172873	G	A	0.0873016	1008
12	rs147452401	T	A	0.0416667	1008
12	rs12830406	A	G	0.0138889	1008
12	rs7296994	G	T	0.184524	1008
12	rs1965326	C	T	0.852183	1008
12	rs7297876	G	A	0.325397	1008
12	rs143694224	T	G	0.0337302	1008
12	rs10860907	T	C	0.184524	1008
12	rs12306263	G	A	0.141865	1008
12	rs12306448	G	A	0.327381	1008
12	rs56006730	G	A	0.0109127	1008
12	rs879435	C	T	0.323413	1008
12	rs879434	C	T	0.181548	1008
12	rs80318450	G	A	0.0119048	1008
12	rs879433	T	C	0.142857	1008
12	rs117441946	T	A	0.0486111	1008
12	rs10860908	C	G	0.327381	1008
12	rs7312593	T	G	0.327381	1008
12	rs76792177	A	G	0.0486111	1008
12	rs4764713	A	G	0.809524	1008
12	rs7304933	A	G	0.141865	1008
12	rs17542885	C	T	0.0486111	1008
12	rs76327639	C	T	0.18254	1008
12	rs76937010	A	T	0.185516	1008
12	rs10507150	T	C	0.0486111	1008
12	rs77500533	C	T	0.093254	1008
12	rs11111363	A	G	0.665675	1008
12	rs79747671	C	T	0.0119048	1008
12	rs76298138	G	A	0.141865	1008
12	rs11111364	G	T	0.665675	1008
12	rs35022253	G	A	0.664683	1008
12	rs10860909	C	T	0.650794	1008
12	rs1390211	G	T	0.85119	1008
12	rs1390212	C	T	0.899802	1008
12	rs1390213	G	A	0.899802	1008
12	rs145626217	A	C	0.0297619	1008
12	rs138262784	G	T	0.0486111	1008
12	rs10735384	G	A	0.899802	1008
12	rs567395727	A	C	0.0833333	1008
12	rs11111369	T	G	0.093254	1008
12	rs11111370	C	T	0.0208333	1008
12	rs76675912	C	A	0.093254	1008
12	rs78986552	C	T	0.093254	1008
12	rs75294276	G	A	0.18254	1008
12	rs17446017	G	T	0.0486111	1008
12	rs138295171	A	T	0.093254	1008
12	rs144055372	C	T	0.181548	1008
12	rs7953283	G	A	0.899802	1008
12	rs6539055	T	C	0.993056	1008
12	rs79516401	C	T	0.0436508	1008
12	rs7136089	C	A	0.899802	1008
12	rs78291476	A	G	0.093254	1008
12	rs117512670	G	C	0.0436508	1008
12	rs12300112	G	C	0.18254	1008
12	rs10860910	C	T	0.634921	1008
12	rs10745951	C	G	0.990079	1008
12	rs10507151	G	A	0.0486111	1008
12	rs1826734	C	G	0.993056	1008
12	rs1404288	C	T	0.093254	1008
12	rs17033174	G	A	0.0297619	1008
12	rs12820008	C	A	0.33631	1008
12	rs117144740	A	G	0.00496032	1008
12	rs75523564	A	G	0.00496032	1008
12	rs1568794	C	T	0.699405	1008
12	rs10860911	G	A	0.428571	1008
12	rs7968152	G	A	0.55754	1008
12	rs7971212	A	G	0.564484	1008
12	rs1524551	C	G	0.997024	1008
12	rs17033185	T	C	0.21627	1008
12	rs12425686	A	G	0.121032	1008
12	rs117253421	A	G	0.0803571	1008
12	rs76324550	C	T	0.00793651	1008
12	rs76269585	C	T	0.0873016	1008
12	rs11612372	T	G	0.102183	1008
12	rs11614216	A	G	0.0892857	1008
12	rs7966912	C	G	0.358135	1008
12	rs7306243	C	T	0.90873	1008
12	rs74665357	A	C	0.0228175	1008
12	rs4600267	G	C	0.996032	1008
12	rs12581362	T	C	0.279762	1008
12	rs12829159	A	T	0.545635	1008
12	rs12829693	G	A	0.545635	1008
12	rs76591298	G	T	0.0863095	1008
12	rs10860912	T	C	0.34127	1008
12	rs80097435	A	G	0.0793651	1008
12	rs1357766	G	A	0.866071	1008
12	rs1357767	A	G	0.949405	1008
12	rs11609517	A	T	0.0833333	1008
12	rs11111380	G	C	0.314484	1008
12	rs11111381	C	T	0.311508	1008
12	rs78537333	G	A	0.0833333	1008
12	rs7300952	G	T	0.544643	1008
12	rs117783918	T	C	0.00892857	1008
12	rs10860913	C	T	0.30754	1008
12	rs79291866	A	C	0.00892857	1008
12	rs17033235	C	T	0.0119048	1008
12	rs1357768	A	T	0.547619	1008
12	rs11610653	A	G	0.0248016	1008
12	rs75561485	T	C	0.0823413	1008
12	rs76735225	T	A	0.0188492	1008
12	rs1722402	A	G	0.548611	1008
12	rs190359184	A	G	0.0168651	1008
12	rs12311520	C	A	0.314484	1008
12	rs75965654	T	C	0.00892857	1008
12	rs10860914	C	T	0.00496032	1008
12	rs116372480	C	T	0.078373	1008
12	rs7308417	C	T	0.0119048	1008
12	rs1722388	A	G	0.0277778	1008
12	rs2243439	T	C	0.443452	1008
12	rs143167467	T	C	0.0912698	1008
12	rs74315950	A	C	0.135913	1008
12	rs11616138	C	T	0.0119048	1008
12	rs2247919	T	C	0.34127	1008
12	rs1718313	C	T	0.440476	1008
12	rs7136286	G	C	0.116071	1008
12	rs77042546	A	G	0.0248016	1008
12	rs77741829	C	T	0.078373	1008
12	rs74913581	G	T	0.078373	1008
12	rs17033260	C	T	0.0128968	1008
12	rs61941977	T	C	0.00992063	1008
12	rs7137661	T	C	0.111111	1008
12	rs1722400	A	C	0.00496032	1008
12	rs1104715	T	C	0.723214	1008
12	rs75356777	A	T	0.113095	1008
12	rs1403052	A	G	0.744048	1008
12	rs12366974	C	T	0.707341	1008
12	rs7313710	T	A	0.731151	1008
12	rs4764714	A	T	0.717262	1008
12	rs80161574	A	G	0.111111	1008
12	rs76488359	C	T	0.0168651	1008
12	rs877559	T	C	0.739087	1008
12	rs1718290	G	C	0.723214	1008
12	rs756236	A	G	0.742063	1008
12	rs1722394	A	G	0.742063	1008
12	rs11111382	G	A	0.72123	1008
12	rs1718291	A	G	0.727183	1008
12	rs11111383	G	A	0.0763889	1008
12	rs11111384	T	C	0.724206	1008
12	rs1629940	C	T	0.734127	1008
12	rs1718293	A	G	0.729167	1008
12	rs1722396	C	T	0.725198	1008
12	rs4764912	C	T	0.72123	1008
12	rs1474370	A	G	0.731151	1008
12	rs10860915	G	A	0.72123	1008
12	rs7131780	G	C	0.719246	1008
12	rs1722398	G	A	0.735119	1008
12	rs12426562	T	A	0.0376984	1008
12	rs10778191	T	C	0.729167	1008
12	rs79066281	C	G	0.0168651	1008
12	rs142958384	G	C	0.0178571	1008
12	rs10778192	C	A	0.728175	1008
12	rs7969194	C	T	0.737103	1008
12	rs10778193	C	T	0.72619	1008
12	rs78006799	T	G	0.0228175	1008
12	rs55764515	G	A	0.729167	1008
12	rs10745952	T	C	0.795635	1008
12	rs11111388	C	T	0.140873	1008
12	rs75058658	A	G	0.0248016	1008
12	rs1568796	C	A	0.00992063	1008
12	rs1464789	G	A	0.803571	1008
12	rs12312580	A	T	0.0128968	1008
12	rs78941263	C	A	0.276786	1008
12	rs10860917	A	G	0.796627	1008
12	rs11111391	T	A	0.795635	1008
12	rs7970865	A	T	0.796627	1008
12	rs7970874	A	T	0.796627	1008
12	rs4764914	G	C	0.796627	1008
12	rs11111392	T	C	0.806548	1008
12	rs3915091	T	A	0.798611	1008
12	rs3847929	T	C	0.795635	1008
12	rs11111393	T	A	0.782738	1008
12	rs12424160	C	T	0.781746	1008
12	rs188902566	G	T	0.0208333	1008
12	rs10778195	C	T	0.793651	1008
12	rs10860925	A	G	0.779762	1008
12	rs4015597	C	T	0.00595238	1008
12	rs117434993	C	A	0.0376984	1008
12	rs60454297	T	C	0.0406746	1008
12	rs17033310	C	T	0.0367063	1008
12	rs1801153	C	T	0.00595238	1008
12	rs11111403	T	C	0.782738	1008
12	rs798709	A	G	0.849206	1008
12	rs2245360	G	A	0.0505952	1008
12	rs772898	C	T	0.845238	1008
12	rs2242381	C	T	0.765873	1008
12	rs772897	G	C	0.843254	1008
12	rs10860928	C	G	0.0238095	1008
12	rs772896	G	A	0.0595238	1008
12	rs10860929	T	A	0.765873	1008
12	rs10860930	A	C	0.0238095	1008
12	rs10860931	A	G	0.0238095	1008
12	rs12580432	C	T	0.765873	1008
12	rs1072528	C	T	0.765873	1008
12	rs56021318	T	C	0.765873	1008
12	rs772895	A	T	0.849206	1008
12	rs772894	C	T	0.847222	1008
12	rs772893	T	C	0.849206	1008
12	rs12425434	C	T	0.765873	1008
12	rs2270729	A	C	0.0238095	1008
12	rs1522306	C	A	0.0535714	1008
12	rs1722387	T	C	0.849206	1008
12	rs1718312	A	G	0.0505952	1008
12	rs1718311	C	G	0.84623	1008
12	rs1718309	A	G	0.0803571	1008
12	rs870072	C	T	0.0793651	1008
12	rs940528	T	C	0.0535714	1008
12	rs2102005	G	A	0.0168651	1008
12	rs940527	G	A	0.0535714	1008
12	rs1106703	T	C	0.0257937	1008
12	rs869916	G	T	0.0793651	1008
12	rs1718292	G	A	0.0793651	1008
12	rs1722383	A	G	0.0793651	1008
12	rs1722382	A	G	0.0793651	1008
12	rs1042503	C	T	0.762897	1008
12	rs3828474	C	G	0.0208333	1008
12	rs937476	T	A	0.0595238	1008
12	rs12312872	A	T	0.0198413	1008
12	rs1722381	A	G	0.0535714	1008
12	rs12298125	T	G	0.0198413	1008
12	rs937475	A	G	0.0803571	1008
12	rs1814728	T	C	0.0793651	1008
12	rs2252031	T	C	0.844246	1008
12	rs2252026	A	C	0.0535714	1008
12	rs1126758	C	T	0.0793651	1008
12	rs2251905	C	T	0.0515873	1008
12	rs2251897	G	A	0.843254	1008
12	rs2251894	G	A	0.0793651	1008
12	rs2251799	C	T	0.0595238	1008
12	rs7488937	C	T	0.0198413	1008
12	rs11111404	T	C	0.764881	1008
12	rs139868625	C	T	0.0535714	1008
12	rs11111405	A	G	0.0198413	1008
12	rs140541365	G	A	0.0228175	1008
12	rs1081847	A	G	0.0793651	1008
12	rs4646988	G	A	0.0535714	1008
12	rs189325823	G	A	0.0138889	1008
12	rs2454390	T	C	0.844246	1008
12	rs4764717	G	T	0.0198413	1008
12	rs1622379	T	C	0.844246	1008
12	rs1718307	A	T	0.0793651	1008
12	rs12319699	A	T	0.0208333	1008
12	rs12306510	G	C	0.0198413	1008
12	rs10778201	T	C	0.764881	1008
12	rs77743659	C	T	0.0605159	1008
12	rs1718306	T	C	0.0833333	1008
12	rs1498694	A	G	0.0793651	1008
12	rs4764918	T	G	0.0208333	1008
12	rs10778202	A	G	0.769841	1008
12	rs10860933	T	G	0.760913	1008
12	rs2247836	T	C	0.0585317	1008
12	rs2133298	T	C	0.0585317	1008
12	rs3817446	T	C	0.760913	1008
12	rs10512929	A	C	0.760913	1008
12	rs1357765	T	C	0.0585317	1008
12	rs4264203	C	T	0.0198413	1008
12	rs1722399	A	C	0.078373	1008
12	rs12309687	C	T	0.0198413	1008
12	rs12309781	G	A	0.0198413	1008
12	rs10778204	C	T	0.770833	1008
12	rs1722401	A	T	0.843254	1008
12	rs1522304	T	G	0.843254	1008
12	rs2712618	G	T	0.0724206	1008
12	rs11111410	T	C	0.0198413	1008
12	rs1353766	C	T	0.764881	1008
12	rs1353767	G	A	0.764881	1008
12	rs10778205	G	C	0.770833	1008
12	rs7969007	A	G	0.0367063	1008
12	rs1617090	G	A	0.0515873	1008
12	rs2647897	C	T	0.0515873	1008
12	rs1718297	A	G	0.0515873	1008
12	rs146656365	G	A	0.0188492	1008
12	rs1616681	A	G	0.111111	1008
12	rs1718298	G	A	0.118056	1008
12	rs1718299	C	T	0.118056	1008
12	rs1718300	G	A	0.118056	1008
12	rs1718301	G	A	0.119048	1008
12	rs2037639	G	A	0.700397	1008
12	rs10778206	G	A	0.700397	1008
12	rs10778207	C	T	0.700397	1008
12	rs10860934	C	G	0.700397	1008
12	rs1718302	G	A	0.84623	1008
12	rs937474	C	G	0.0605159	1008
12	rs1718303	A	G	0.110119	1008
12	rs1568795	C	G	0.0585317	1008
12	rs1619404	T	A	0.852183	1008
12	rs12826142	T	C	0.0208333	1008
12	rs12829846	C	T	0.0208333	1008
12	rs1722389	T	C	0.155754	1008
12	rs1718304	G	A	0.133929	1008
12	rs1722390	C	T	0.155754	1008
12	rs1718305	T	A	0.122024	1008
12	rs10778208	C	T	0.693452	1008
12	rs117234442	G	A	0.0198413	1008
12	rs117578049	C	T	0.0198413	1008
12	rs61942038	C	A	0.0208333	1008
12	rs61942039	G	C	0.0208333	1008
12	rs61942040	G	A	0.0208333	1008
12	rs1722392	C	T	0.123016	1008
12	rs117986419	T	G	0.0238095	1008
12	rs34877550	G	A	0.0208333	1008
12	rs80355850	G	A	0.132937	1008
12	rs58241375	A	T	0.0208333	1008
12	rs140927056	T	G	0.0198413	1008
12	rs77111250	G	T	0.125992	1008
12	rs1522305	G	C	0.0545635	1008
12	rs144382724	C	T	0.0198413	1008
12	rs10860935	T	A	0.125	1008
12	rs10860936	T	C	0.125	1008
12	rs10778209	A	G	0.992063	1008
12	rs1915932	T	G	0.185516	1008
12	rs11111419	A	T	0.173611	1008
12	rs1403053	T	C	0.183532	1008
12	rs34857170	T	A	0.185516	1008
12	rs4646987	A	G	0.0496032	1008
12	rs183130753	T	C	0.0188492	1008
12	rs78243047	A	T	0.125	1008
12	rs35019215	C	A	0.0496032	1008
12	rs73391525	A	T	0.125	1008
12	rs74727336	G	A	0.125	1008
12	rs75986036	A	C	0.125	1008
12	rs61942043	T	C	0.0595238	1008
12	rs80238951	C	T	0.125	1008
12	rs6539058	C	T	0.795635	1008
12	rs1391685	A	C	0.125	1008
12	rs7131709	C	T	0.0496032	1008
12	rs114122969	A	G	0.125	1008
12	rs117485781	G	A	0.125	1008
12	rs67493149	T	C	0.0595238	1008
12	rs61942044	T	C	0.184524	1008
12	rs78373306	T	G	0.125	1008
12	rs74560156	G	A	0.125	1008
12	rs79841057	G	A	0.125	1008
12	rs61942045	T	G	0.0605159	1008
12	rs3847930	G	A	0.992063	1008
12	rs3913258	C	T	0.186508	1008
12	rs77856075	G	A	0.125	1008
12	rs61942046	G	A	0.0486111	1008
12	rs7295308	A	G	0.0575397	1008
12	rs78985461	G	A	0.125	1008
12	rs3847931	G	T	0.183532	1008
12	rs77688177	G	T	0.125992	1008
12	rs79173608	A	G	0.0168651	1008
12	rs79319758	T	G	0.125992	1008
12	rs76659109	G	C	0.125992	1008
12	rs34191345	A	G	0.190476	1008
12	rs1522307	A	G	0.200397	1008
12	rs34181115	C	T	0.0605159	1008
12	rs35823784	G	A	0.0505952	1008
12	rs71466242	C	T	0.0605159	1008
12	rs74699156	T	C	0.125992	1008
12	rs75236535	T	C	0.125992	1008
12	rs75859877	A	C	0.123016	1008
12	rs78814848	G	T	0.123016	1008
12	rs117903008	C	T	0.123016	1008
12	rs35855475	C	T	0.0823413	1008
12	rs34923793	T	C	0.123016	1008
12	rs2133295	G	A	0.0823413	1008
12	rs73173944	G	A	0.0833333	1008
12	rs66484911	T	C	0.205357	1008
12	rs76084693	C	A	0.143849	1008
12	rs35780730	C	A	0.200397	1008
12	rs4646986	G	A	0.200397	1008
12	rs34425560	T	C	0.12004	1008
12	rs17842947	A	G	0.0803571	1008
12	rs1498688	A	G	0.0902778	1008
12	rs7138986	G	A	0.206349	1008
12	rs3805122	A	G	0.12004	1008
12	rs2056602	A	G	0.0803571	1008
12	rs71466243	T	A	0.12004	1008
12	rs7970836	A	G	0.210317	1008
12	rs7310181	G	A	0.209325	1008
12	rs3805120	C	T	0.12004	1008
12	rs67549392	T	A	0.199405	1008
12	rs3828473	G	C	0.12004	1008
12	rs3792590	T	A	0.199405	1008
12	rs1522295	T	C	0.199405	1008
12	rs1522296	G	A	0.199405	1008
12	rs2280615	T	G	0.12004	1008
12	rs2280616	G	A	0.0128968	1008
12	rs34674687	C	G	0.144841	1008
12	rs1522297	T	C	0.233135	1008
12	rs17546516	A	G	0.143849	1008
12	rs1522298	G	C	0.233135	1008
12	rs1522299	A	G	0.233135	1008
12	rs12312033	A	C	0.233135	1008
12	rs9804734	C	T	0.223214	1008
12	rs7485331	C	A	0.223214	1008
12	rs1498691	A	G	0.223214	1008
12	rs1498689	G	A	0.223214	1008
12	rs2173443	G	A	0.229167	1008
12	rs2888702	G	T	0.143849	1008
12	rs34586248	T	C	0.143849	1008
12	rs34727961	T	A	0.224206	1008
12	rs143199017	T	C	0.0208333	1008
12	rs2173442	G	A	0.224206	1008
12	rs140238853	C	T	0.0178571	1008
12	rs36002276	G	A	0.143849	1008
12	rs183498803	C	G	0.0277778	1008
12	rs34984499	G	A	0.143849	1008
12	rs71466245	G	A	0.142857	1008
12	rs1524550	C	T	0.00793651	1008
12	rs73173951	A	G	0.0714286	1008
12	rs36089410	G	A	0.142857	1008
12	rs34281125	C	T	0.142857	1008
12	rs17842962	C	A	0.142857	1008
12	rs34068029	A	G	0.142857	1008
12	rs71466246	G	A	0.142857	1008
12	rs34732688	A	G	0.143849	1008
12	rs182930186	T	A	0.0198413	1008
12	rs74416818	C	G	0.0992063	1008
12	rs35479502	G	A	0.142857	1008
12	rs17842950	C	G	0.142857	1008
12	rs79336640	C	T	0.0714286	1008
12	rs76546134	G	A	0.0198413	1008
12	rs1357257	G	C	0.151786	1008
12	rs35530614	C	A	0.143849	1008
12	rs1357258	A	G	0.151786	1008
12	rs17842949	C	T	0.143849	1008
12	rs7955991	T	C	0.0813492	1008
12	rs7969789	C	T	0.222222	1008
12	rs17547025	A	C	0.143849	1008
12	rs7973675	G	A	0.229167	1008
12	rs1522303	C	T	0.0138889	1008
12	rs34340574	G	A	0.142857	1008
12	rs61943179	T	A	0.156746	1008
12	rs73173954	T	A	0.0714286	1008
12	rs73173955	A	G	0.0714286	1008
12	rs73393592	A	G	0.00793651	1008
12	rs34825238	G	T	0.156746	1008
12	rs34938392	A	G	0.142857	1008
12	rs71466247	A	G	0.142857	1008
12	rs117619271	C	A	0.142857	1008
12	rs73393600	A	G	0.0138889	1008
12	rs61943182	A	G	0.230159	1008
12	rs71466249	A	G	0.142857	1008
12	rs61943183	G	T	0.15873	1008
12	rs71466250	C	T	0.145833	1008
12	rs34898627	A	G	0.155754	1008
12	rs61943185	C	T	0.00793651	1008
12	rs61943186	G	A	0.00793651	1008
12	rs1589519	C	G	0.142857	1008
12	rs36120932	G	A	0.143849	1008
12	rs61943187	G	A	0.0138889	1008
12	rs61943188	G	T	0.00793651	1008
12	rs61943189	C	T	0.00793651	1008
12	rs73377904	A	G	0.0138889	1008
12	rs7299942	T	C	0.156746	1008
12	rs7314969	G	A	0.156746	1008
12	rs61943190	G	C	0.00793651	1008
12	rs77532023	C	T	0.0734127	1008
12	rs7138001	G	A	0.231151	1008
12	rs61941086	C	T	0.00793651	1008
12	rs35438352	C	T	0.0734127	1008
12	rs4764921	G	A	0.0734127	1008
12	rs1498697	G	A	0.0873016	1008
12	rs4764922	G	A	0.0734127	1008
12	rs4764923	A	G	0.0734127	1008
12	rs4764924	A	C	0.0734127	1008
12	rs34683293	A	T	0.116071	1008
12	rs73173960	C	T	0.0744048	1008
12	rs35103648	C	T	0.0734127	1008
12	rs35880244	C	T	0.328373	1008
12	rs1498696	G	T	0.0138889	1008
12	rs71466254	G	C	0.102183	1008
12	rs144746193	G	A	0.0882937	1008
12	rs7313903	A	C	0.114087	1008
12	rs7314012	C	T	0.00892857	1008
12	rs7973625	T	C	0.0873016	1008
12	rs7303972	A	T	0.00892857	1008
12	rs61941087	G	A	0.00892857	1008
12	rs34959079	C	T	0.00892857	1008
12	rs74988471	G	C	0.12004	1008
12	rs34631206	G	C	0.127976	1008
12	rs9782	T	C	0.125	1008
12	rs1391682	T	C	0.965278	1008
12	rs2291854	A	G	0.888889	1008
12	rs17450122	A	G	0.077381	1008
12	rs1353762	A	G	0.877976	1008
12	rs143925232	C	T	0.00496032	1008
12	rs1874875	C	G	0.00992063	1008
12	rs4578454	C	T	0.876984	1008
12	rs1498687	A	T	0.888889	1008
12	rs117239863	C	A	0.0188492	1008
12	rs1353769	G	T	0.894841	1008
12	rs1353768	C	G	0.96627	1008
12	rs7955292	T	C	0.96627	1008
12	rs74945743	T	C	0.0545635	1008
12	rs36104021	C	G	0.0704365	1008
12	rs17450273	C	A	0.0823413	1008
12	rs35044147	C	G	0.0823413	1008
12	rs4764925	A	G	0.967262	1008
12	rs35074668	A	G	0.0823413	1008
12	rs2373913	C	T	0.965278	1008
12	rs74319451	C	T	0.014881	1008
12	rs182071393	G	A	0.0168651	1008
12	rs7301337	T	C	0.965278	1008
12	rs1498700	T	C	0.965278	1008
12	rs1498699	C	T	0.965278	1008
12	rs3858689	T	C	0.96627	1008
12	rs4764926	G	A	0.965278	1008
12	rs4764928	T	A	0.965278	1008
12	rs1391681	C	A	0.884921	1008
12	rs6539059	G	C	0.96627	1008
12	rs200492973	C	A	0.0168651	1008
12	rs17450524	C	T	0.0803571	1008
12	rs1498685	A	C	0.873016	1008
12	rs17842959	A	T	0.0873016	1008
12	rs1498684	T	C	0.973214	1008
12	rs144461804	C	T	0.015873	1008
12	rs1498683	G	A	0.973214	1008
12	rs4764719	A	C	0.885913	1008
12	rs183549277	T	C	0.00198413	1008
12	rs76398860	A	G	0.0228175	1008
12	rs6539060	G	A	0.0853175	1008
12	rs75979148	T	C	0.149802	1008
12	rs61941099	G	C	0.0853175	1008
12	rs35020753	T	C	0.0922619	1008
12	rs35697573	C	T	0.093254	1008
12	rs117800626	T	A	0.0595238	1008
12	rs35669421	T	A	0.093254	1008
12	rs2133294	G	T	0.869048	1008
12	rs2133293	T	G	0.973214	1008
12	rs1566301	A	G	0.973214	1008
12	rs138352410	A	G	0.0178571	1008
12	rs61941104	T	C	0.093254	1008
12	rs34274940	G	A	0.094246	1008
12	rs17842943	G	A	0.094246	1008
12	rs35251637	C	T	0.094246	1008
12	rs4764720	C	T	0.972222	1008
12	rs4764929	T	C	0.972222	1008
12	rs187097597	C	G	0.00396825	1008
12	rs7342307	C	T	0.0922619	1008
12	rs7960631	C	T	0.0912698	1008
12	rs1391684	A	C	0.972222	1008
12	rs1391683	T	C	0.972222	1008
12	rs1566299	C	G	0.872024	1008
12	rs937473	A	T	0.872024	1008
12	rs882461	T	C	0.774802	1008
12	rs35952479	A	G	0.100198	1008
12	rs4764721	A	G	0.972222	1008
12	rs4764930	A	G	0.972222	1008
12	rs1603819	C	G	0.878968	1008
12	rs1603818	A	C	0.972222	1008
12	rs74241039	C	A	0.0218254	1008
12	rs28862621	T	A	0.972222	1008
12	rs61941130	C	T	0.0912698	1008
12	rs2373953	A	G	0.872024	1008
12	rs34637163	C	A	0.100198	1008
12	rs61941131	G	T	0.094246	1008
12	rs35922786	A	T	0.094246	1008
12	rs71466256	C	A	0.0922619	1008
12	rs115600820	G	A	0.0863095	1008
12	rs7311817	C	A	0.094246	1008
12	rs61941133	C	T	0.87004	1008
12	rs1498695	C	T	0.87004	1008
12	rs2373952	A	G	0.102183	1008
12	rs3907580	C	A	0.871032	1008
12	rs143207460	A	C	0.0496032	1008
12	rs2373866	A	G	0.972222	1008
12	rs67399100	T	C	0.871032	1008
12	rs28735715	A	T	0.093254	1008
12	rs2888703	A	G	0.97619	1008
12	rs7962773	G	T	0.87004	1008
12	rs35917440	G	A	0.0922619	1008
12	rs3858690	C	T	0.10119	1008
12	rs78472299	T	C	0.093254	1008
12	rs71466257	G	A	0.0922619	1008
12	rs4526823	G	T	0.972222	1008
12	rs7958171	A	G	0.930556	1008
12	rs34481973	G	A	0.00992063	1008
12	rs34973369	G	A	0.78869	1008
12	rs7956290	T	C	0.718254	1008
12	rs76735152	C	T	0.0744048	1008
12	rs71466258	C	T	0.00992063	1008
12	rs3847933	T	C	0.104167	1008
12	rs2373867	A	C	0.652778	1008
12	rs7312875	A	G	0.72123	1008
12	rs7298603	T	A	0.650794	1008
12	rs73176052	C	T	0.0208333	1008
12	rs75297099	C	T	0.0396825	1008
12	rs35391951	T	C	0.651786	1008
12	rs7295440	G	A	0.681548	1008
12	rs7311451	T	G	0.681548	1008
12	rs2373869	C	G	0.681548	1008
12	rs34538406	A	G	0.00992063	1008
12	rs73176053	G	A	0.0208333	1008
12	rs73176055	C	G	0.0208333	1008
12	rs36115881	A	G	0.675595	1008
12	rs143009493	C	G	0.0188492	1008
12	rs34403863	C	A	0.676587	1008
12	rs73176058	A	G	0.0228175	1008
12	rs113067033	G	A	0.0396825	1008
12	rs4764722	T	A	0.814484	1008
12	rs4268560	G	A	0.0396825	1008
12	rs4420324	C	T	0.713294	1008
12	rs117309185	C	T	0.047619	1008
12	rs1515547	A	G	0.137897	1008
12	rs79045809	C	A	0.136905	1008
12	rs76385869	T	A	0.00694444	1008
12	rs34207056	C	T	0.862103	1008
12	rs74462624	C	T	0.103175	1008
12	rs75950029	T	C	0.134921	1008
12	rs1399785	T	G	0.234127	1008
12	rs4764931	C	A	0.00694444	1008
12	rs74990324	G	A	0.161706	1008
12	rs1515549	G	C	0.800595	1008
12	rs17842951	G	T	0.542659	1008
12	rs17842952	G	T	0.542659	1008
12	rs73379967	A	G	0.161706	1008
12	rs73176061	A	C	0.0198413	1008
12	rs1515550	G	C	0.160714	1008
12	rs67319693	A	G	0.744048	1008
12	rs73176062	G	T	0.00694444	1008
12	rs73176063	T	C	0.00694444	1008
12	rs76541683	A	C	0.030754	1008
12	rs118127269	C	T	0.0565476	1008
12	rs67752388	A	G	0.747024	1008
12	rs73176066	T	G	0.00694444	1008
12	rs2176090	G	A	0.559524	1008
12	rs7962597	G	T	0.0198413	1008
12	rs73176067	T	G	0.560516	1008
12	rs35729123	C	G	0.527778	1008
12	rs73379973	C	T	0.159722	1008
12	rs75822910	A	G	0.0525794	1008
12	rs4388951	T	C	0.560516	1008
12	rs73379976	T	G	0.159722	1008
12	rs73379978	T	C	0.159722	1008
12	rs73379980	C	G	0.159722	1008
12	rs79428829	G	A	0.0297619	1008
12	rs34419965	G	A	0.560516	1008
12	rs4764932	G	A	0.00694444	1008
12	rs113235355	C	T	0.00694444	1008
12	rs73176071	T	C	0.00694444	1008
12	rs73379982	A	T	0.159722	1008
12	rs17842954	G	T	0.159722	1008
12	rs73176072	A	G	0.00694444	1008
12	rs8181611	T	C	0.157738	1008
12	rs17041417	G	A	0.71627	1008
12	rs77347763	G	T	0.0565476	1008
12	rs35816010	A	G	0.724206	1008
12	rs73177848	G	T	0.00694444	1008
12	rs11111423	C	T	0.537698	1008
12	rs1606864	C	T	0.549603	1008
12	rs74849067	T	C	0.0376984	1008
12	rs141500642	G	A	0.00892857	1008
12	rs142600704	T	C	0.0545635	1008
12	rs35012955	T	C	0.536706	1008
12	rs1588886	G	A	0.775794	1008
12	rs10778211	T	C	0.536706	1008
12	rs12422792	T	C	0.00694444	1008
12	rs12322389	C	G	0.0119048	1008
12	rs11561324	T	C	0.536706	1008
12	rs11559896	G	A	0.227183	1008
12	rs1850956	T	C	0.775794	1008
12	rs10778212	A	G	0.775794	1008
12	rs7958371	T	A	0.543651	1008
12	rs10860937	G	T	0.775794	1008
12	rs76603953	A	T	0.0625	1008
12	rs11111424	T	C	0.50496	1008
12	rs11111425	C	G	0.50496	1008
12	rs11111427	A	G	0.536706	1008
12	rs2222044	T	C	0.775794	1008
12	rs117889541	G	T	0.0416667	1008
12	rs4015581	T	C	0.548611	1008
12	rs2373909	G	T	0.548611	1008
12	rs2138255	C	T	0.227183	1008
12	rs12582537	A	C	0.554563	1008
12	rs79529808	G	A	0.0486111	1008
12	rs11111433	T	C	0.227183	1008
12	rs73177892	G	A	0.50496	1008
12	rs1879251	A	C	0.227183	1008
12	rs61942162	T	G	0.53869	1008
12	rs187545071	T	C	0.0119048	1008
12	rs12369143	G	A	0.031746	1008
12	rs139122762	C	A	0.0168651	1008
12	rs10860938	G	T	0.536706	1008
12	rs17033419	G	A	0.00694444	1008
12	rs4584635	A	T	0.780754	1008
12	rs74334775	C	T	0.0416667	1008
12	rs182147356	T	G	0.0208333	1008
12	rs7972145	T	C	0.780754	1008
12	rs11111436	C	T	0.228175	1008
12	rs10745954	A	G	0.776786	1008
12	rs73381814	A	T	0.0416667	1008
12	rs4144504	T	C	0.540675	1008
12	rs11111439	C	T	0.540675	1008
12	rs4764937	T	G	0.552579	1008
12	rs7295481	T	C	0.821429	1008
12	rs10778213	T	C	0.816468	1008
12	rs11111443	A	G	0.552579	1008
12	rs73183670	T	C	0.509921	1008
12	rs7295063	A	C	0.546627	1008
12	rs1401989	C	T	0.547619	1008
12	rs73381822	T	C	0.205357	1008
12	rs12426769	G	A	0.228175	1008
12	rs10860939	C	A	0.228175	1008
12	rs117667911	T	C	0.031746	1008
12	rs79758090	G	C	0.0575397	1008
12	rs12426552	C	T	0.0634921	1008
12	rs11111449	C	T	0.0505952	1008
12	rs11111450	A	T	0.0575397	1008
12	rs148137758	T	C	0.0109127	1008
12	rs117440921	C	T	0.127976	1008
12	rs57531769	A	T	0.509921	1008
12	rs77471575	A	G	0.047619	1008
12	rs60893614	G	C	0.0813492	1008
12	rs117493306	G	A	0.0238095	1008
12	rs78526970	G	A	0.014881	1008
12	rs10860940	T	A	0.508929	1008
12	rs117428440	G	T	0.0496032	1008
12	rs73381827	G	A	0.167659	1008
12	rs10860941	G	C	0.492063	1008
12	rs1520187	A	T	0.508929	1008
12	rs7298698	T	C	0.813492	1008
12	rs11111456	G	T	0.506944	1008
12	rs4764939	C	T	0.813492	1008
12	rs4764940	G	A	0.508929	1008
12	rs1818702	C	T	0.503968	1008
12	rs60485583	G	C	0.00892857	1008
12	rs117081764	G	A	0.0168651	1008
12	rs116831862	T	A	0.0416667	1008
12	rs11111457	G	T	0.5	1008
12	rs73183688	T	C	0.508929	1008
12	rs79981723	G	A	0.0416667	1008
12	rs73183689	C	T	0.503968	1008
12	rs140052039	T	A	0.0654762	1008
12	rs7358572	C	T	0.508929	1008
12	rs4764941	C	T	0.508929	1008
12	rs4764942	A	G	0.503968	1008
12	rs12580951	G	A	0.508929	1008
12	rs12582534	T	C	0.508929	1008
12	rs73183692	C	T	0.00992063	1008
12	rs11111459	T	C	0.508929	1008
12	rs11111460	C	T	0.508929	1008
12	rs11111462	T	A	0.503968	1008
12	rs4764727	T	G	0.503968	1008
12	rs11111463	G	A	0.49504	1008
12	rs4764943	C	T	0.503968	1008
12	rs12303382	A	C	0.507937	1008
12	rs58843793	C	T	0.077381	1008
12	rs78432843	G	A	0.125992	1008
12	rs12582337	C	T	0.49504	1008
12	rs11111466	A	G	0.503968	1008
12	rs145689926	A	C	0.0238095	1008
12	rs12231647	G	A	0.503968	1008
12	rs10860942	G	A	0.324405	1008
12	rs7135240	G	A	0.809524	1008
12	rs11111467	G	A	0.480159	1008
12	rs10778214	C	A	0.655754	1008
12	rs12230024	A	C	0.481151	1008
12	rs117275807	T	A	0.0416667	1008
12	rs10778215	T	A	0.810516	1008
12	rs10860944	A	C	0.330357	1008
12	rs11111468	T	C	0.348214	1008
12	rs7314842	C	T	0.849206	1008
12	rs140245913	T	C	0.0267857	1008
12	rs10860945	T	C	0.363095	1008
12	rs74746347	G	T	0.0376984	1008
12	rs1401987	A	G	0.363095	1008
12	rs5011101	C	T	0.849206	1008
12	rs12299173	C	T	0.363095	1008
12	rs1004081	T	C	0.477183	1008
12	rs12300756	C	T	0.363095	1008
12	rs12300816	C	T	0.363095	1008
12	rs10735386	C	T	0.848214	1008
12	rs11111470	C	G	0.47619	1008
12	rs10450752	T	C	0.363095	1008
12	rs73183700	T	C	0.47619	1008
12	rs4764944	C	T	0.363095	1008
12	rs4764728	T	C	0.363095	1008
12	rs186243369	T	C	0.015873	1008
12	rs12228500	C	G	0.477183	1008
12	rs10860946	T	C	0.363095	1008
12	rs7971192	A	T	0.849206	1008
12	rs7310263	G	A	0.363095	1008
12	rs10860947	A	T	0.477183	1008
12	rs2176823	A	G	0.363095	1008
12	rs57326773	C	T	0.363095	1008
12	rs58210583	A	G	0.363095	1008
12	rs11111473	C	A	0.477183	1008
12	rs11111474	T	A	0.477183	1008
12	rs11837118	A	G	0.477183	1008
12	rs10860948	A	G	0.363095	1008
12	rs7961076	T	C	0.363095	1008
12	rs75995137	G	T	0.0337302	1008
12	rs7968481	T	C	0.363095	1008
12	rs7969097	T	C	0.477183	1008
12	rs7307328	T	G	0.362103	1008
12	rs6539062	C	A	0.843254	1008
12	rs2271934	T	C	0.363095	1008
12	rs2271935	T	C	0.363095	1008
12	rs74839319	A	G	0.0426587	1008
12	rs3817402	T	C	0.363095	1008
12	rs7961913	G	C	0.271825	1008
12	rs1520186	A	C	0.363095	1008
12	rs2292995	T	A	0.361111	1008
12	rs7956099	T	C	0.843254	1008
12	rs1520185	G	A	0.014881	1008
12	rs2292996	T	C	0.843254	1008
12	rs10778216	A	T	0.352183	1008
12	rs145136280	C	G	0.0267857	1008
12	rs117886247	A	C	0.0109127	1008
12	rs938434	A	G	0.80754	1008
12	rs79732279	G	T	0.0625	1008
12	rs11111476	G	A	0.344246	1008
12	rs73381891	A	G	0.0456349	1008
12	rs201149407	T	A	0.0238095	1008
12	rs201931257	C	T	0.0238095	1008
12	rs11609360	A	G	0.421627	1008
12	rs10507158	G	C	0.729167	1008
12	rs80343983	T	C	0.15873	1008
12	rs11111477	C	T	0.340278	1008
12	rs73381900	C	T	0.0297619	1008
12	rs1401988	C	T	0.149802	1008
12	rs61540170	T	C	0.15873	1008
12	rs10778217	A	G	0.698413	1008
12	rs7975993	C	T	0.698413	1008
12	rs7976027	A	G	0.697421	1008
12	rs7976163	A	G	0.698413	1008
12	rs76142717	A	G	0.15873	1008
12	rs7963232	T	C	0.698413	1008
12	rs1401997	G	C	0.728175	1008
12	rs11111480	C	T	0.345238	1008
12	rs10745955	T	C	0.698413	1008
12	rs10778218	A	T	0.65377	1008
12	rs10745956	T	A	0.698413	1008
12	rs10778219	G	C	0.65377	1008
12	rs10778220	A	T	0.65377	1008
12	rs79137603	G	C	0.0297619	1008
12	rs73185815	G	A	0.345238	1008
12	rs17033545	G	A	0.0446429	1008
12	rs75169963	A	G	0.0863095	1008
12	rs7962035	T	G	0.727183	1008
12	rs73383835	T	C	0.0446429	1008
12	rs75189260	G	A	0.0297619	1008
12	rs78441725	A	G	0.157738	1008
12	rs75086031	C	T	0.157738	1008
12	rs10745957	G	T	0.72619	1008
12	rs75083395	C	T	0.0605159	1008
12	rs116958871	T	C	0.0178571	1008
12	rs10860949	G	A	0.149802	1008
12	rs7306170	G	A	0.18254	1008
12	rs28375473	G	T	0.0297619	1008
12	rs28637567	A	G	0.0297619	1008
12	rs139484179	T	G	0.179563	1008
12	rs113561475	C	T	0.178571	1008
12	rs73185820	T	C	0.265873	1008
12	rs10778221	A	G	0.154762	1008
12	rs75185895	C	A	0.0297619	1008
12	rs10860950	C	T	0.418651	1008
12	rs77338334	G	A	0.0297619	1008
12	rs77799019	G	A	0.0297619	1008
12	rs10860951	C	T	0.448413	1008
12	rs10860952	G	A	0.448413	1008
12	rs12308465	G	A	0.178571	1008
12	rs78942742	C	T	0.0297619	1008
12	rs60306422	T	G	0.0436508	1008
12	rs11111484	G	A	0.447421	1008
12	rs78986382	A	G	0.12996	1008
12	rs185374805	G	C	0.0128968	1008
12	rs73383851	C	A	0.0436508	1008
12	rs77600961	A	G	0.0297619	1008
12	rs7308725	A	G	0.448413	1008
12	rs7308934	C	T	0.154762	1008
12	rs10860953	T	G	0.447421	1008
12	rs7309203	C	T	0.447421	1008
12	rs1879250	T	C	0.154762	1008
12	rs10860954	T	C	0.417659	1008
12	rs10860955	A	G	0.154762	1008
12	rs10778222	A	G	0.447421	1008
12	rs11111485	A	T	0.447421	1008
12	rs11614058	G	A	0.0297619	1008
12	rs10778223	A	G	0.447421	1008
12	rs78888963	G	C	0.179563	1008
12	rs4015583	T	A	0.447421	1008
12	rs1607688	A	G	0.491071	1008
12	rs77738392	C	T	0.0297619	1008
12	rs74350232	G	C	0.0297619	1008
12	rs141784309	T	C	0.0277778	1008
12	rs10860958	A	T	0.447421	1008
12	rs12312922	C	A	0.179563	1008
12	rs111496456	A	T	0.0436508	1008
12	rs1607692	C	G	0.447421	1008
12	rs189547252	G	C	0.00892857	1008
12	rs74563780	A	T	0.0297619	1008
12	rs78297863	C	T	0.0297619	1008
12	rs10860959	T	C	0.447421	1008
12	rs77668362	G	C	0.0297619	1008
12	rs2176822	T	C	0.262897	1008
12	rs77274886	C	T	0.0297619	1008
12	rs12316992	G	A	0.179563	1008
12	rs1607691	G	A	0.418651	1008
12	rs1607690	C	T	0.154762	1008
12	rs57809382	C	A	0.0436508	1008
12	rs1401990	A	G	0.491071	1008
12	rs1401991	A	G	0.447421	1008
12	rs1401992	A	C	0.447421	1008
12	rs1949550	C	G	0.447421	1008
12	rs1949551	C	T	0.447421	1008
12	rs117451786	C	A	0.0297619	1008
12	rs10860960	C	T	0.154762	1008
12	rs58142894	A	T	0.0426587	1008
12	rs143476129	C	G	0.0297619	1008
12	rs10860961	C	A	0.417659	1008
12	rs10860962	T	C	0.490079	1008
12	rs10860963	C	G	0.417659	1008
12	rs80254353	G	A	0.0297619	1008
12	rs11111488	C	T	0.417659	1008
12	rs111406772	T	C	0.0426587	1008
12	rs75282720	A	G	0.0238095	1008
12	rs1829513	T	C	0.447421	1008
12	rs1589290	T	C	0.447421	1008
12	rs11111489	G	T	0.262897	1008
12	rs76407195	C	A	0.0297619	1008
12	rs10860964	T	C	0.154762	1008
12	rs149355247	G	A	0.0208333	1008
12	rs870865	A	C	0.417659	1008
12	rs2139556	T	A	0.154762	1008
12	rs1879253	G	A	0.262897	1008
12	rs142046643	A	T	0.0178571	1008
12	rs1949552	G	C	0.417659	1008
12	rs78385146	A	T	0.0297619	1008
12	rs77914668	A	G	0.0297619	1008
12	rs78435211	G	A	0.0297619	1008
12	rs7133508	G	C	0.447421	1008
12	rs77995784	A	G	0.0297619	1008
12	rs7133857	G	A	0.154762	1008
12	rs147001371	A	G	0.0367063	1008
12	rs12310393	A	T	0.179563	1008
12	rs75941759	G	A	0.0297619	1008
12	rs11111491	A	C	0.447421	1008
12	rs11111492	A	G	0.447421	1008
12	rs146092053	T	C	0.00892857	1008
12	rs77813127	G	A	0.0297619	1008
12	rs7959287	A	G	0.447421	1008
12	rs7959408	A	G	0.447421	1008
12	rs11609653	G	A	0.0297619	1008
12	rs11111493	A	T	0.262897	1008
12	rs77720463	T	A	0.0297619	1008
12	rs11111494	T	C	0.179563	1008
12	rs11111495	T	A	0.415675	1008
12	rs939330	G	A	0.669643	1008
12	rs11111496	A	C	0.262897	1008
12	rs10860965	C	G	0.417659	1008
12	rs10860966	C	T	0.15377	1008
12	rs1401994	T	C	0.669643	1008
12	rs76691701	T	A	0.0297619	1008
12	rs142586512	T	C	0.0178571	1008
12	rs78475562	C	T	0.0386905	1008
12	rs11111497	G	A	0.416667	1008
12	rs11612540	C	T	0.0297619	1008
12	rs10778224	C	T	0.15377	1008
12	rs74959515	G	A	0.0297619	1008
12	rs78475805	G	T	0.0297619	1008
12	rs76246300	C	T	0.0297619	1008
12	rs11111498	C	T	0.416667	1008
12	rs7969688	A	G	0.446429	1008
12	rs7956592	T	C	0.668651	1008
12	rs60982613	T	C	0.176587	1008
12	rs10860967	T	C	0.492063	1008
12	rs10860968	G	A	0.449405	1008
12	rs7973757	A	T	0.448413	1008
12	rs7974280	C	A	0.448413	1008
12	rs7977336	G	C	0.418651	1008
12	rs143955908	T	G	0.0168651	1008
12	rs12229151	G	A	0.14881	1008
12	rs117304522	G	A	0.014881	1008
12	rs998499	G	T	0.203373	1008
12	rs1961983	A	G	0.337302	1008
12	rs140451117	C	A	0.0238095	1008
12	rs10860969	G	C	0.60119	1008
12	rs1850957	G	T	0.422619	1008
12	rs1961982	G	A	0.34623	1008
12	rs10778225	A	C	0.600198	1008
12	rs147504063	C	T	0.00992063	1008
12	rs141636136	T	G	0.1875	1008
12	rs10860970	T	C	0.600198	1008
12	rs10860971	A	G	0.600198	1008
12	rs10860972	A	G	0.600198	1008
12	rs148921931	G	A	0.0208333	1008
12	rs11111501	C	T	0.156746	1008
12	rs12829188	A	G	0.157738	1008
12	rs73185842	A	G	0.188492	1008
12	rs10860973	A	G	0.600198	1008
12	rs59628740	T	C	0.0763889	1008
12	rs10745958	C	G	0.602183	1008
12	rs34029399	T	C	0.15873	1008
12	rs10860975	T	C	0.60119	1008
12	rs181190284	C	T	0.0297619	1008
12	rs577347578	A	G	0.0208333	1008
12	rs141546866	T	C	0.0198413	1008
12	rs145928576	C	G	0.156746	1008
12	rs11561325	C	A	0.0763889	1008
12	rs11561326	C	A	0.0763889	1008
12	rs11111505	C	A	0.0763889	1008
12	rs35652045	A	G	0.347222	1008
12	rs113268558	G	A	0.15873	1008
12	rs117367395	G	C	0.0198413	1008
12	rs113195655	C	A	0.15873	1008
12	rs10745960	T	C	0.992063	1008
12	rs11611655	G	A	0.0198413	1008
12	rs149301047	G	A	0.323413	1008
12	rs12307607	G	A	0.166667	1008
12	rs11612302	G	A	0.0198413	1008
12	rs11614359	T	C	0.426587	1008
12	rs17033593	T	A	0.188492	1008
12	rs12299423	A	G	0.202381	1008
12	rs10778226	T	G	0.149802	1008
12	rs12316853	C	A	0.19246	1008
12	rs77555343	A	G	0.21131	1008
12	rs9919808	C	T	0.154762	1008
12	rs2139555	C	T	0.848214	1008
12	rs12317748	T	C	0.348214	1008
12	rs12310655	C	T	0.154762	1008
12	rs79124514	A	G	0.0545635	1008
12	rs17454946	A	G	0.00198413	1008
12	rs12809764	C	A	0.15377	1008
12	rs74575444	C	T	0.212302	1008
12	rs7971476	C	A	0.499008	1008
12	rs75330467	G	T	0.0406746	1008
12	rs17033601	T	C	0.348214	1008
12	rs1879252	A	T	0.137897	1008
12	rs17033611	C	G	0.154762	1008
12	rs80194375	A	T	0.0218254	1008
12	rs1520189	A	G	0.193452	1008
12	rs12299934	T	G	0.157738	1008
12	rs79627006	A	C	0.0178571	1008
12	rs1520194	C	T	0.849206	1008
12	rs10507161	A	G	0.147817	1008
12	rs10507162	T	A	0.194444	1008
12	rs1401998	G	A	0.654762	1008
12	rs12579174	G	A	0.213294	1008
12	rs77614924	G	C	0.191468	1008
12	rs77443034	C	T	0.191468	1008
12	rs3858691	G	A	0.147817	1008
12	rs12424464	C	T	0.00198413	1008
12	rs117790091	G	T	0.139881	1008
12	rs2139557	G	T	0.191468	1008
12	rs11609956	C	T	0.155754	1008
12	rs2373980	T	A	0.849206	1008
12	rs4433630	T	C	0.696429	1008
12	rs1554394	T	C	0.173611	1008
12	rs12320837	A	G	0.171627	1008
12	rs7302493	T	G	0.503968	1008
12	rs17033627	T	C	0.171627	1008
12	rs11830344	A	G	0.503968	1008
12	rs77058666	C	G	0.0188492	1008
12	rs1464321	A	C	0.503968	1008
12	rs17033633	C	T	0.131944	1008
12	rs118109777	C	T	0.0119048	1008
12	rs11111508	T	C	0.156746	1008
12	rs4764949	A	G	0.660714	1008
12	rs17033634	C	T	0.198413	1008
12	rs7305590	T	C	0.503968	1008
12	rs2373979	C	G	0.503968	1008
12	rs2888710	A	C	0.503968	1008
12	rs12581862	G	C	0.199405	1008
12	rs11111510	A	G	0.503968	1008
12	rs1520190	G	C	0.491071	1008
12	rs1520191	T	C	0.502976	1008
12	rs17033645	C	T	0.199405	1008
12	rs4764729	T	G	0.15873	1008
12	rs58616642	C	T	0.172619	1008
12	rs77147201	T	C	0.198413	1008
12	rs12578243	G	T	0.199405	1008
12	rs11111512	A	G	0.156746	1008
12	rs140719285	G	A	0.0257937	1008
12	rs74949082	T	C	0.132937	1008
12	rs79417289	G	A	0.197421	1008
12	rs146652629	C	T	0.0119048	1008
12	rs12311525	A	G	0.503968	1008
12	rs79947969	A	G	0.197421	1008
12	rs74761085	C	A	0.198413	1008
12	rs12309101	T	C	0.16369	1008
12	rs12315487	A	G	0.16369	1008
12	rs7956028	T	G	0.130952	1008
12	rs883064	G	A	0.327381	1008
12	rs75501900	T	C	0.0178571	1008
12	rs17033659	T	C	0.12996	1008
12	rs144294165	A	T	0.0248016	1008
12	rs12306103	G	A	0.16369	1008
12	rs75284956	G	A	0.197421	1008
12	rs17033661	C	T	0.0505952	1008
12	rs17033662	T	C	0.12996	1008
12	rs116871794	A	G	0.0575397	1008
12	rs1915110	C	A	0.494048	1008
12	rs12579725	C	T	0.196429	1008
12	rs144400498	C	T	0.00297619	1008
12	rs79527658	G	T	0.196429	1008
12	rs10860976	T	A	0.167659	1008
12	rs10860977	G	A	0.657738	1008
12	rs17033671	A	G	0.172619	1008
12	rs4144505	G	A	0.166667	1008
12	rs7956476	A	C	0.12996	1008
12	rs10778228	G	A	0.642857	1008
12	rs10860978	A	C	0.298611	1008
12	rs77379490	C	G	0.181548	1008
12	rs11613843	C	T	0.162698	1008
12	rs12315113	G	A	0.172619	1008
12	rs12301542	A	G	0.641865	1008
12	rs80134809	C	T	0.196429	1008
12	rs73185850	G	A	0.130952	1008
12	rs4764950	A	G	0.165675	1008
12	rs4764731	C	T	0.166667	1008
12	rs7137989	C	T	0.654762	1008
12	rs75567333	A	G	0.166667	1008
12	rs74417186	A	G	0.166667	1008
12	rs139987290	G	T	0.0208333	1008
12	rs187357900	G	A	0.0248016	1008
12	rs59258104	T	C	0.196429	1008
12	rs75948919	A	T	0.196429	1008
12	rs1972135	T	G	0.656746	1008
12	rs73185851	A	G	0.12996	1008
12	rs10778229	G	T	0.297619	1008
12	rs10860979	T	C	0.166667	1008
12	rs11111517	A	C	0.166667	1008
12	rs7300758	T	A	0.130952	1008
12	rs7133233	A	C	0.130952	1008
12	rs141305012	C	T	0.00694444	1008
12	rs117233971	T	C	0.0436508	1008
12	rs79387839	T	G	0.131944	1008
12	rs10860981	G	A	0.165675	1008
12	rs79242959	C	T	0.197421	1008
12	rs7488867	C	T	0.299603	1008
12	rs78602813	G	A	0.196429	1008
12	rs74828629	T	C	0.167659	1008
12	rs7308188	T	C	0.497024	1008
12	rs7295291	A	T	0.131944	1008
12	rs10860982	G	C	0.167659	1008
12	rs77914211	T	C	0.197421	1008
12	rs7961837	A	G	0.131944	1008
12	rs73185853	A	G	0.131944	1008
12	rs76175244	G	A	0.197421	1008
12	rs11111520	T	C	0.167659	1008
12	rs6419384	T	C	0.497024	1008
12	rs78519069	A	C	0.128968	1008
12	rs75666814	C	G	0.197421	1008
12	rs6539064	C	G	0.300595	1008
12	rs6539065	T	A	0.823413	1008
12	rs59259889	A	C	0.167659	1008
12	rs57342939	C	T	0.167659	1008
12	rs35730312	G	A	0.196429	1008
12	rs76836262	A	T	0.162698	1008
12	rs74565404	T	C	0.167659	1008
12	rs12228711	C	T	0.167659	1008
12	rs11111522	A	G	0.167659	1008
12	rs6539066	T	C	0.660714	1008
12	rs11111523	A	T	0.162698	1008
12	rs7134630	A	C	0.497024	1008
12	rs79029388	T	G	0.0426587	1008
12	rs73185855	C	T	0.131944	1008
12	rs76573733	G	A	0.196429	1008
12	rs11111525	A	G	0.167659	1008
12	rs7294776	G	A	0.167659	1008
12	rs11111527	T	C	0.167659	1008
12	rs11111528	A	T	0.166667	1008
12	rs7954263	T	C	0.167659	1008
12	rs6539067	A	T	0.167659	1008
12	rs10778231	A	G	0.660714	1008
12	rs12582267	C	T	0.199405	1008
12	rs17033698	C	A	0.196429	1008
12	rs11111529	T	C	0.167659	1008
12	rs117705461	A	C	0.0218254	1008
12	rs12579358	G	T	0.196429	1008
12	rs11111530	C	T	0.166667	1008
12	rs77804335	A	G	0.196429	1008
12	rs7971321	C	T	0.65873	1008
12	rs73185857	C	A	0.132937	1008
12	rs7975056	C	G	0.166667	1008
12	rs1996749	G	A	0.657738	1008
12	rs11111531	G	T	0.166667	1008
12	rs79713600	C	T	0.166667	1008
12	rs17033705	C	T	0.166667	1008
12	rs111466120	G	A	0.132937	1008
12	rs59488535	T	C	0.199405	1008
12	rs4764952	T	C	0.661706	1008
12	rs60001902	T	A	0.200397	1008
12	rs73185858	C	T	0.131944	1008
12	rs11111532	T	A	0.168651	1008
12	rs7138383	G	A	0.539683	1008
12	rs17033712	C	T	0.210317	1008
12	rs12230008	G	T	0.181548	1008
12	rs10778232	C	T	0.661706	1008
12	rs117217826	G	A	0.030754	1008
12	rs12423213	A	G	0.218254	1008
12	rs1320346	A	G	0.10119	1008
12	rs146801294	T	C	0.00793651	1008
12	rs2374244	C	T	0.10119	1008
12	rs146930662	G	C	0.0178571	1008
12	rs4764953	T	G	0.181548	1008
12	rs10860987	G	T	0.10119	1008
12	rs7966251	G	A	0.478175	1008
12	rs12315963	C	G	0.10119	1008
12	rs7969597	G	A	0.66369	1008
12	rs78826008	A	G	0.185516	1008
12	rs7305198	A	T	0.16369	1008
12	rs10778236	C	T	0.661706	1008
12	rs2374243	T	A	0.10119	1008
12	rs11111534	A	G	0.102183	1008
12	rs11111535	T	C	0.184524	1008
12	rs57747432	G	T	0.185516	1008
12	rs10860988	T	C	0.803571	1008
12	rs79581444	G	A	0.185516	1008
12	rs78672720	G	A	0.183532	1008
12	rs78160339	T	G	0.184524	1008
12	rs73185863	A	C	0.16369	1008
12	rs78900237	A	G	0.0446429	1008
12	rs7137486	C	T	0.161706	1008
12	rs74241048	T	G	0.21627	1008
12	rs12582331	C	T	0.215278	1008
12	rs73185864	A	G	0.164683	1008
12	rs4147494	C	A	0.212302	1008
12	rs7980492	A	G	0.185516	1008
12	rs79835200	G	T	0.212302	1008
12	rs12309358	A	C	0.102183	1008
12	rs112995813	T	C	0.161706	1008
12	rs72487507	A	C	0.21627	1008
12	rs4764733	C	G	0.264881	1008
12	rs10778237	A	G	0.451389	1008
12	rs2374052	T	C	0.451389	1008
12	rs78419235	T	A	0.213294	1008
12	rs10860989	G	A	0.265873	1008
12	rs12305336	G	A	0.265873	1008
12	rs12305510	G	C	0.10119	1008
12	rs142120255	T	G	0.0109127	1008
12	rs12229038	G	A	0.183532	1008
12	rs12320834	A	G	0.10119	1008
12	rs56670740	T	A	0.214286	1008
12	rs2374053	T	C	0.350198	1008
12	rs1879621	G	T	0.66369	1008
12	rs1879620	G	A	0.10119	1008
12	rs74571974	G	C	0.214286	1008
12	rs75857428	T	C	0.215278	1008
12	rs4077792	T	C	0.10119	1008
12	rs1574503	C	T	0.10119	1008
12	rs60563650	T	C	0.184524	1008
12	rs138266248	T	C	0.0287698	1008
12	rs11111537	C	T	0.477183	1008
12	rs17033762	T	C	0.214286	1008
12	rs117417993	A	G	0.0109127	1008
12	rs4764955	C	G	0.661706	1008
12	rs2374054	A	G	0.164683	1008
12	rs7955455	A	G	0.164683	1008
12	rs7970479	T	A	0.664683	1008
12	rs73185870	G	A	0.16369	1008
12	rs77123131	C	A	0.0684524	1008
12	rs12578952	A	G	0.350198	1008
12	rs10778238	T	G	0.66369	1008
12	rs73185871	G	A	0.16369	1008
12	rs73185872	A	G	0.16369	1008
12	rs115919615	G	A	0.10119	1008
12	rs7970531	A	G	0.666667	1008
12	rs35084914	G	A	0.10119	1008
12	rs35101665	T	C	0.10119	1008
12	rs6539069	A	G	0.450397	1008
12	rs6539070	T	C	0.665675	1008
12	rs7132491	A	T	0.185516	1008
12	rs10047640	T	C	0.265873	1008
12	rs4764956	A	C	0.10119	1008
12	rs4764957	T	C	0.10119	1008
12	rs11111538	T	G	0.10119	1008
12	rs11111539	G	A	0.263889	1008
12	rs11111540	G	A	0.662698	1008
12	rs9669355	C	T	0.264881	1008
12	rs74729966	C	A	0.21131	1008
12	rs12426345	C	T	0.212302	1008
12	rs12423757	A	G	0.213294	1008
12	rs4147493	C	T	0.185516	1008
12	rs7969944	A	C	0.10119	1008
12	rs12317808	C	G	0.10119	1008
12	rs4462440	T	G	0.16369	1008
12	rs6419385	G	A	0.16369	1008
12	rs7309571	C	T	0.161706	1008
12	rs7312908	C	A	0.263889	1008
12	rs11111541	G	A	0.162698	1008
12	rs12422337	G	A	0.214286	1008
12	rs10860990	T	C	0.664683	1008
12	rs12227177	G	A	0.184524	1008
12	rs12578510	C	T	0.16369	1008
12	rs2888728	T	C	0.184524	1008
12	rs2374060	T	C	0.665675	1008
12	rs1343868	A	C	0.451389	1008
12	rs75765333	G	A	0.161706	1008
12	rs79485547	C	T	0.0109127	1008
12	rs10507163	T	G	0.10119	1008
12	rs12320856	C	T	0.10119	1008
12	rs141708911	T	C	0.0287698	1008
12	rs10507164	C	T	0.161706	1008
12	rs7316140	C	T	0.263889	1008
12	rs74207156	T	A	0.215278	1008
12	rs7306825	T	G	0.263889	1008
12	rs11111542	C	T	0.10119	1008
12	rs12424243	T	C	0.214286	1008
12	rs1343985	T	C	0.399802	1008
12	rs1343986	G	C	0.184524	1008
12	rs2374061	G	A	0.553571	1008
12	rs12829170	T	C	0.108135	1008
12	rs79343549	C	T	0.107143	1008
12	rs10860991	C	A	0.469246	1008
12	rs73185877	G	A	0.0515873	1008
12	rs12301895	G	C	0.156746	1008
12	rs10778239	C	T	0.668651	1008
12	rs59535339	A	C	0.181548	1008
12	rs11611044	G	A	0.047619	1008
12	rs148059446	T	C	0.180556	1008
12	rs141788496	C	G	0.180556	1008
12	rs11836983	A	G	0.180556	1008
12	rs78649413	A	G	0.0496032	1008
12	rs11111543	C	T	0.180556	1008
12	rs11111544	A	G	0.180556	1008
12	rs12369026	G	A	0.150794	1008
12	rs7976887	A	G	0.669643	1008
12	rs11615621	A	T	0.0496032	1008
12	rs7980116	A	G	0.669643	1008
12	rs1317015	T	C	0.669643	1008
12	rs2888729	C	T	0.669643	1008
12	rs6539072	T	C	0.669643	1008
12	rs2374062	C	T	0.488095	1008
12	rs79249051	G	A	0.180556	1008
12	rs10745962	C	A	0.489087	1008
12	rs77781782	T	C	0.180556	1008
12	rs7967003	C	T	0.439484	1008
12	rs78610175	A	T	0.180556	1008
12	rs79445106	T	C	0.180556	1008
12	rs10778240	A	T	0.439484	1008
12	rs74943033	T	C	0.180556	1008
12	rs78899705	A	G	0.031746	1008
12	rs10745963	A	T	0.439484	1008
12	rs71466267	C	T	0.139881	1008
12	rs7975406	G	T	0.140873	1008
12	rs17033807	A	G	0.321429	1008
12	rs7965775	T	C	0.286706	1008
12	rs77327560	C	T	0.180556	1008
12	rs17033809	C	A	0.34127	1008
12	rs17033810	G	A	0.140873	1008
12	rs35663013	C	G	0.141865	1008
12	rs10778241	C	T	0.470238	1008
12	rs76834151	G	A	0.199405	1008
12	rs75025060	A	G	0.199405	1008
12	rs11111547	T	C	0.141865	1008
12	rs12230309	C	T	0.141865	1008
12	rs2374045	G	A	0.470238	1008
12	rs7970506	C	T	0.47123	1008
12	rs35045561	T	A	0.141865	1008
12	rs2374046	C	A	0.141865	1008
12	rs10161218	G	A	0.784722	1008
12	rs10745964	C	T	0.470238	1008
12	rs7957584	G	A	0.142857	1008
12	rs7957668	A	G	0.142857	1008
12	rs147370219	G	A	0.198413	1008
12	rs79793241	C	T	0.198413	1008
12	rs10161272	C	T	0.470238	1008
12	rs59287527	C	A	0.0248016	1008
12	rs11111548	A	G	0.142857	1008
12	rs7312095	T	C	0.470238	1008
12	rs7295887	A	G	0.470238	1008
12	rs7295986	A	T	0.811508	1008
12	rs11111549	A	G	0.142857	1008
12	rs7296215	A	G	0.811508	1008
12	rs11111550	G	C	0.142857	1008
12	rs7965797	G	A	0.811508	1008
12	rs138443884	T	C	0.0257937	1008
12	rs12830978	A	T	0.141865	1008
12	rs7301105	G	A	0.811508	1008
12	rs2888730	T	A	0.811508	1008
12	rs2374063	A	C	0.811508	1008
12	rs4433658	G	T	0.811508	1008
12	rs12227434	T	C	0.34127	1008
12	rs12227436	T	C	0.34127	1008
12	rs11111551	G	A	0.470238	1008
12	rs146800843	T	C	0.0505952	1008
12	rs2374064	G	C	0.34127	1008
12	rs10745965	C	A	0.470238	1008
12	rs75823880	T	A	0.198413	1008
12	rs17033834	A	G	0.142857	1008
12	rs76880391	T	C	0.198413	1008
12	rs7313836	G	A	0.470238	1008
12	rs17033840	G	A	0.141865	1008
12	rs2374065	C	G	0.669643	1008
12	rs78426170	T	C	0.199405	1008
12	rs77844774	G	A	0.0347222	1008
12	rs17033847	A	G	0.141865	1008
12	rs75729462	G	A	0.199405	1008
12	rs188800849	T	C	0.199405	1008
12	rs4408393	T	C	0.670635	1008
12	rs7295666	A	G	0.811508	1008
12	rs7959115	T	A	0.811508	1008
12	rs7308343	A	G	0.811508	1008
12	rs10860994	A	G	0.34127	1008
12	rs2374066	T	C	0.34127	1008
12	rs1317390	A	G	0.34127	1008
12	rs1317389	T	C	0.34127	1008
12	rs1317388	A	G	0.34127	1008
12	rs11111555	T	A	0.470238	1008
12	rs10860995	T	G	0.811508	1008
12	rs10778244	A	G	0.470238	1008
12	rs7135654	A	G	0.34127	1008
12	rs7960043	G	A	0.811508	1008
12	rs77914874	G	A	0.199405	1008
12	rs12823492	T	C	0.34127	1008
12	rs12230097	A	G	0.342262	1008
12	rs74792287	T	C	0.199405	1008
12	rs7302598	C	T	0.859127	1008
12	rs7303147	G	T	0.518849	1008
12	rs7302890	A	T	0.518849	1008
12	rs7303437	G	A	0.140873	1008
12	rs7303337	A	G	0.340278	1008
12	rs11111556	T	C	0.518849	1008
12	rs10778245	G	C	0.859127	1008
12	rs6539073	C	T	0.518849	1008
12	rs12579792	C	T	0.113095	1008
12	rs59554723	T	A	0.199405	1008
12	rs145480839	G	A	0.0188492	1008
12	rs2374067	A	G	0.859127	1008
12	rs4488299	T	C	0.859127	1008
12	rs10400501	G	C	0.139881	1008
12	rs61066941	A	C	0.199405	1008
12	rs10400542	T	A	0.140873	1008
12	rs10400543	T	C	0.34127	1008
12	rs10400505	G	T	0.141865	1008
12	rs4015527	T	C	0.859127	1008
12	rs61270164	T	G	0.199405	1008
12	rs3953541	A	T	0.859127	1008
12	rs2374057	G	C	0.518849	1008
12	rs2374056	A	G	0.518849	1008
12	rs148897493	C	T	0.0277778	1008
12	rs10128971	A	G	0.340278	1008
12	rs74394832	A	G	0.199405	1008
12	rs1320347	C	G	0.315476	1008
12	rs1320348	C	A	0.859127	1008
12	rs60532885	T	C	0.199405	1008
12	rs10467019	T	C	0.359127	1008
12	rs10467020	A	G	0.340278	1008
12	rs10860997	G	C	0.518849	1008
12	rs11611918	C	A	0.0188492	1008
12	rs10860998	A	C	0.142857	1008
12	rs1343847	C	G	0.877976	1008
12	rs77095576	T	A	0.200397	1008
12	rs10467022	C	T	0.877976	1008
12	rs78193441	C	A	0.0267857	1008
12	rs7959146	A	G	0.859127	1008
12	rs10745966	C	T	0.859127	1008
12	rs74874050	C	A	0.0287698	1008
12	rs10860999	A	G	0.342262	1008
12	rs10861000	G	A	0.521825	1008
12	rs118061898	A	C	0.199405	1008
12	rs10745967	C	T	0.362103	1008
12	rs10861001	G	A	0.142857	1008
12	rs10861002	C	T	0.342262	1008
12	rs10861003	A	G	0.342262	1008
12	rs7316757	T	A	0.860119	1008
12	rs12302389	G	A	0.142857	1008
12	rs11111565	T	C	0.860119	1008
12	rs7301460	C	T	0.517857	1008
12	rs10778246	G	A	0.517857	1008
12	rs10861004	T	G	0.342262	1008
12	rs12820617	A	G	0.0952381	1008
12	rs11111567	T	C	0.342262	1008
12	rs10861005	G	C	0.518849	1008
12	rs11111568	A	T	0.34127	1008
12	rs7313920	C	T	0.518849	1008
12	rs7299547	T	G	0.860119	1008
12	rs10861006	C	T	0.860119	1008
12	rs12317094	T	C	0.34127	1008
12	rs4764959	G	T	0.860119	1008
12	rs112780406	G	A	0.34127	1008
12	rs75318309	A	G	0.34127	1008
12	rs4015536	T	A	0.860119	1008
12	rs11111571	T	C	0.249008	1008
12	rs11111572	A	C	0.518849	1008
12	rs11111573	T	G	0.249008	1008
12	rs80132329	T	A	0.0218254	1008
12	rs10467023	G	A	0.860119	1008
12	rs10467024	G	T	0.0922619	1008
12	rs10466955	T	C	0.860119	1008
12	rs7300757	G	T	0.518849	1008
12	rs17033932	A	G	0.093254	1008
12	rs7304308	A	G	0.518849	1008
12	rs143606785	A	C	0.0168651	1008
12	rs7969700	A	G	0.860119	1008
12	rs7970043	C	A	0.518849	1008
12	rs7967288	T	C	0.518849	1008
12	rs138605017	C	T	0.0228175	1008
12	rs7952759	C	T	0.518849	1008
12	rs199791010	G	A	0.0416667	1008
12	rs199552012	A	G	0.246032	1008
12	rs202026598	A	T	0.246032	1008
12	rs200469303	C	T	0.246032	1008
12	rs7312427	G	A	0.860119	1008
12	rs7298211	T	A	0.515873	1008
12	rs10861012	C	G	0.860119	1008
12	rs10861013	G	A	0.515873	1008
12	rs58670523	A	C	0.251984	1008
12	rs59088168	C	T	0.251984	1008
12	rs2888733	C	T	0.515873	1008
12	rs10861014	A	T	0.515873	1008
12	rs10861015	G	A	0.515873	1008
12	rs6539076	T	A	0.858135	1008
12	rs7139422	A	T	0.34127	1008
12	rs7310675	T	C	0.34127	1008
12	rs79928420	T	C	0.250992	1008
12	rs7958520	T	C	0.610119	1008
12	rs35199219	T	C	0.0902778	1008
12	rs1320345	G	A	0.516865	1008
12	rs10745969	T	C	0.860119	1008
12	rs10861016	G	A	0.516865	1008
12	rs11111584	A	G	0.0912698	1008
12	rs11111585	T	A	0.0912698	1008
12	rs6539077	T	C	0.518849	1008
12	rs7305704	T	A	0.516865	1008
12	rs10778252	C	T	0.516865	1008
12	rs190374855	C	G	0.0267857	1008
12	rs10778253	G	A	0.516865	1008
12	rs10861017	A	G	0.858135	1008
12	rs61258440	A	G	0.25	1008
12	rs34518374	T	C	0.328373	1008
12	rs11111586	C	T	0.00297619	1008
12	rs10861018	T	C	0.518849	1008
12	rs4764962	A	G	0.518849	1008
12	rs4300484	T	A	0.518849	1008
12	rs11111587	T	A	0.252976	1008
12	rs12816735	C	A	0.0902778	1008
12	rs2888734	G	T	0.0902778	1008
12	rs2374074	T	C	0.860119	1008
12	rs9668742	G	A	0.0902778	1008
12	rs9669232	T	C	0.860119	1008
12	rs9669745	A	G	0.860119	1008
12	rs12825882	T	C	0.0902778	1008
12	rs4015523	A	C	0.609127	1008
12	rs2374075	A	T	0.860119	1008
12	rs2888735	A	G	0.198413	1008
12	rs2374076	A	C	0.860119	1008
12	rs12304113	G	A	0.0902778	1008
12	rs2374077	T	C	0.860119	1008
12	rs1879619	T	C	0.343254	1008
12	rs11111589	T	C	0.343254	1008
12	rs145844874	T	C	0.0257937	1008
12	rs2374078	C	A	0.513889	1008
12	rs12308341	G	A	0.34127	1008
12	rs144546036	T	C	0.0277778	1008
12	rs11111590	G	A	0.0912698	1008
12	rs74241055	G	A	0.250992	1008
12	rs12311801	G	A	0.342262	1008
12	rs7137784	G	T	0.512897	1008
12	rs1316751	T	C	0.859127	1008
12	rs10507165	A	G	0.344246	1008
12	rs11111591	A	G	0.252976	1008
12	rs12813302	G	A	0.0892857	1008
12	rs7305169	G	A	0.514881	1008
12	rs11111592	T	C	0.252976	1008
12	rs12814770	A	G	0.0912698	1008
12	rs12815844	G	A	0.124008	1008
12	rs7136280	G	A	0.516865	1008
12	rs7972044	T	C	0.342262	1008
12	rs10861020	C	G	0.342262	1008
12	rs11111593	T	A	0.34127	1008
12	rs7961410	G	A	0.516865	1008
12	rs80016370	C	A	0.250992	1008
12	rs7964462	A	G	0.859127	1008
12	rs117033172	T	C	0.030754	1008
12	rs4506750	A	G	0.859127	1008
12	rs10507166	C	G	0.516865	1008
12	rs11111594	A	C	0.0912698	1008
12	rs11111596	T	C	0.253968	1008
12	rs2888731	T	G	0.859127	1008
12	rs7956770	G	T	0.342262	1008
12	rs11111597	T	C	0.253968	1008
12	rs17034010	G	A	0.0327381	1008
12	rs4597156	T	C	0.514881	1008
12	rs12298824	T	G	0.344246	1008
12	rs11111600	A	G	0.344246	1008
12	rs10861022	G	T	0.514881	1008
12	rs75399314	T	C	0.253968	1008
12	rs2374069	T	A	0.345238	1008
12	rs2374070	T	C	0.0912698	1008
12	rs2888732	C	T	0.0297619	1008
12	rs12306102	T	A	0.345238	1008
12	rs11111601	A	T	0.0912698	1008
12	rs7977907	T	C	0.859127	1008
12	rs11111602	T	C	0.345238	1008
12	rs75774135	A	G	0.0257937	1008
12	rs10861023	G	T	0.857143	1008
12	rs10861024	G	C	0.857143	1008
12	rs2374071	C	T	0.345238	1008
12	rs11111603	T	C	0.253968	1008
12	rs12306466	C	T	0.345238	1008
12	rs12319950	A	G	0.345238	1008
12	rs12320001	A	G	0.0912698	1008
12	rs10861025	A	G	0.529762	1008
12	rs4015525	T	C	0.876984	1008
12	rs4015526	C	G	0.0912698	1008
12	rs552684890	T	C	0.0128968	1008
12	rs139248862	C	T	0.0287698	1008
12	rs10861026	T	C	0.345238	1008
12	rs11503454	T	A	0.344246	1008
12	rs10861027	T	C	0.876984	1008
12	rs10861028	G	A	0.342262	1008
12	rs11111607	T	G	0.0902778	1008
12	rs147884923	A	G	0.0416667	1008
12	rs10735387	G	T	0.513889	1008
12	rs12309875	G	A	0.0902778	1008
12	rs7307779	T	C	0.877976	1008
12	rs12231316	T	C	0.252976	1008
12	rs1319091	C	A	0.876984	1008
12	rs1320344	A	G	0.678571	1008
12	rs1320343	T	C	0.438492	1008
12	rs12422517	A	G	0.680556	1008
12	rs12311248	C	G	0.208333	1008
12	rs117706353	C	T	0.242063	1008
12	rs75166514	C	T	0.241071	1008
12	rs73389785	G	A	0.210317	1008
12	rs11111612	T	C	0.238095	1008
12	rs12315258	G	A	0.210317	1008
12	rs2374073	A	T	0.209325	1008
12	rs11111614	T	C	0.21627	1008
12	rs11111615	A	T	0.21627	1008
12	rs11111616	A	T	0.21627	1008
12	rs12582330	G	T	0.43254	1008
12	rs10861030	C	G	0.888889	1008
12	rs7138689	T	G	0.21627	1008
12	rs7138836	T	A	0.457341	1008
12	rs80159282	C	G	0.014881	1008
12	rs2374050	T	C	0.888889	1008
12	rs2374049	G	A	0.888889	1008
12	rs17034027	T	C	0.217262	1008
12	rs7139385	C	T	0.159722	1008
12	rs142775778	C	T	0.0238095	1008
12	rs75356146	G	A	0.0396825	1008
12	rs17034035	C	T	0.0843254	1008
12	rs17034039	C	A	0.16369	1008
12	rs7137076	T	G	0.733135	1008
12	rs73389800	T	G	0.261905	1008
12	rs10861031	C	T	0.174603	1008
12	rs117018926	G	T	0.0198413	1008
12	rs74627553	A	G	0.166667	1008
12	rs11111619	G	A	0.261905	1008
12	rs11111620	T	C	0.261905	1008
12	rs11111621	A	G	0.261905	1008
12	rs12810919	T	C	0.261905	1008
12	rs58677593	A	G	0.261905	1008
12	rs10082873	G	A	0.680556	1008
12	rs10083115	A	G	0.174603	1008
12	rs997804	G	A	0.505952	1008
12	rs2374059	A	T	0.680556	1008
12	rs11111622	A	G	0.261905	1008
12	rs117696957	C	A	0.0287698	1008
12	rs11111623	T	C	0.174603	1008
12	rs17034045	T	C	0.262897	1008
12	rs4147305	G	A	0.262897	1008
12	rs10861032	T	C	0.492063	1008
12	rs9804922	C	T	0.262897	1008
12	rs79453233	A	G	0.151786	1008
12	rs10861033	A	G	0.493056	1008
12	rs17034050	T	C	0.150794	1008
12	rs56168608	G	A	0.0634921	1008
12	rs6539078	T	C	0.378968	1008
12	rs78256522	G	A	0.0902778	1008
12	rs11111624	C	T	0.162698	1008
12	rs7972288	A	G	0.662698	1008
12	rs10861036	A	G	0.664683	1008
12	rs76744553	G	A	0.0109127	1008
12	rs7135673	G	A	0.185516	1008
12	rs11111628	G	A	0.0535714	1008
12	rs61937763	A	T	0.0565476	1008
12	rs9645789	T	G	0.0545635	1008
12	rs10778260	T	C	0.229167	1008
12	rs4764964	G	T	0.704365	1008
12	rs4329766	C	G	0.404762	1008
12	rs10507169	G	A	0.219246	1008
12	rs139407449	G	A	0.0228175	1008
12	rs117213198	C	T	0.0238095	1008
12	rs7315306	G	T	0.405754	1008
12	rs7315537	G	A	0.704365	1008
12	rs11111629	C	G	0.298611	1008
12	rs11111630	C	T	0.0535714	1008
12	rs2374058	T	C	0.705357	1008
12	rs1343819	C	T	0.405754	1008
12	rs1343820	C	G	0.183532	1008
12	rs10778261	G	T	0.705357	1008
12	rs4421839	G	T	0.405754	1008
12	rs6539079	G	T	0.705357	1008
12	rs11111633	A	G	0.406746	1008
12	rs4368027	C	G	0.705357	1008
12	rs74818756	C	G	0.223214	1008
12	rs11111634	C	T	0.0525794	1008
12	rs141140952	G	A	0.186508	1008
12	rs145526565	G	A	0.22123	1008
12	rs4764965	T	C	0.40873	1008
12	rs4499092	C	T	0.240079	1008
12	rs2374047	T	A	0.240079	1008
12	rs11111635	G	A	0.0545635	1008
12	rs2374048	T	C	0.407738	1008
12	rs61937764	C	T	0.0555556	1008
12	rs11111636	G	C	0.374008	1008
12	rs78975784	A	T	0.0198413	1008
12	rs12579524	A	G	0.377976	1008
12	rs11111637	T	C	0.679563	1008
12	rs11111638	C	G	0.105159	1008
12	rs4397955	G	A	0.680556	1008
12	rs10778262	A	T	0.377976	1008
12	rs11111640	A	G	0.105159	1008
12	rs11111641	T	C	0.105159	1008
12	rs80037961	G	A	0.0208333	1008
12	rs4393415	A	G	0.377976	1008
12	rs4523788	C	T	0.377976	1008
12	rs4409933	G	A	0.272817	1008
12	rs4533129	T	C	0.377976	1008
12	rs11111642	C	T	0.105159	1008
12	rs12578202	G	A	0.272817	1008
12	rs6539080	T	C	0.680556	1008
12	rs7954051	C	A	0.377976	1008
12	rs4086099	T	C	0.680556	1008
12	rs3898117	T	C	0.377976	1008
12	rs77142289	T	A	0.105159	1008
12	rs4405407	A	G	0.272817	1008
12	rs4531575	T	G	0.377976	1008
12	rs4405408	A	T	0.377976	1008
12	rs4540923	T	C	0.680556	1008
12	rs11111644	C	A	0.376984	1008
12	rs11111645	C	T	0.105159	1008
12	rs17034081	C	T	0.250992	1008
12	rs7304955	G	A	0.676587	1008
12	rs11111646	A	G	0.677579	1008
12	rs11111647	G	A	0.299603	1008
12	rs116551273	G	A	0.105159	1008
12	rs79032476	T	C	0.102183	1008
12	rs117698362	G	A	0.18254	1008
12	rs11111648	T	C	0.289683	1008
12	rs138503264	C	A	0.103175	1008
12	rs76541920	C	T	0.125	1008
12	rs4131921	T	A	0.402778	1008
12	rs4321042	C	T	0.103175	1008
12	rs12579074	C	T	0.103175	1008
12	rs11111649	A	G	0.103175	1008
12	rs11111650	A	C	0.333333	1008
12	rs11835633	A	G	0.103175	1008
12	rs11831074	G	A	0.103175	1008
12	rs7979954	T	C	0.737103	1008
12	rs76619991	G	C	0.0188492	1008
12	rs4131522	T	C	0.735119	1008
12	rs10861037	C	A	0.104167	1008
12	rs10861038	C	A	0.104167	1008
12	rs10861039	T	C	0.402778	1008
12	rs117621473	C	G	0.0376984	1008
12	rs4764966	T	A	0.734127	1008
12	rs4388997	C	T	0.737103	1008
12	rs79235047	G	A	0.108135	1008
12	rs76984711	C	T	0.108135	1008
12	rs79519774	C	A	0.015873	1008
12	rs77233909	C	A	0.108135	1008
12	rs73187857	G	A	0.21131	1008
12	rs10778263	A	C	0.739087	1008
12	rs11532373	A	C	0.108135	1008
12	rs11559898	A	C	0.108135	1008
12	rs7955950	C	T	0.739087	1008
12	rs10745971	G	C	0.630952	1008
12	rs10861040	G	A	0.630952	1008
12	rs10778264	T	C	0.74504	1008
12	rs6539082	C	T	0.739087	1008
12	rs7311417	G	A	0.739087	1008
12	rs10745972	T	A	0.630952	1008
12	rs12229297	A	C	0.108135	1008
12	rs4237987	A	C	0.744048	1008
12	rs1104981	T	A	0.108135	1008
12	rs76101661	C	A	0.0228175	1008
12	rs11111657	G	A	0.134921	1008
12	rs1346412	G	A	0.630952	1008
12	rs1346411	C	T	0.733135	1008
12	rs11111659	G	T	0.108135	1008
12	rs149894871	T	A	0.0327381	1008
12	rs77081228	C	T	0.0863095	1008
12	rs10745973	G	A	0.738095	1008
12	rs118058772	T	C	0.0218254	1008
12	rs10745974	C	A	0.738095	1008
12	rs10861041	T	C	0.738095	1008
12	rs78939090	G	C	0.112103	1008
12	rs67057049	G	C	0.262897	1008
12	rs1593810	T	A	0.258929	1008
12	rs1593811	T	C	0.256944	1008
12	rs116924342	A	G	0.0238095	1008
12	rs10454506	C	G	0.380952	1008
12	rs7958280	C	T	0.378968	1008
12	rs4764967	A	G	0.378968	1008
12	rs17034112	G	C	0.117063	1008
12	rs6539083	A	G	0.378968	1008
12	rs6539084	A	G	0.378968	1008
12	rs12832814	T	A	0.257937	1008
12	rs11111661	C	T	0.117063	1008
12	rs11111662	T	G	0.117063	1008
12	rs17034119	T	C	0.256944	1008
12	rs79727670	G	A	0.117063	1008
12	rs118054852	G	T	0.0535714	1008
12	rs117829572	A	T	0.0535714	1008
12	rs1593812	A	G	0.256944	1008
12	rs1593813	C	G	0.256944	1008
12	rs17034125	G	A	0.117063	1008
12	rs11111663	T	C	0.117063	1008
12	rs11111664	A	G	0.117063	1008
12	rs1582880	G	A	0.333333	1008
12	rs17034127	A	G	0.210317	1008
12	rs7295399	A	G	0.332341	1008
12	rs11111665	A	C	0.117063	1008
12	rs35929067	G	A	0.210317	1008
12	rs11111667	A	G	0.117063	1008
12	rs7303682	A	C	0.328373	1008
12	rs76572543	C	G	0.113095	1008
12	rs7307320	A	G	0.329365	1008
12	rs140713294	A	G	0.014881	1008
12	rs17034140	A	G	0.113095	1008
12	rs140225070	A	G	0.0853175	1008
12	rs7312553	C	A	0.33631	1008
12	rs11111668	G	A	0.108135	1008
12	rs17034172	G	T	0.228175	1008
12	rs78351385	A	C	0.108135	1008
12	rs11111669	A	T	0.228175	1008
12	rs1991436	G	A	0.34127	1008
12	rs10507167	A	G	0.108135	1008
12	rs1582881	A	G	0.34127	1008
12	rs75959020	A	G	0.108135	1008
12	rs17034187	A	T	0.228175	1008
12	rs703598	C	A	0.34127	1008
12	rs55889269	G	C	0.0327381	1008
12	rs7134377	G	A	0.228175	1008
12	rs10861044	C	T	0.228175	1008
12	rs703599	T	C	0.65873	1008
12	rs75489006	A	G	0.046627	1008
12	rs703600	C	G	0.65873	1008
12	rs1610202	G	A	0.228175	1008
12	rs703601	G	T	0.65873	1008
12	rs703602	C	A	0.65873	1008
12	rs1610171	C	T	0.228175	1008
12	rs76981689	T	C	0.108135	1008
12	rs703603	T	C	0.65873	1008
12	rs7953892	T	C	0.228175	1008
12	rs6539085	G	A	0.228175	1008
12	rs1593806	A	G	0.228175	1008
12	rs56402195	A	T	0.228175	1008
12	rs75573443	A	G	0.108135	1008
12	rs10861045	A	G	0.228175	1008
12	rs10861046	T	C	0.228175	1008
12	rs10861047	A	G	0.228175	1008
12	rs703604	A	G	0.659722	1008
12	rs12367313	T	G	0.228175	1008
12	rs7979192	C	G	0.228175	1008
12	rs7979507	G	A	0.229167	1008
12	rs7979345	C	G	0.228175	1008
12	rs7966214	T	C	0.228175	1008
12	rs7969320	T	G	0.228175	1008
12	rs2100981	G	A	0.228175	1008
12	rs2086246	A	T	0.228175	1008
12	rs2100980	T	C	0.228175	1008
12	rs4015364	C	T	0.228175	1008
12	rs703606	A	G	0.659722	1008
12	rs1305368	G	A	0.230159	1008
12	rs7958798	G	A	0.228175	1008
12	rs7958925	G	A	0.228175	1008
12	rs56916543	G	T	0.230159	1008
12	rs57650540	C	A	0.230159	1008
12	rs58261212	C	G	0.230159	1008
12	rs10861048	T	A	0.228175	1008
12	rs10861049	G	A	0.228175	1008
12	rs10861050	A	G	0.228175	1008
12	rs10861051	T	C	0.228175	1008
12	rs12578790	T	A	0.107143	1008
12	rs11111672	G	A	0.228175	1008
12	rs2086245	A	C	0.228175	1008
12	rs2086244	C	T	0.228175	1008
12	rs144864042	G	T	0.0347222	1008
12	rs11111673	A	G	0.228175	1008
12	rs11111674	C	T	0.228175	1008
12	rs1070073	T	G	0.887897	1008
12	rs2723889	T	C	0.887897	1008
12	rs10431457	C	A	0.107143	1008
12	rs79422467	C	T	0.180556	1008
12	rs1070075	C	T	0.659722	1008
12	rs13229213	C	A	0.228175	1008
12	rs1070078	A	T	0.659722	1008
12	rs146771244	G	A	0.0297619	1008
12	rs1096552	C	A	0.659722	1008
12	rs140478854	T	C	0.0168651	1008
12	rs61055818	G	A	0.228175	1008
12	rs10861056	A	G	0.107143	1008
12	rs143412711	G	C	0.0446429	1008
12	rs4402400	A	G	0.228175	1008
12	rs7978002	C	T	0.228175	1008
12	rs6539091	T	C	0.228175	1008
12	rs6539092	G	A	0.228175	1008
12	rs6539093	A	G	0.228175	1008
12	rs17034212	G	A	0.047619	1008
12	rs145380116	C	A	0.0109127	1008
12	rs58318191	G	A	0.228175	1008
12	rs10861057	T	C	0.107143	1008
12	rs75430776	G	T	0.0218254	1008
12	rs12303334	C	G	0.228175	1008
12	rs17034225	T	C	0.228175	1008
12	rs703610	G	A	0.659722	1008
12	rs80002447	C	T	0.015873	1008
12	rs117158255	C	T	0.0337302	1008
12	rs3851629	G	A	0.310516	1008
12	rs77334798	T	C	0.241071	1008
12	rs138503709	C	A	0.0128968	1008
12	rs73187882	C	G	0.210317	1008
12	rs148016475	G	A	0.00694444	1008
12	rs17034229	A	G	0.0327381	1008
12	rs11111682	C	T	0.296627	1008
12	rs10861058	G	A	0.194444	1008
12	rs703612	T	C	0.80754	1008
12	rs703613	G	A	0.80754	1008
12	rs140130175	G	A	0.00992063	1008
12	rs10861059	G	A	0.193452	1008
12	rs703614	C	A	0.315476	1008
12	rs12821299	T	G	0.193452	1008
12	rs11111683	C	T	0.297619	1008
12	rs34689281	A	T	0.193452	1008
12	rs703615	T	A	0.315476	1008
12	rs11111684	C	G	0.193452	1008
12	rs11111685	A	C	0.193452	1008
12	rs11111686	A	G	0.193452	1008
12	rs7133148	T	C	0.00496032	1008
12	rs703616	T	C	0.315476	1008
12	rs831684	T	C	0.316468	1008
12	rs703617	A	G	0.809524	1008
12	rs703618	G	A	0.314484	1008
12	rs703619	G	A	0.315476	1008
12	rs1018033	A	G	0.49504	1008
12	rs1427797	T	A	0.314484	1008
12	rs1427798	C	A	0.314484	1008
12	rs1018034	C	A	0.298611	1008
12	rs703620	A	G	0.80754	1008
12	rs10861060	G	T	0.297619	1008
12	rs10861061	C	T	0.297619	1008
12	rs703621	C	G	0.80754	1008
12	rs1588888	C	T	0.296627	1008
12	rs831685	G	T	0.806548	1008
12	rs2673654	A	T	0.310516	1008
12	rs73394090	C	A	0.296627	1008
12	rs1677979	T	C	0.508929	1008
12	rs1993919	G	A	0.805556	1008
12	rs2723888	A	G	0.507937	1008
12	rs10861062	T	C	0.297619	1008
12	rs1826593	T	A	0.297619	1008
12	rs11111689	C	T	0.196429	1008
12	rs11111690	G	A	0.28373	1008
12	rs831432	C	T	0.618056	1008
12	rs10861063	A	G	0.296627	1008
12	rs10861064	G	T	0.296627	1008
12	rs201919202	C	A	0.365079	1008
12	rs1582876	A	G	0.295635	1008
12	rs61937794	C	T	0.160714	1008
12	rs703622	A	G	0.810516	1008
12	rs140973433	G	A	0.0198413	1008
12	rs1650123	C	T	0.323413	1008
12	rs1650124	T	C	0.31746	1008
12	rs703623	G	T	0.323413	1008
12	rs7488859	C	A	0.292659	1008
12	rs703624	C	T	0.323413	1008
12	rs703625	T	A	0.323413	1008
12	rs10861065	G	T	0.284722	1008
12	rs703626	A	G	0.809524	1008
12	rs76562073	C	A	0.149802	1008
12	rs703627	T	A	0.323413	1008
12	rs831433	C	T	0.618056	1008
12	rs10861066	A	G	0.293651	1008
12	rs10861067	A	G	0.293651	1008
12	rs11111695	A	T	0.293651	1008
12	rs703628	A	G	0.809524	1008
12	rs12580493	A	G	0.293651	1008
12	rs11111696	A	G	0.191468	1008
12	rs703629	A	G	0.809524	1008
12	rs903185	T	C	0.809524	1008
12	rs697199	T	C	0.519841	1008
12	rs12829198	G	A	0.290675	1008
12	rs150290208	C	T	0.178571	1008
12	rs10861068	G	A	0.286706	1008
12	rs10778270	C	A	0.286706	1008
12	rs1032450	A	G	0.332341	1008
12	rs11111703	A	G	0.205357	1008
12	rs11111704	T	C	0.286706	1008
12	rs141214978	G	A	0.00992063	1008
12	rs831425	C	T	0.618056	1008
12	rs75871013	C	T	0.0615079	1008
12	rs17034281	C	A	0.205357	1008
12	rs703631	G	T	0.618056	1008
12	rs12368407	G	A	0.205357	1008
12	rs831681	C	A	0.618056	1008
12	rs703632	G	A	0.331349	1008
12	rs75105939	G	A	0.0287698	1008
12	rs75712475	G	A	0.176587	1008
12	rs831426	C	A	0.618056	1008
12	rs703633	A	G	0.331349	1008
12	rs146128424	G	A	0.00297619	1008
12	rs10431413	C	T	0.133929	1008
12	rs76065529	T	C	0.047619	1008
12	rs7315384	A	C	0.335317	1008
12	rs11111705	A	G	0.338294	1008
12	rs831427	C	T	0.311508	1008
12	rs7959033	C	T	0.572421	1008
12	rs7958947	A	G	0.6875	1008
12	rs79070155	G	A	0.116071	1008
12	rs10778272	G	A	0.453373	1008
12	rs11111706	C	T	0.0545635	1008
12	rs10861070	G	C	0.810516	1008
12	rs11111707	C	G	0.304563	1008
12	rs77582880	T	C	0.0277778	1008
12	rs11111708	A	G	0.819444	1008
12	rs703635	G	A	0.177579	1008
12	rs4497503	A	G	0.819444	1008
12	rs10778273	A	G	0.819444	1008
12	rs78779616	A	G	0.118056	1008
12	rs10745977	G	C	0.819444	1008
12	rs10745978	C	T	0.819444	1008
12	rs4248849	T	C	0.468254	1008
12	rs903184	G	C	0.819444	1008
12	rs703636	A	G	0.177579	1008
12	rs703637	C	G	0.177579	1008
12	rs755598	C	A	0.819444	1008
12	rs79691715	A	G	0.117063	1008
12	rs3752877	A	G	0.117063	1008
12	rs1809783	A	G	0.469246	1008
12	rs147127574	A	G	0.0248016	1008
12	rs3752879	C	T	0.819444	1008
12	rs903182	T	G	0.819444	1008
12	rs1582879	A	G	0.469246	1008
12	rs7296829	C	T	0.819444	1008
```
