## Supplementary material for "Characterization of shared and ancestry-specific signals driving complex traits using multi-ancestry fine-mapping": s2_ref.bim

```
12	rs111983931	0	103061872	G	T
12	rs7979898	0	103062188	G	A
12	rs117317607	0	103062194	C	T
12	rs833706	0	103062597	A	G
12	rs76071615	0	103062621	G	A
12	rs833707	0	103062685	A	T
12	rs746152	0	103063548	C	T
12	rs1982910	0	103063751	G	T
12	rs1985063	0	103063814	A	G
12	rs703593	0	103064247	A	G
12	rs937469	0	103064395	G	T
12	rs833708	0	103064743	C	T
12	rs117894510	0	103064791	T	C
12	rs833710	0	103065094	G	A
12	rs833711	0	103065246	A	G
12	rs12827312	0	103065315	G	T
12	rs10082812	0	103065491	A	T
12	rs6539042	0	103065503	G	A
12	rs1498673	0	103067210	C	G
12	rs1498674	0	103067437	A	T
12	rs865589	0	103067747	A	G
12	rs75738344	0	103067769	G	T
12	rs833715	0	103068400	A	G
12	rs12424989	0	103068414	G	A
12	rs118188332	0	103068507	C	T
12	rs139629075	0	103069434	T	C
12	rs833716	0	103069792	C	T
12	rs7961832	0	103069857	C	T
12	rs833717	0	103070190	G	A
12	rs833718	0	103071086	G	A
12	rs1498672	0	103071561	A	T
12	rs10860900	0	103071761	T	C
12	rs833719	0	103071968	C	T
12	rs7305140	0	103072059	C	T
12	rs7309412	0	103073093	C	A
12	rs833720	0	103073398	T	C
12	rs833721	0	103073490	A	G
12	rs833722	0	103073597	G	C
12	rs1874871	0	103073891	T	A
12	rs10860901	0	103073928	T	C
12	rs863854	0	103074012	C	T
12	rs17444030	0	103074218	C	T
12	rs703595	0	103074539	T	C
12	rs12321876	0	103074758	C	A
12	rs12302095	0	103074769	T	C
12	rs10860902	0	103075047	C	G
12	rs1353761	0	103075442	A	T
12	rs833723	0	103075833	C	A
12	rs10778189	0	103076377	G	A
12	rs150196416	0	103077018	C	T
12	rs7296248	0	103077198	C	T
12	rs6539043	0	103077218	G	C
12	rs6539044	0	103077252	A	G
12	rs7296618	0	103077284	G	C
12	rs833724	0	103077486	G	C
12	rs11111337	0	103077704	T	C
12	rs4764907	0	103078060	T	G
12	rs10860903	0	103078288	C	T
12	rs2101831	0	103078669	G	C
12	rs11832910	0	103078813	A	T
12	rs2643694	0	103079901	G	A
12	rs2647875	0	103079928	C	G
12	rs7316809	0	103079939	G	C
12	rs2647874	0	103080067	T	C
12	rs77211299	0	103080111	C	T
12	rs2647873	0	103081192	A	G
12	rs2647872	0	103081279	T	C
12	rs1495390	0	103081707	G	A
12	rs2643693	0	103082161	G	A
12	rs731929	0	103082728	G	C
12	rs1874317	0	103082864	A	G
12	rs937471	0	103083202	C	T
12	rs937472	0	103083239	A	G
12	rs1874872	0	103083708	A	C
12	rs1874873	0	103083928	A	T
12	rs1874874	0	103083937	C	T
12	rs1391678	0	103084219	A	T
12	rs6539045	0	103085570	C	T
12	rs74769274	0	103086712	T	A
12	rs117603088	0	103086970	T	C
12	rs75056737	0	103087453	C	A
12	rs34878112	0	103090849	G	A
12	rs2373825	0	103090921	T	C
12	rs61940783	0	103090926	G	A
12	rs1846636	0	103091822	A	G
12	rs61940784	0	103093026	A	T
12	rs10860904	0	103093498	A	G
12	rs34595998	0	103093990	A	G
12	rs140765383	0	103094845	G	C
12	rs1498681	0	103095489	A	G
12	rs11836065	0	103096274	G	A
12	rs7306496	0	103097062	G	A
12	rs10860905	0	103097205	T	A
12	rs7137905	0	103097785	T	C
12	rs7303699	0	103097876	T	G
12	rs61940787	0	103098796	G	C
12	rs11111344	0	103098933	A	G
12	rs10778190	0	103099425	C	T
12	rs61940788	0	103099439	A	G
12	rs17541693	0	103099580	G	A
12	rs10507149	0	103099638	C	T
12	rs6539047	0	103100018	C	T
12	rs1463770	0	103101412	T	C
12	rs117502797	0	103101643	A	G
12	rs7294921	0	103103034	T	C
12	rs12319554	0	103103035	G	A
12	rs11111346	0	103103308	A	G
12	rs61940789	0	103103529	G	A
12	rs12301933	0	103104592	T	C
12	rs12303373	0	103104834	T	A
12	rs10437892	0	103104921	C	T
12	rs1390209	0	103105463	T	C
12	rs2860023	0	103105989	G	C
12	rs12298716	0	103106701	C	T
12	rs1498676	0	103106753	T	A
12	rs12711451	0	103106883	T	G
12	rs7296495	0	103107304	G	A
12	rs117567656	0	103107367	G	T
12	rs12305326	0	103107949	A	C
12	rs61940790	0	103108386	A	G
12	rs13377773	0	103108652	A	G
12	rs11111349	0	103109235	A	G
12	rs1587360	0	103109496	A	G
12	rs7977843	0	103109722	G	A
12	rs7977655	0	103109759	C	T
12	rs1587359	0	103109787	C	T
12	rs7967291	0	103109928	T	C
12	rs12302989	0	103110141	T	A
12	rs12424776	0	103110294	A	G
12	rs73180856	0	103110450	C	T
12	rs10745949	0	103110515	A	G
12	rs61940791	0	103110943	C	T
12	rs12579671	0	103110947	T	G
12	rs11111350	0	103111024	A	G
12	rs55653173	0	103111561	T	C
12	rs2373826	0	103112033	C	T
12	rs12828494	0	103113022	C	T
12	rs11111351	0	103113703	G	T
12	rs61940793	0	103115063	A	G
12	rs17033098	0	103115067	C	T
12	rs143923632	0	103115068	G	A
12	rs17542122	0	103115225	A	G
12	rs7312098	0	103116175	C	G
12	rs6539050	0	103116187	C	T
12	rs7977571	0	103116791	G	T
12	rs7980567	0	103116983	G	A
12	rs7980667	0	103117059	G	A
12	rs61940835	0	103117306	T	C
12	rs7952826	0	103117479	G	A
12	rs1546154	0	103117641	A	G
12	rs12309612	0	103117674	G	A
12	rs11111353	0	103118839	T	C
12	rs6539052	0	103119428	A	C
12	rs12579335	0	103120526	T	C
12	rs13377907	0	103122208	A	C
12	rs17033111	0	103122736	G	T
12	rs17033112	0	103122915	G	A
12	rs17033114	0	103123339	T	C
12	rs4764910	0	103123906	A	G
12	rs2172873	0	103125690	G	A
12	rs147452401	0	103126844	T	A
12	rs12830406	0	103127232	A	G
12	rs7296994	0	103128049	G	T
12	rs1965326	0	103128287	C	T
12	rs7297876	0	103128793	G	A
12	rs143694224	0	103129840	T	G
12	rs10860907	0	103130062	T	C
12	rs12306263	0	103130918	G	A
12	rs12306448	0	103131254	G	A
12	rs56006730	0	103132740	G	A
12	rs879435	0	103133342	C	T
12	rs879434	0	103133466	C	T
12	rs80318450	0	103133671	G	A
12	rs879433	0	103133675	T	C
12	rs117441946	0	103133728	T	A
12	rs10860908	0	103134833	C	G
12	rs7312593	0	103135012	T	G
12	rs76792177	0	103135814	A	G
12	rs4764713	0	103136766	A	G
12	rs7304933	0	103136977	A	G
12	rs17542885	0	103138402	C	T
12	rs76327639	0	103139308	C	T
12	rs76937010	0	103139432	A	T
12	rs10507150	0	103139674	T	C
12	rs77500533	0	103140169	C	T
12	rs11111363	0	103140343	A	G
12	rs79747671	0	103140344	C	T
12	rs76298138	0	103140398	G	A
12	rs11111364	0	103140425	G	T
12	rs35022253	0	103140460	G	A
12	rs10860909	0	103140560	C	T
12	rs1390211	0	103140969	G	T
12	rs1390212	0	103141090	C	T
12	rs1390213	0	103141326	G	A
12	rs145626217	0	103141340	A	C
12	rs138262784	0	103141583	G	T
12	rs10735384	0	103141630	G	A
12	rs567395727	0	103141882	A	C
12	rs11111369	0	103142385	T	G
12	rs11111370	0	103142386	C	T
12	rs76675912	0	103142800	C	A
12	rs78986552	0	103142878	C	T
12	rs75294276	0	103143135	G	A
12	rs17446017	0	103144758	G	T
12	rs138295171	0	103145098	A	T
12	rs144055372	0	103145175	C	T
12	rs7953283	0	103145495	G	A
12	rs6539055	0	103145686	T	C
12	rs79516401	0	103146131	C	T
12	rs7136089	0	103146325	C	A
12	rs78291476	0	103146459	A	G
12	rs117512670	0	103146504	G	C
12	rs12300112	0	103147575	G	C
12	rs10860910	0	103148974	C	T
12	rs10745951	0	103149066	C	G
12	rs10507151	0	103150249	G	A
12	rs1826734	0	103150271	C	G
12	rs1404288	0	103151018	C	T
12	rs17033174	0	103151140	G	A
12	rs12820008	0	103152029	C	A
12	rs117144740	0	103152053	A	G
12	rs75523564	0	103153249	A	G
12	rs1568794	0	103154039	C	T
12	rs10860911	0	103154308	G	A
12	rs7968152	0	103154541	G	A
12	rs7971212	0	103154985	A	G
12	rs1524551	0	103154997	C	G
12	rs17033185	0	103156158	T	C
12	rs12425686	0	103158073	A	G
12	rs117253421	0	103158321	A	G
12	rs76324550	0	103158965	C	T
12	rs76269585	0	103159054	C	T
12	rs11612372	0	103159578	T	G
12	rs11614216	0	103159604	A	G
12	rs7966912	0	103159681	C	G
12	rs7306243	0	103160724	C	T
12	rs74665357	0	103161456	A	C
12	rs4600267	0	103161501	G	C
12	rs12581362	0	103161721	T	C
12	rs12829159	0	103162734	A	T
12	rs12829693	0	103162742	G	A
12	rs76591298	0	103163551	G	T
12	rs10860912	0	103164355	T	C
12	rs80097435	0	103164544	A	G
12	rs1357766	0	103164639	G	A
12	rs1357767	0	103164678	A	G
12	rs11609517	0	103165023	A	T
12	rs11111380	0	103165380	G	C
12	rs11111381	0	103165648	C	T
12	rs78537333	0	103166061	G	A
12	rs7300952	0	103166113	G	T
12	rs117783918	0	103166281	T	C
12	rs10860913	0	103166544	C	T
12	rs79291866	0	103166930	A	C
12	rs17033235	0	103166990	C	T
12	rs1357768	0	103167053	A	T
12	rs11610653	0	103167156	A	G
12	rs75561485	0	103167296	T	C
12	rs76735225	0	103167673	T	A
12	rs1722402	0	103167811	A	G
12	rs190359184	0	103169221	A	G
12	rs12311520	0	103169397	C	A
12	rs75965654	0	103169676	T	C
12	rs10860914	0	103172194	C	T
12	rs116372480	0	103172209	C	T
12	rs7308417	0	103173310	C	T
12	rs1722388	0	103173516	A	G
12	rs2243439	0	103174423	T	C
12	rs143167467	0	103174431	T	C
12	rs74315950	0	103174710	A	C
12	rs11616138	0	103174820	C	T
12	rs2247919	0	103175259	T	C
12	rs1718313	0	103175726	C	T
12	rs7136286	0	103176419	G	C
12	rs77042546	0	103176867	A	G
12	rs77741829	0	103176984	C	T
12	rs74913581	0	103177011	G	T
12	rs17033260	0	103177634	C	T
12	rs61941977	0	103177919	T	C
12	rs7137661	0	103178176	T	C
12	rs1722400	0	103179936	A	C
12	rs1104715	0	103180590	T	C
12	rs75356777	0	103180735	A	T
12	rs1403052	0	103180893	A	G
12	rs12366974	0	103182109	C	T
12	rs7313710	0	103182870	T	A
12	rs4764714	0	103184525	A	T
12	rs80161574	0	103185553	A	G
12	rs76488359	0	103187418	C	T
12	rs877559	0	103188644	T	C
12	rs1718290	0	103189693	G	C
12	rs756236	0	103190252	A	G
12	rs1722394	0	103190577	A	G
12	rs11111382	0	103190858	G	A
12	rs1718291	0	103191052	A	G
12	rs11111383	0	103191135	G	A
12	rs11111384	0	103193117	T	C
12	rs1629940	0	103193521	C	T
12	rs1718293	0	103193817	A	G
12	rs1722396	0	103194267	C	T
12	rs4764912	0	103195662	C	T
12	rs1474370	0	103196386	A	G
12	rs10860915	0	103197340	G	A
12	rs7131780	0	103198013	G	C
12	rs1722398	0	103198030	G	A
12	rs12426562	0	103199177	T	A
12	rs10778191	0	103200919	T	C
12	rs79066281	0	103201131	C	G
12	rs142958384	0	103201262	G	C
12	rs10778192	0	103201713	C	A
12	rs7969194	0	103202554	C	T
12	rs10778193	0	103202695	C	T
12	rs78006799	0	103203993	T	G
12	rs55764515	0	103204623	G	A
12	rs10745952	0	103205977	T	C
12	rs11111388	0	103206495	C	T
12	rs75058658	0	103208132	A	G
12	rs1568796	0	103208220	C	A
12	rs1464789	0	103211059	G	A
12	rs12312580	0	103212270	A	T
12	rs78941263	0	103214192	C	A
12	rs10860917	0	103214323	A	G
12	rs11111391	0	103214848	T	A
12	rs7970865	0	103214894	A	T
12	rs7970874	0	103214903	A	T
12	rs4764914	0	103215803	G	C
12	rs11111392	0	103217746	T	C
12	rs3915091	0	103219270	T	A
12	rs3847929	0	103219838	T	C
12	rs11111393	0	103220336	T	A
12	rs12424160	0	103226193	C	T
12	rs188902566	0	103226702	G	T
12	rs10778195	0	103226923	C	T
12	rs10860925	0	103228225	A	G
12	rs4015597	0	103229370	C	T
12	rs117434993	0	103229385	C	A
12	rs60454297	0	103229388	T	C
12	rs17033310	0	103231729	C	T
12	rs1801153	0	103232766	C	T
12	rs11111403	0	103233476	T	C
12	rs798709	0	103234479	A	G
12	rs2245360	0	103234544	G	A
12	rs772898	0	103235434	C	T
12	rs2242381	0	103237160	C	T
12	rs772897	0	103237468	G	C
12	rs10860928	0	103237750	C	G
12	rs772896	0	103237793	G	A
12	rs10860929	0	103237909	T	A
12	rs10860930	0	103237958	A	C
12	rs10860931	0	103237959	A	G
12	rs12580432	0	103238017	C	T
12	rs1072528	0	103238404	C	T
12	rs56021318	0	103238949	T	C
12	rs772895	0	103239061	A	T
12	rs772894	0	103239192	C	T
12	rs772893	0	103239609	T	C
12	rs12425434	0	103240067	C	T
12	rs2270729	0	103240452	A	C
12	rs1522306	0	103240630	C	A
12	rs1722387	0	103241070	T	C
12	rs1718312	0	103241188	A	G
12	rs1718311	0	103241905	C	G
12	rs1718309	0	103242396	A	G
12	rs870072	0	103243177	C	T
12	rs940528	0	103243355	T	C
12	rs2102005	0	103243563	G	A
12	rs940527	0	103243601	G	A
12	rs1106703	0	103243607	T	C
12	rs869916	0	103244013	G	T
12	rs1718292	0	103244811	G	A
12	rs1722383	0	103245802	A	G
12	rs1722382	0	103246261	A	G
12	rs1042503	0	103246700	C	T
12	rs3828474	0	103246875	C	G
12	rs937476	0	103247564	T	A
12	rs12312872	0	103247653	A	T
12	rs1722381	0	103247836	A	G
12	rs12298125	0	103248017	T	G
12	rs937475	0	103248272	A	G
12	rs1814728	0	103248301	T	C
12	rs2252031	0	103248463	T	C
12	rs2252026	0	103248612	A	C
12	rs1126758	0	103248924	C	T
12	rs2251905	0	103249164	C	T
12	rs2251897	0	103249327	G	A
12	rs2251894	0	103249413	G	A
12	rs2251799	0	103249952	C	T
12	rs7488937	0	103250298	C	T
12	rs11111404	0	103250460	T	C
12	rs139868625	0	103250733	C	T
12	rs11111405	0	103251226	A	G
12	rs140541365	0	103252535	G	A
12	rs1081847	0	103252641	A	G
12	rs4646988	0	103253157	G	A
12	rs189325823	0	103255098	G	A
12	rs2454390	0	103255613	T	C
12	rs4764717	0	103255627	G	T
12	rs1622379	0	103255996	T	C
12	rs1718307	0	103256171	A	T
12	rs12319699	0	103256350	A	T
12	rs12306510	0	103256516	G	C
12	rs10778201	0	103256551	T	C
12	rs77743659	0	103256760	C	T
12	rs1718306	0	103257308	T	C
12	rs1498694	0	103257876	A	G
12	rs4764918	0	103258923	T	G
12	rs10778202	0	103259279	A	G
12	rs10860933	0	103260273	T	G
12	rs2247836	0	103260608	T	C
12	rs2133298	0	103260634	T	C
12	rs3817446	0	103260819	T	C
12	rs10512929	0	103261270	A	C
12	rs1357765	0	103262537	T	C
12	rs4264203	0	103262904	C	T
12	rs1722399	0	103263145	A	C
12	rs12309687	0	103263577	C	T
12	rs12309781	0	103263582	G	A
12	rs10778204	0	103263602	C	T
12	rs1722401	0	103264119	A	T
12	rs1522304	0	103264904	T	G
12	rs2712618	0	103265289	G	T
12	rs11111410	0	103265339	T	C
12	rs1353766	0	103265886	C	T
12	rs1353767	0	103265899	G	A
12	rs10778205	0	103267197	G	C
12	rs7969007	0	103267465	A	G
12	rs1617090	0	103267770	G	A
12	rs2647897	0	103268686	C	T
12	rs1718297	0	103269416	A	G
12	rs146656365	0	103269427	G	A
12	rs1616681	0	103270036	A	G
12	rs1718298	0	103270457	G	A
12	rs1718299	0	103270521	C	T
12	rs1718300	0	103270846	G	A
12	rs1718301	0	103271193	G	A
12	rs2037639	0	103271350	G	A
12	rs10778206	0	103271747	G	A
12	rs10778207	0	103271768	C	T
12	rs10860934	0	103272322	C	G
12	rs1718302	0	103272686	G	A
12	rs937474	0	103273194	C	G
12	rs1718303	0	103273310	A	G
12	rs1568795	0	103274642	C	G
12	rs1619404	0	103274746	T	A
12	rs12826142	0	103274786	T	C
12	rs12829846	0	103274952	C	T
12	rs1722389	0	103275872	T	C
12	rs1718304	0	103275882	G	A
12	rs1722390	0	103275901	C	T
12	rs1718305	0	103276553	T	A
12	rs10778208	0	103277165	C	T
12	rs117234442	0	103277838	G	A
12	rs117578049	0	103277839	C	T
12	rs61942038	0	103278011	C	A
12	rs61942039	0	103278053	G	C
12	rs61942040	0	103278314	G	A
12	rs1722392	0	103278745	C	T
12	rs117986419	0	103278811	T	G
12	rs34877550	0	103279234	G	A
12	rs80355850	0	103279257	G	A
12	rs58241375	0	103279708	A	T
12	rs140927056	0	103279829	T	G
12	rs77111250	0	103280116	G	T
12	rs1522305	0	103280756	G	C
12	rs144382724	0	103281502	C	T
12	rs10860935	0	103282931	T	A
12	rs10860936	0	103282952	T	C
12	rs10778209	0	103283972	A	G
12	rs1915932	0	103284728	T	G
12	rs11111419	0	103285043	A	T
12	rs1403053	0	103286200	T	C
12	rs34857170	0	103286955	T	A
12	rs4646987	0	103287067	A	G
12	rs183130753	0	103288256	T	C
12	rs78243047	0	103288349	A	T
12	rs35019215	0	103289056	C	A
12	rs73391525	0	103290309	A	T
12	rs74727336	0	103290339	G	A
12	rs75986036	0	103291410	A	C
12	rs61942043	0	103291807	T	C
12	rs80238951	0	103291883	C	T
12	rs6539058	0	103292371	C	T
12	rs1391685	0	103292772	A	C
12	rs7131709	0	103293223	C	T
12	rs114122969	0	103293699	A	G
12	rs117485781	0	103293737	G	A
12	rs67493149	0	103293787	T	C
12	rs61942044	0	103293978	T	C
12	rs78373306	0	103294199	T	G
12	rs74560156	0	103294255	G	A
12	rs79841057	0	103294260	G	A
12	rs61942045	0	103294298	T	G
12	rs3847930	0	103294978	G	A
12	rs3913258	0	103295011	C	T
12	rs77856075	0	103295054	G	A
12	rs61942046	0	103295452	G	A
12	rs7295308	0	103295482	A	G
12	rs78985461	0	103295636	G	A
12	rs3847931	0	103296008	G	T
12	rs77688177	0	103296313	G	T
12	rs79173608	0	103296446	A	G
12	rs79319758	0	103296638	T	G
12	rs76659109	0	103297341	G	C
12	rs34191345	0	103297746	A	G
12	rs1522307	0	103298517	A	G
12	rs34181115	0	103298804	C	T
12	rs35823784	0	103298843	G	A
12	rs71466242	0	103298925	C	T
12	rs74699156	0	103299782	T	C
12	rs75236535	0	103300962	T	C
12	rs75859877	0	103301176	A	C
12	rs78814848	0	103301360	G	T
12	rs117903008	0	103301511	C	T
12	rs35855475	0	103302294	C	T
12	rs34923793	0	103302862	T	C
12	rs2133295	0	103302896	G	A
12	rs73173944	0	103302949	G	A
12	rs66484911	0	103303407	T	C
12	rs76084693	0	103304915	C	A
12	rs35780730	0	103305221	C	A
12	rs4646986	0	103305409	G	A
12	rs34425560	0	103306059	T	C
12	rs17842947	0	103306550	A	G
12	rs1498688	0	103307021	A	G
12	rs7138986	0	103307361	G	A
12	rs3805122	0	103307583	A	G
12	rs2056602	0	103307835	A	G
12	rs71466243	0	103308252	T	A
12	rs7970836	0	103308646	A	G
12	rs7310181	0	103309396	G	A
12	rs3805120	0	103309732	C	T
12	rs67549392	0	103309945	T	A
12	rs3828473	0	103310173	G	C
12	rs3792590	0	103310531	T	A
12	rs1522295	0	103310715	T	C
12	rs1522296	0	103310787	G	A
12	rs2280615	0	103310979	T	G
12	rs2280616	0	103311155	G	A
12	rs34674687	0	103311672	C	G
12	rs1522297	0	103311829	T	C
12	rs17546516	0	103311984	A	G
12	rs1522298	0	103312023	G	C
12	rs1522299	0	103312108	A	G
12	rs12312033	0	103312337	A	C
12	rs9804734	0	103312430	C	T
12	rs7485331	0	103312619	C	A
12	rs1498691	0	103312720	A	G
12	rs1498689	0	103312949	G	A
12	rs2173443	0	103313431	G	A
12	rs2888702	0	103313482	G	T
12	rs34586248	0	103313664	T	C
12	rs34727961	0	103313732	T	A
12	rs143199017	0	103313762	T	C
12	rs2173442	0	103313789	G	A
12	rs140238853	0	103313920	C	T
12	rs36002276	0	103313921	G	A
12	rs183498803	0	103314266	C	G
12	rs34984499	0	103314625	G	A
12	rs71466245	0	103316240	G	A
12	rs1524550	0	103316320	C	T
12	rs73173951	0	103316683	A	G
12	rs36089410	0	103316999	G	A
12	rs34281125	0	103317416	C	T
12	rs17842962	0	103317841	C	A
12	rs34068029	0	103318089	A	G
12	rs71466246	0	103318463	G	A
12	rs34732688	0	103318823	A	G
12	rs182930186	0	103319844	T	A
12	rs74416818	0	103319879	C	G
12	rs35479502	0	103320228	G	A
12	rs17842950	0	103320926	C	G
12	rs79336640	0	103321293	C	T
12	rs76546134	0	103322013	G	A
12	rs1357257	0	103323104	G	C
12	rs35530614	0	103323111	C	A
12	rs1357258	0	103323892	A	G
12	rs17842949	0	103323955	C	T
12	rs7955991	0	103325244	T	C
12	rs7969789	0	103325781	C	T
12	rs17547025	0	103326270	A	C
12	rs7973675	0	103326468	G	A
12	rs1522303	0	103326694	C	T
12	rs34340574	0	103326891	G	A
12	rs61943179	0	103327239	T	A
12	rs73173954	0	103327438	T	A
12	rs73173955	0	103327586	A	G
12	rs73393592	0	103328309	A	G
12	rs34825238	0	103328352	G	T
12	rs34938392	0	103328422	A	G
12	rs71466247	0	103328566	A	G
12	rs117619271	0	103328907	C	A
12	rs73393600	0	103330241	A	G
12	rs61943182	0	103331512	A	G
12	rs71466249	0	103331870	A	G
12	rs61943183	0	103332623	G	T
12	rs71466250	0	103332729	C	T
12	rs34898627	0	103333174	A	G
12	rs61943185	0	103333553	C	T
12	rs61943186	0	103333651	G	A
12	rs1589519	0	103334456	C	G
12	rs36120932	0	103335493	G	A
12	rs61943187	0	103335959	G	A
12	rs61943188	0	103336836	G	T
12	rs61943189	0	103336948	C	T
12	rs73377904	0	103337065	A	G
12	rs7299942	0	103338023	T	C
12	rs7314969	0	103338385	G	A
12	rs61943190	0	103339337	G	C
12	rs77532023	0	103339346	C	T
12	rs7138001	0	103340231	G	A
12	rs61941086	0	103340828	C	T
12	rs35438352	0	103341590	C	T
12	rs4764921	0	103341908	G	A
12	rs1498697	0	103341927	G	A
12	rs4764922	0	103342081	G	A
12	rs4764923	0	103342117	A	G
12	rs4764924	0	103342133	A	C
12	rs34683293	0	103342743	A	T
12	rs73173960	0	103342882	C	T
12	rs35103648	0	103343253	C	T
12	rs35880244	0	103344133	C	T
12	rs1498696	0	103344407	G	T
12	rs71466254	0	103344745	G	C
12	rs144746193	0	103344968	G	A
12	rs7313903	0	103345055	A	C
12	rs7314012	0	103345093	C	T
12	rs7973625	0	103347511	T	C
12	rs7303972	0	103347958	A	T
12	rs61941087	0	103349599	G	A
12	rs34959079	0	103349847	C	T
12	rs74988471	0	103349979	G	C
12	rs34631206	0	103350467	G	C
12	rs9782	0	103351826	T	C
12	rs1391682	0	103353525	T	C
12	rs2291854	0	103353538	A	G
12	rs17450122	0	103354394	A	G
12	rs1353762	0	103354502	A	G
12	rs143925232	0	103354532	C	T
12	rs1874875	0	103354548	C	G
12	rs4578454	0	103354773	C	T
12	rs1498687	0	103354854	A	T
12	rs117239863	0	103356883	C	A
12	rs1353769	0	103358503	G	T
12	rs1353768	0	103358665	C	G
12	rs7955292	0	103360798	T	C
12	rs74945743	0	103361036	T	C
12	rs36104021	0	103361112	C	G
12	rs17450273	0	103361379	C	A
12	rs35044147	0	103361534	C	G
12	rs4764925	0	103361535	A	G
12	rs35074668	0	103362135	A	G
12	rs2373913	0	103362556	C	T
12	rs74319451	0	103362859	C	T
12	rs182071393	0	103362913	G	A
12	rs7301337	0	103363223	T	C
12	rs1498700	0	103363269	T	C
12	rs1498699	0	103363548	C	T
12	rs3858689	0	103363623	T	C
12	rs4764926	0	103363796	G	A
12	rs4764928	0	103363938	T	A
12	rs1391681	0	103365985	C	A
12	rs6539059	0	103366319	G	C
12	rs200492973	0	103366749	C	A
12	rs17450524	0	103366977	C	T
12	rs1498685	0	103368144	A	C
12	rs17842959	0	103368889	A	T
12	rs1498684	0	103369892	T	C
12	rs144461804	0	103370114	C	T
12	rs1498683	0	103370483	G	A
12	rs4764719	0	103370585	A	C
12	rs183549277	0	103370958	T	C
12	rs76398860	0	103372140	A	G
12	rs6539060	0	103373017	G	A
12	rs75979148	0	103374026	T	C
12	rs61941099	0	103374378	G	C
12	rs35020753	0	103374573	T	C
12	rs35697573	0	103376264	C	T
12	rs117800626	0	103376277	T	A
12	rs35669421	0	103376746	T	A
12	rs2133294	0	103377389	G	T
12	rs2133293	0	103378093	T	G
12	rs1566301	0	103378514	A	G
12	rs138352410	0	103379027	A	G
12	rs61941104	0	103379334	T	C
12	rs34274940	0	103379554	G	A
12	rs17842943	0	103379759	G	A
12	rs35251637	0	103380562	C	T
12	rs4764720	0	103381066	C	T
12	rs4764929	0	103381079	T	C
12	rs187097597	0	103381549	C	G
12	rs7342307	0	103382325	C	T
12	rs7960631	0	103382900	C	T
12	rs1391684	0	103383804	A	C
12	rs1391683	0	103383863	T	C
12	rs1566299	0	103385509	C	G
12	rs937473	0	103387206	A	T
12	rs882461	0	103387712	T	C
12	rs35952479	0	103387965	A	G
12	rs4764721	0	103388134	A	G
12	rs4764930	0	103388218	A	G
12	rs1603819	0	103389173	C	G
12	rs1603818	0	103389238	A	C
12	rs74241039	0	103390040	C	A
12	rs28862621	0	103390211	T	A
12	rs61941130	0	103390444	C	T
12	rs2373953	0	103391202	A	G
12	rs34637163	0	103391264	C	A
12	rs61941131	0	103392176	G	T
12	rs35922786	0	103392242	A	T
12	rs71466256	0	103392268	C	A
12	rs115600820	0	103392313	G	A
12	rs7311817	0	103392694	C	A
12	rs61941133	0	103393157	C	T
12	rs1498695	0	103393368	C	T
12	rs2373952	0	103394540	A	G
12	rs3907580	0	103395546	C	A
12	rs143207460	0	103397577	A	C
12	rs2373866	0	103397836	A	G
12	rs67399100	0	103398582	T	C
12	rs28735715	0	103399186	A	T
12	rs2888703	0	103399309	A	G
12	rs7962773	0	103401458	G	T
12	rs35917440	0	103403343	G	A
12	rs3858690	0	103405397	C	T
12	rs78472299	0	103405697	T	C
12	rs71466257	0	103406064	G	A
12	rs4526823	0	103406374	G	T
12	rs7958171	0	103407388	A	G
12	rs34481973	0	103407805	G	A
12	rs34973369	0	103407892	G	A
12	rs7956290	0	103408537	T	C
12	rs76735152	0	103408846	C	T
12	rs71466258	0	103408915	C	T
12	rs3847933	0	103409492	T	C
12	rs2373867	0	103409930	A	C
12	rs7312875	0	103410438	A	G
12	rs7298603	0	103410468	T	A
12	rs73176052	0	103411224	C	T
12	rs75297099	0	103411877	C	T
12	rs35391951	0	103412605	T	C
12	rs7295440	0	103413281	G	A
12	rs7311451	0	103413346	T	G
12	rs2373869	0	103413796	C	G
12	rs34538406	0	103413860	A	G
12	rs73176053	0	103414098	G	A
12	rs73176055	0	103414687	C	G
12	rs36115881	0	103415650	A	G
12	rs143009493	0	103415768	C	G
12	rs34403863	0	103416017	C	A
12	rs73176058	0	103416179	A	G
12	rs113067033	0	103416341	G	A
12	rs4764722	0	103416399	T	A
12	rs4268560	0	103417182	G	A
12	rs4420324	0	103417476	C	T
12	rs117309185	0	103418984	C	T
12	rs1515547	0	103419041	A	G
12	rs79045809	0	103419750	C	A
12	rs76385869	0	103420791	T	A
12	rs34207056	0	103421047	C	T
12	rs74462624	0	103421153	C	T
12	rs75950029	0	103421322	T	C
12	rs1399785	0	103421895	T	G
12	rs4764931	0	103423723	C	A
12	rs74990324	0	103423736	G	A
12	rs1515549	0	103423890	G	C
12	rs17842951	0	103424228	G	T
12	rs17842952	0	103425386	G	T
12	rs73379967	0	103425594	A	G
12	rs73176061	0	103426683	A	C
12	rs1515550	0	103426798	G	C
12	rs67319693	0	103426967	A	G
12	rs73176062	0	103427010	G	T
12	rs73176063	0	103427205	T	C
12	rs76541683	0	103427558	A	C
12	rs118127269	0	103427747	C	T
12	rs67752388	0	103428340	A	G
12	rs73176066	0	103428415	T	G
12	rs2176090	0	103428555	G	A
12	rs7962597	0	103428926	G	T
12	rs73176067	0	103429407	T	G
12	rs35729123	0	103430241	C	G
12	rs73379973	0	103431800	C	T
12	rs75822910	0	103431859	A	G
12	rs4388951	0	103432532	T	C
12	rs73379976	0	103432724	T	G
12	rs73379978	0	103432987	T	C
12	rs73379980	0	103433652	C	G
12	rs79428829	0	103434119	G	A
12	rs34419965	0	103434254	G	A
12	rs4764932	0	103434755	G	A
12	rs113235355	0	103434930	C	T
12	rs73176071	0	103435871	T	C
12	rs73379982	0	103436053	A	T
12	rs17842954	0	103436241	G	T
12	rs73176072	0	103437130	A	G
12	rs8181611	0	103437330	T	C
12	rs17041417	0	103437796	G	A
12	rs77347763	0	103440000	G	T
12	rs35816010	0	103441358	A	G
12	rs73177848	0	103442020	G	T
12	rs11111423	0	103443265	C	T
12	rs1606864	0	103443364	C	T
12	rs74849067	0	103443738	T	C
12	rs141500642	0	103443846	G	A
12	rs142600704	0	103445532	T	C
12	rs35012955	0	103445655	T	C
12	rs1588886	0	103447647	G	A
12	rs10778211	0	103448748	T	C
12	rs12422792	0	103449613	T	C
12	rs12322389	0	103451029	C	G
12	rs11561324	0	103451722	T	C
12	rs11559896	0	103452167	G	A
12	rs1850956	0	103453387	T	C
12	rs10778212	0	103455560	A	G
12	rs7958371	0	103456084	T	A
12	rs10860937	0	103456474	G	T
12	rs76603953	0	103456534	A	T
12	rs11111424	0	103456562	T	C
12	rs11111425	0	103456997	C	G
12	rs11111427	0	103457838	A	G
12	rs2222044	0	103457949	T	C
12	rs117889541	0	103458800	G	T
12	rs4015581	0	103459335	T	C
12	rs2373909	0	103460207	G	T
12	rs2138255	0	103460975	C	T
12	rs12582537	0	103462655	A	C
12	rs79529808	0	103463388	G	A
12	rs11111433	0	103463637	T	C
12	rs73177892	0	103463741	G	A
12	rs1879251	0	103465966	A	C
12	rs61942162	0	103466719	T	G
12	rs187545071	0	103466849	T	C
12	rs12369143	0	103468478	G	A
12	rs139122762	0	103469190	C	A
12	rs10860938	0	103470792	G	T
12	rs17033419	0	103472673	G	A
12	rs4584635	0	103475044	A	T
12	rs74334775	0	103475223	C	T
12	rs182147356	0	103476299	T	G
12	rs7972145	0	103477476	T	C
12	rs11111436	0	103481927	C	T
12	rs10745954	0	103483094	A	G
12	rs73381814	0	103487096	A	T
12	rs4144504	0	103488660	T	C
12	rs11111439	0	103488841	C	T
12	rs4764937	0	103491018	T	G
12	rs7295481	0	103492168	T	C
12	rs10778213	0	103495151	T	C
12	rs11111443	0	103495380	A	G
12	rs73183670	0	103496446	T	C
12	rs7295063	0	103501101	A	C
12	rs1401989	0	103501562	C	T
12	rs73381822	0	103503658	T	C
12	rs12426769	0	103504698	G	A
12	rs10860939	0	103504865	C	A
12	rs117667911	0	103506272	T	C
12	rs79758090	0	103506929	G	C
12	rs12426552	0	103509045	C	T
12	rs11111449	0	103509271	C	T
12	rs11111450	0	103510157	A	T
12	rs148137758	0	103512298	T	C
12	rs117440921	0	103512600	C	T
12	rs57531769	0	103515016	A	T
12	rs77471575	0	103515033	A	G
12	rs60893614	0	103515225	G	C
12	rs117493306	0	103515869	G	A
12	rs78526970	0	103516424	G	A
12	rs10860940	0	103516757	T	A
12	rs117428440	0	103517005	G	T
12	rs73381827	0	103517154	G	A
12	rs10860941	0	103518091	G	C
12	rs1520187	0	103519296	A	T
12	rs7298698	0	103520884	T	C
12	rs11111456	0	103522747	G	T
12	rs4764939	0	103522952	C	T
12	rs4764940	0	103523009	G	A
12	rs1818702	0	103523555	C	T
12	rs60485583	0	103525573	G	C
12	rs117081764	0	103525608	G	A
12	rs116831862	0	103525699	T	A
12	rs11111457	0	103525945	G	T
12	rs73183688	0	103526189	T	C
12	rs79981723	0	103526625	G	A
12	rs73183689	0	103527516	C	T
12	rs140052039	0	103527620	T	A
12	rs7358572	0	103528192	C	T
12	rs4764941	0	103528538	C	T
12	rs4764942	0	103528711	A	G
12	rs12580951	0	103528796	G	A
12	rs12582534	0	103528852	T	C
12	rs73183692	0	103529183	C	T
12	rs11111459	0	103529534	T	C
12	rs11111460	0	103529601	C	T
12	rs11111462	0	103530071	T	A
12	rs4764727	0	103530412	T	G
12	rs11111463	0	103530529	G	A
12	rs4764943	0	103530629	C	T
12	rs12303382	0	103531240	A	C
12	rs58843793	0	103531520	C	T
12	rs78432843	0	103531568	G	A
12	rs12582337	0	103532175	C	T
12	rs11111466	0	103533030	A	G
12	rs145689926	0	103533302	A	C
12	rs12231647	0	103533483	G	A
12	rs10860942	0	103534810	G	A
12	rs7135240	0	103535020	G	A
12	rs11111467	0	103535281	G	A
12	rs10778214	0	103535368	C	A
12	rs12230024	0	103536162	A	C
12	rs117275807	0	103536722	T	A
12	rs10778215	0	103537266	T	A
12	rs10860944	0	103537430	A	C
12	rs11111468	0	103538004	T	C
12	rs7314842	0	103539098	C	T
12	rs140245913	0	103539182	T	C
12	rs10860945	0	103539215	T	C
12	rs74746347	0	103540739	G	T
12	rs1401987	0	103541072	A	G
12	rs5011101	0	103541217	C	T
12	rs12299173	0	103541428	C	T
12	rs1004081	0	103541594	T	C
12	rs12300756	0	103541943	C	T
12	rs12300816	0	103542027	C	T
12	rs10735386	0	103542509	C	T
12	rs11111470	0	103542558	C	G
12	rs10450752	0	103542900	T	C
12	rs73183700	0	103543299	T	C
12	rs4764944	0	103543420	C	T
12	rs4764728	0	103543422	T	C
12	rs186243369	0	103544077	T	C
12	rs12228500	0	103544233	C	G
12	rs10860946	0	103544330	T	C
12	rs7971192	0	103544487	A	T
12	rs7310263	0	103544957	G	A
12	rs10860947	0	103546934	A	T
12	rs2176823	0	103547606	A	G
12	rs57326773	0	103548096	C	T
12	rs58210583	0	103548120	A	G
12	rs11111473	0	103548467	C	A
12	rs11111474	0	103548480	T	A
12	rs11837118	0	103549931	A	G
12	rs10860948	0	103550526	A	G
12	rs7961076	0	103550623	T	C
12	rs75995137	0	103551688	G	T
12	rs7968481	0	103552246	T	C
12	rs7969097	0	103552771	T	C
12	rs7307328	0	103552875	T	G
12	rs6539062	0	103552910	C	A
12	rs2271934	0	103553204	T	C
12	rs2271935	0	103553271	T	C
12	rs74839319	0	103553470	A	G
12	rs3817402	0	103553551	T	C
12	rs7961913	0	103554338	G	C
12	rs1520186	0	103555364	A	C
12	rs2292995	0	103555779	T	A
12	rs7956099	0	103556109	T	C
12	rs1520185	0	103556359	G	A
12	rs2292996	0	103556972	T	C
12	rs10778216	0	103557292	A	T
12	rs145136280	0	103557345	C	G
12	rs117886247	0	103557789	A	C
12	rs938434	0	103557947	A	G
12	rs79732279	0	103558227	G	T
12	rs11111476	0	103558235	G	A
12	rs73381891	0	103559115	A	G
12	rs201149407	0	103559501	T	A
12	rs201931257	0	103559502	C	T
12	rs11609360	0	103559648	A	G
12	rs10507158	0	103560234	G	C
12	rs80343983	0	103560861	T	C
12	rs11111477	0	103561131	C	T
12	rs73381900	0	103561272	C	T
12	rs1401988	0	103561799	C	T
12	rs61540170	0	103562369	T	C
12	rs10778217	0	103562779	A	G
12	rs7975993	0	103562911	C	T
12	rs7976027	0	103563024	A	G
12	rs7976163	0	103563123	A	G
12	rs76142717	0	103563323	A	G
12	rs7963232	0	103563372	T	C
12	rs1401997	0	103563794	G	C
12	rs11111480	0	103563888	C	T
12	rs10745955	0	103564402	T	C
12	rs10778218	0	103565047	A	T
12	rs10745956	0	103565144	T	A
12	rs10778219	0	103565453	G	C
12	rs10778220	0	103565455	A	T
12	rs79137603	0	103565781	G	C
12	rs73185815	0	103566007	G	A
12	rs17033545	0	103567683	G	A
12	rs75169963	0	103568147	A	G
12	rs7962035	0	103568316	T	G
12	rs73383835	0	103569020	T	C
12	rs75189260	0	103569575	G	A
12	rs78441725	0	103571181	A	G
12	rs75086031	0	103571314	C	T
12	rs10745957	0	103571343	G	T
12	rs75083395	0	103572695	C	T
12	rs116958871	0	103573193	T	C
12	rs10860949	0	103573575	G	A
12	rs7306170	0	103574202	G	A
12	rs28375473	0	103574510	G	T
12	rs28637567	0	103574524	A	G
12	rs139484179	0	103574582	T	G
12	rs113561475	0	103574769	C	T
12	rs73185820	0	103575057	T	C
12	rs10778221	0	103575583	A	G
12	rs75185895	0	103575599	C	A
12	rs10860950	0	103575787	C	T
12	rs77338334	0	103575828	G	A
12	rs77799019	0	103575842	G	A
12	rs10860951	0	103575987	C	T
12	rs10860952	0	103576018	G	A
12	rs12308465	0	103576218	G	A
12	rs78942742	0	103576882	C	T
12	rs60306422	0	103577030	T	G
12	rs11111484	0	103578127	G	A
12	rs78986382	0	103578511	A	G
12	rs185374805	0	103578540	G	C
12	rs73383851	0	103578764	C	A
12	rs77600961	0	103578776	A	G
12	rs7308725	0	103580090	A	G
12	rs7308934	0	103580200	C	T
12	rs10860953	0	103580376	T	G
12	rs7309203	0	103580392	C	T
12	rs1879250	0	103581041	T	C
12	rs10860954	0	103581721	T	C
12	rs10860955	0	103581985	A	G
12	rs10778222	0	103584223	A	G
12	rs11111485	0	103584853	A	T
12	rs11614058	0	103585228	G	A
12	rs10778223	0	103585974	A	G
12	rs78888963	0	103586332	G	C
12	rs4015583	0	103586941	T	A
12	rs1607688	0	103587734	A	G
12	rs77738392	0	103587834	C	T
12	rs74350232	0	103587869	G	C
12	rs141784309	0	103587973	T	C
12	rs10860958	0	103588566	A	T
12	rs12312922	0	103589066	C	A
12	rs111496456	0	103589443	A	T
12	rs1607692	0	103589462	C	G
12	rs189547252	0	103589757	G	C
12	rs74563780	0	103589891	A	T
12	rs78297863	0	103590283	C	T
12	rs10860959	0	103590652	T	C
12	rs77668362	0	103590723	G	C
12	rs2176822	0	103591248	T	C
12	rs77274886	0	103591312	C	T
12	rs12316992	0	103591376	G	A
12	rs1607691	0	103591508	G	A
12	rs1607690	0	103591612	C	T
12	rs57809382	0	103591852	C	A
12	rs1401990	0	103591979	A	G
12	rs1401991	0	103592013	A	G
12	rs1401992	0	103592072	A	C
12	rs1949550	0	103592305	C	G
12	rs1949551	0	103592778	C	T
12	rs117451786	0	103592919	C	A
12	rs10860960	0	103594062	C	T
12	rs58142894	0	103594232	A	T
12	rs143476129	0	103594658	C	G
12	rs10860961	0	103594712	C	A
12	rs10860962	0	103594727	T	C
12	rs10860963	0	103595080	C	G
12	rs80254353	0	103595160	G	A
12	rs11111488	0	103595268	C	T
12	rs111406772	0	103595522	T	C
12	rs75282720	0	103595537	A	G
12	rs1829513	0	103595543	T	C
12	rs1589290	0	103595640	T	C
12	rs11111489	0	103595925	G	T
12	rs76407195	0	103596109	C	A
12	rs10860964	0	103596455	T	C
12	rs149355247	0	103596816	G	A
12	rs870865	0	103596917	A	C
12	rs2139556	0	103597146	T	A
12	rs1879253	0	103597544	G	A
12	rs142046643	0	103598254	A	T
12	rs1949552	0	103598706	G	C
12	rs78385146	0	103598819	A	T
12	rs77914668	0	103598894	A	G
12	rs78435211	0	103599600	G	A
12	rs7133508	0	103599832	G	C
12	rs77995784	0	103599987	A	G
12	rs7133857	0	103600131	G	A
12	rs147001371	0	103600231	A	G
12	rs12310393	0	103600344	A	T
12	rs75941759	0	103600411	G	A
12	rs11111491	0	103601016	A	C
12	rs11111492	0	103601091	A	G
12	rs146092053	0	103601528	T	C
12	rs77813127	0	103601577	G	A
12	rs7959287	0	103601638	A	G
12	rs7959408	0	103601765	A	G
12	rs11609653	0	103602109	G	A
12	rs11111493	0	103602216	A	T
12	rs77720463	0	103602237	T	A
12	rs11111494	0	103603439	T	C
12	rs11111495	0	103604010	T	A
12	rs939330	0	103604967	G	A
12	rs11111496	0	103605121	A	C
12	rs10860965	0	103605337	C	G
12	rs10860966	0	103605765	C	T
12	rs1401994	0	103606574	T	C
12	rs76691701	0	103606600	T	A
12	rs142586512	0	103607242	T	C
12	rs78475562	0	103607412	C	T
12	rs11111497	0	103607446	G	A
12	rs11612540	0	103607581	C	T
12	rs10778224	0	103608071	C	T
12	rs74959515	0	103608279	G	A
12	rs78475805	0	103608325	G	T
12	rs76246300	0	103608532	C	T
12	rs11111498	0	103608767	C	T
12	rs7969688	0	103609415	A	G
12	rs7956592	0	103609423	T	C
12	rs60982613	0	103610067	T	C
12	rs10860967	0	103610300	T	C
12	rs10860968	0	103610378	G	A
12	rs7973757	0	103610428	A	T
12	rs7974280	0	103610786	C	A
12	rs7977336	0	103610821	G	C
12	rs143955908	0	103610975	T	G
12	rs12229151	0	103611069	G	A
12	rs117304522	0	103611226	G	A
12	rs998499	0	103611495	G	T
12	rs1961983	0	103611551	A	G
12	rs140451117	0	103611787	C	A
12	rs10860969	0	103612305	G	C
12	rs1850957	0	103612430	G	T
12	rs1961982	0	103612733	G	A
12	rs10778225	0	103613142	A	C
12	rs147504063	0	103613439	C	T
12	rs141636136	0	103613686	T	G
12	rs10860970	0	103614111	T	C
12	rs10860971	0	103614198	A	G
12	rs10860972	0	103614208	A	G
12	rs148921931	0	103614336	G	A
12	rs11111501	0	103614448	C	T
12	rs12829188	0	103614913	A	G
12	rs73185842	0	103615128	A	G
12	rs10860973	0	103615323	A	G
12	rs59628740	0	103615521	T	C
12	rs10745958	0	103615906	C	G
12	rs34029399	0	103616704	T	C
12	rs10860975	0	103616837	T	C
12	rs181190284	0	103617385	C	T
12	rs577347578	0	103618392	A	G
12	rs141546866	0	103618679	T	C
12	rs145928576	0	103619498	C	G
12	rs11561325	0	103619660	C	A
12	rs11561326	0	103619661	C	A
12	rs11111505	0	103620471	C	A
12	rs35652045	0	103620567	A	G
12	rs113268558	0	103620921	G	A
12	rs117367395	0	103620926	G	C
12	rs113195655	0	103621055	C	A
12	rs10745960	0	103621244	T	C
12	rs11611655	0	103621337	G	A
12	rs149301047	0	103621434	G	A
12	rs12307607	0	103621519	G	A
12	rs11612302	0	103622541	G	A
12	rs11614359	0	103622567	T	C
12	rs17033593	0	103623744	T	A
12	rs12299423	0	103623855	A	G
12	rs10778226	0	103625326	T	G
12	rs12316853	0	103626179	C	A
12	rs77555343	0	103626529	A	G
12	rs9919808	0	103627084	C	T
12	rs2139555	0	103627123	C	T
12	rs12317748	0	103628238	T	C
12	rs12310655	0	103628391	C	T
12	rs79124514	0	103628631	A	G
12	rs17454946	0	103629697	A	G
12	rs12809764	0	103631315	C	A
12	rs74575444	0	103631920	C	T
12	rs7971476	0	103632437	C	A
12	rs75330467	0	103632455	G	T
12	rs17033601	0	103632874	T	C
12	rs1879252	0	103633615	A	T
12	rs17033611	0	103634193	C	G
12	rs80194375	0	103635581	A	T
12	rs1520189	0	103635998	A	G
12	rs12299934	0	103638472	T	G
12	rs79627006	0	103640883	A	C
12	rs1520194	0	103640952	C	T
12	rs10507161	0	103641233	A	G
12	rs10507162	0	103642150	T	A
12	rs1401998	0	103642345	G	A
12	rs12579174	0	103642843	G	A
12	rs77614924	0	103643996	G	C
12	rs77443034	0	103644073	C	T
12	rs3858691	0	103645576	G	A
12	rs12424464	0	103645975	C	T
12	rs117790091	0	103646553	G	T
12	rs2139557	0	103648214	G	T
12	rs11609956	0	103648643	C	T
12	rs2373980	0	103648717	T	A
12	rs4433630	0	103650031	T	C
12	rs1554394	0	103650173	T	C
12	rs12320837	0	103651494	A	G
12	rs7302493	0	103652558	T	G
12	rs17033627	0	103654649	T	C
12	rs11830344	0	103654787	A	G
12	rs77058666	0	103656096	C	G
12	rs1464321	0	103656233	A	C
12	rs17033633	0	103656343	C	T
12	rs118109777	0	103656896	C	T
12	rs11111508	0	103657670	T	C
12	rs4764949	0	103658096	A	G
12	rs17033634	0	103658273	C	T
12	rs7305590	0	103658540	T	C
12	rs2373979	0	103658925	C	G
12	rs2888710	0	103658953	A	C
12	rs12581862	0	103661060	G	C
12	rs11111510	0	103661104	A	G
12	rs1520190	0	103662484	G	C
12	rs1520191	0	103662895	T	C
12	rs17033645	0	103663058	C	T
12	rs4764729	0	103663275	T	G
12	rs58616642	0	103663526	C	T
12	rs77147201	0	103664278	T	C
12	rs12578243	0	103664869	G	T
12	rs11111512	0	103666272	A	G
12	rs140719285	0	103667795	G	A
12	rs74949082	0	103668953	T	C
12	rs79417289	0	103669151	G	A
12	rs146652629	0	103670018	C	T
12	rs12311525	0	103670917	A	G
12	rs79947969	0	103671045	A	G
12	rs74761085	0	103671342	C	A
12	rs12309101	0	103673075	T	C
12	rs12315487	0	103673183	A	G
12	rs7956028	0	103673954	T	G
12	rs883064	0	103674077	G	A
12	rs75501900	0	103674410	T	C
12	rs17033659	0	103675070	T	C
12	rs144294165	0	103675287	A	T
12	rs12306103	0	103675498	G	A
12	rs75284956	0	103675808	G	A
12	rs17033661	0	103675908	C	T
12	rs17033662	0	103676625	T	C
12	rs116871794	0	103677498	A	G
12	rs1915110	0	103678062	C	A
12	rs12579725	0	103679901	C	T
12	rs144400498	0	103680164	C	T
12	rs79527658	0	103681424	G	T
12	rs10860976	0	103681877	T	A
12	rs10860977	0	103682063	G	A
12	rs17033671	0	103682293	A	G
12	rs4144505	0	103683177	G	A
12	rs7956476	0	103683513	A	C
12	rs10778228	0	103684233	G	A
12	rs10860978	0	103684285	A	C
12	rs77379490	0	103685203	C	G
12	rs11613843	0	103685268	C	T
12	rs12315113	0	103685537	G	A
12	rs12301542	0	103685597	A	G
12	rs80134809	0	103686954	C	T
12	rs73185850	0	103687546	G	A
12	rs4764950	0	103687935	A	G
12	rs4764731	0	103688496	C	T
12	rs7137989	0	103689076	C	T
12	rs75567333	0	103689256	A	G
12	rs74417186	0	103689483	A	G
12	rs139987290	0	103689511	G	T
12	rs187357900	0	103689939	G	A
12	rs59258104	0	103689949	T	C
12	rs75948919	0	103692112	A	T
12	rs1972135	0	103692345	T	G
12	rs73185851	0	103692736	A	G
12	rs10778229	0	103692799	G	T
12	rs10860979	0	103692838	T	C
12	rs11111517	0	103694312	A	C
12	rs7300758	0	103694599	T	A
12	rs7133233	0	103694978	A	C
12	rs141305012	0	103695561	C	T
12	rs117233971	0	103695757	T	C
12	rs79387839	0	103696182	T	G
12	rs10860981	0	103696982	G	A
12	rs79242959	0	103697755	C	T
12	rs7488867	0	103699685	C	T
12	rs78602813	0	103701265	G	A
12	rs74828629	0	103701494	T	C
12	rs7308188	0	103701537	T	C
12	rs7295291	0	103701844	A	T
12	rs10860982	0	103702132	G	C
12	rs77914211	0	103702358	T	C
12	rs7961837	0	103702603	A	G
12	rs73185853	0	103703481	A	G
12	rs76175244	0	103703522	G	A
12	rs11111520	0	103704399	T	C
12	rs6419384	0	103705098	T	C
12	rs78519069	0	103705437	A	C
12	rs75666814	0	103706329	C	G
12	rs6539064	0	103706754	C	G
12	rs6539065	0	103706800	T	A
12	rs59259889	0	103707800	A	C
12	rs57342939	0	103707815	C	T
12	rs35730312	0	103708697	G	A
12	rs76836262	0	103709453	A	T
12	rs74565404	0	103710167	T	C
12	rs12228711	0	103710755	C	T
12	rs11111522	0	103711435	A	G
12	rs6539066	0	103711640	T	C
12	rs11111523	0	103712067	A	T
12	rs7134630	0	103712964	A	C
12	rs79029388	0	103712974	T	G
12	rs73185855	0	103713537	C	T
12	rs76573733	0	103713587	G	A
12	rs11111525	0	103714133	A	G
12	rs7294776	0	103714424	G	A
12	rs11111527	0	103714665	T	C
12	rs11111528	0	103714675	A	T
12	rs7954263	0	103715818	T	C
12	rs6539067	0	103716449	A	T
12	rs10778231	0	103716512	A	G
12	rs12582267	0	103716897	C	T
12	rs17033698	0	103718055	C	A
12	rs11111529	0	103718432	T	C
12	rs117705461	0	103718777	A	C
12	rs12579358	0	103719027	G	T
12	rs11111530	0	103719595	C	T
12	rs77804335	0	103719863	A	G
12	rs7971321	0	103720178	C	T
12	rs73185857	0	103720658	C	A
12	rs7975056	0	103720937	C	G
12	rs1996749	0	103721013	G	A
12	rs11111531	0	103722253	G	T
12	rs79713600	0	103722301	C	T
12	rs17033705	0	103722537	C	T
12	rs111466120	0	103722932	G	A
12	rs59488535	0	103723187	T	C
12	rs4764952	0	103723239	T	C
12	rs60001902	0	103723332	T	A
12	rs73185858	0	103723581	C	T
12	rs11111532	0	103723619	T	A
12	rs7138383	0	103724090	G	A
12	rs17033712	0	103724343	C	T
12	rs12230008	0	103724666	G	T
12	rs10778232	0	103725318	C	T
12	rs117217826	0	103725601	G	A
12	rs12423213	0	103725623	A	G
12	rs1320346	0	103726820	A	G
12	rs146801294	0	103726962	T	C
12	rs2374244	0	103729325	C	T
12	rs146930662	0	103729608	G	C
12	rs4764953	0	103729758	T	G
12	rs10860987	0	103730182	G	T
12	rs7966251	0	103731395	G	A
12	rs12315963	0	103731617	C	G
12	rs7969597	0	103731823	G	A
12	rs78826008	0	103732388	A	G
12	rs7305198	0	103732456	A	T
12	rs10778236	0	103732884	C	T
12	rs2374243	0	103733256	T	A
12	rs11111534	0	103733549	A	G
12	rs11111535	0	103734215	T	C
12	rs57747432	0	103734719	G	T
12	rs10860988	0	103734763	T	C
12	rs79581444	0	103735338	G	A
12	rs78672720	0	103735855	G	A
12	rs78160339	0	103735918	T	G
12	rs73185863	0	103736026	A	C
12	rs78900237	0	103736255	A	G
12	rs7137486	0	103736721	C	T
12	rs74241048	0	103737009	T	G
12	rs12582331	0	103737867	C	T
12	rs73185864	0	103738947	A	G
12	rs4147494	0	103740042	C	A
12	rs7980492	0	103740105	A	G
12	rs79835200	0	103740378	G	T
12	rs12309358	0	103740464	A	C
12	rs112995813	0	103741253	T	C
12	rs72487507	0	103741838	A	C
12	rs4764733	0	103741950	C	G
12	rs10778237	0	103742661	A	G
12	rs2374052	0	103743752	T	C
12	rs78419235	0	103744536	T	A
12	rs10860989	0	103744824	G	A
12	rs12305336	0	103745110	G	A
12	rs12305510	0	103745441	G	C
12	rs142120255	0	103745856	T	G
12	rs12229038	0	103746086	G	A
12	rs12320834	0	103746514	A	G
12	rs56670740	0	103746959	T	A
12	rs2374053	0	103747178	T	C
12	rs1879621	0	103748475	G	T
12	rs1879620	0	103748572	G	A
12	rs74571974	0	103748971	G	C
12	rs75857428	0	103749116	T	C
12	rs4077792	0	103749653	T	C
12	rs1574503	0	103750109	C	T
12	rs60563650	0	103750708	T	C
12	rs138266248	0	103751139	T	C
12	rs11111537	0	103751173	C	T
12	rs17033762	0	103751277	T	C
12	rs117417993	0	103751463	A	G
12	rs4764955	0	103751631	C	G
12	rs2374054	0	103752882	A	G
12	rs7955455	0	103753680	A	G
12	rs7970479	0	103753691	T	A
12	rs73185870	0	103753960	G	A
12	rs77123131	0	103754641	C	A
12	rs12578952	0	103755097	A	G
12	rs10778238	0	103755200	T	G
12	rs73185871	0	103756494	G	A
12	rs73185872	0	103756616	A	G
12	rs115919615	0	103756921	G	A
12	rs7970531	0	103756962	A	G
12	rs35084914	0	103757337	G	A
12	rs35101665	0	103757392	T	C
12	rs6539069	0	103757528	A	G
12	rs6539070	0	103757633	T	C
12	rs7132491	0	103758050	A	T
12	rs10047640	0	103758933	T	C
12	rs4764956	0	103760007	A	C
12	rs4764957	0	103760027	T	C
12	rs11111538	0	103761183	T	G
12	rs11111539	0	103761292	G	A
12	rs11111540	0	103761501	G	A
12	rs9669355	0	103761546	C	T
12	rs74729966	0	103761553	C	A
12	rs12426345	0	103761909	C	T
12	rs12423757	0	103762153	A	G
12	rs4147493	0	103762406	C	T
12	rs7969944	0	103762434	A	C
12	rs12317808	0	103762638	C	G
12	rs4462440	0	103763208	T	G
12	rs6419385	0	103763287	G	A
12	rs7309571	0	103763593	C	T
12	rs7312908	0	103763834	C	A
12	rs11111541	0	103764586	G	A
12	rs12422337	0	103765644	G	A
12	rs10860990	0	103765744	T	C
12	rs12227177	0	103765893	G	A
12	rs12578510	0	103766154	C	T
12	rs2888728	0	103766639	T	C
12	rs2374060	0	103766743	T	C
12	rs1343868	0	103767862	A	C
12	rs75765333	0	103767871	G	A
12	rs79485547	0	103768241	C	T
12	rs10507163	0	103768660	T	G
12	rs12320856	0	103769322	C	T
12	rs141708911	0	103769466	T	C
12	rs10507164	0	103769787	C	T
12	rs7316140	0	103769987	C	T
12	rs74207156	0	103770010	T	A
12	rs7306825	0	103771416	T	G
12	rs11111542	0	103771879	C	T
12	rs12424243	0	103772207	T	C
12	rs1343985	0	103772579	T	C
12	rs1343986	0	103772733	G	C
12	rs2374061	0	103772777	G	A
12	rs12829170	0	103772937	T	C
12	rs79343549	0	103772994	C	T
12	rs10860991	0	103772995	C	A
12	rs73185877	0	103773440	G	A
12	rs12301895	0	103773747	G	C
12	rs10778239	0	103774432	C	T
12	rs59535339	0	103774815	A	C
12	rs11611044	0	103775419	G	A
12	rs148059446	0	103775583	T	C
12	rs141788496	0	103775585	C	G
12	rs11836983	0	103775644	A	G
12	rs78649413	0	103775754	A	G
12	rs11111543	0	103775875	C	T
12	rs11111544	0	103775974	A	G
12	rs12369026	0	103776489	G	A
12	rs7976887	0	103776744	A	G
12	rs11615621	0	103776760	A	T
12	rs7980116	0	103777087	A	G
12	rs1317015	0	103777467	T	C
12	rs2888729	0	103777801	C	T
12	rs6539072	0	103777832	T	C
12	rs2374062	0	103778017	C	T
12	rs79249051	0	103778118	G	A
12	rs10745962	0	103778503	C	A
12	rs77781782	0	103778522	T	C
12	rs7967003	0	103779126	C	T
12	rs78610175	0	103779219	A	T
12	rs79445106	0	103779252	T	C
12	rs10778240	0	103779767	A	T
12	rs74943033	0	103780188	T	C
12	rs78899705	0	103780735	A	G
12	rs10745963	0	103780766	A	T
12	rs71466267	0	103780992	C	T
12	rs7975406	0	103781254	G	T
12	rs17033807	0	103782137	A	G
12	rs7965775	0	103782194	T	C
12	rs77327560	0	103782269	C	T
12	rs17033809	0	103783356	C	A
12	rs17033810	0	103783596	G	A
12	rs35663013	0	103783847	C	G
12	rs10778241	0	103784139	C	T
12	rs76834151	0	103784140	G	A
12	rs75025060	0	103784774	A	G
12	rs11111547	0	103784888	T	C
12	rs12230309	0	103785205	C	T
12	rs2374045	0	103786515	G	A
12	rs7970506	0	103786928	C	T
12	rs35045561	0	103787019	T	A
12	rs2374046	0	103787512	C	A
12	rs10161218	0	103788301	G	A
12	rs10745964	0	103788427	C	T
12	rs7957584	0	103788938	G	A
12	rs7957668	0	103789269	A	G
12	rs147370219	0	103789275	G	A
12	rs79793241	0	103789359	C	T
12	rs10161272	0	103789404	C	T
12	rs59287527	0	103790107	C	A
12	rs11111548	0	103790118	A	G
12	rs7312095	0	103790122	T	C
12	rs7295887	0	103790193	A	G
12	rs7295986	0	103790245	A	T
12	rs11111549	0	103790348	A	G
12	rs7296215	0	103790415	A	G
12	rs11111550	0	103790535	G	C
12	rs7965797	0	103791170	G	A
12	rs138443884	0	103791220	T	C
12	rs12830978	0	103791495	A	T
12	rs7301105	0	103791675	G	A
12	rs2888730	0	103792262	T	A
12	rs2374063	0	103792395	A	C
12	rs4433658	0	103792719	G	T
12	rs12227434	0	103792861	T	C
12	rs12227436	0	103792903	T	C
12	rs11111551	0	103793186	G	A
12	rs146800843	0	103793575	T	C
12	rs2374064	0	103793808	G	C
12	rs10745965	0	103794246	C	A
12	rs75823880	0	103794305	T	A
12	rs17033834	0	103794317	A	G
12	rs76880391	0	103794327	T	C
12	rs7313836	0	103794491	G	A
12	rs17033840	0	103794782	G	A
12	rs2374065	0	103795144	C	G
12	rs78426170	0	103795292	T	C
12	rs77844774	0	103795670	G	A
12	rs17033847	0	103795963	A	G
12	rs75729462	0	103796594	G	A
12	rs188800849	0	103796960	T	C
12	rs4408393	0	103797108	T	C
12	rs7295666	0	103797224	A	G
12	rs7959115	0	103798102	T	A
12	rs7308343	0	103798734	A	G
12	rs10860994	0	103799099	A	G
12	rs2374066	0	103799467	T	C
12	rs1317390	0	103800129	A	G
12	rs1317389	0	103800290	T	C
12	rs1317388	0	103800360	A	G
12	rs11111555	0	103800959	T	A
12	rs10860995	0	103800981	T	G
12	rs10778244	0	103801226	A	G
12	rs7135654	0	103801607	A	G
12	rs7960043	0	103801819	G	A
12	rs77914874	0	103802440	G	A
12	rs12823492	0	103802604	T	C
12	rs12230097	0	103802754	A	G
12	rs74792287	0	103803139	T	C
12	rs7302598	0	103803816	C	T
12	rs7303147	0	103804101	G	T
12	rs7302890	0	103804117	A	T
12	rs7303437	0	103804304	G	A
12	rs7303337	0	103804435	A	G
12	rs11111556	0	103804459	T	C
12	rs10778245	0	103804872	G	C
12	rs6539073	0	103805626	C	T
12	rs12579792	0	103805648	C	T
12	rs59554723	0	103805880	T	A
12	rs145480839	0	103806074	G	A
12	rs2374067	0	103806178	A	G
12	rs4488299	0	103806250	T	C
12	rs10400501	0	103806928	G	C
12	rs61066941	0	103806981	A	C
12	rs10400542	0	103807314	T	A
12	rs10400543	0	103807322	T	C
12	rs10400505	0	103807329	G	T
12	rs4015527	0	103807503	T	C
12	rs61270164	0	103807749	T	G
12	rs3953541	0	103807850	A	T
12	rs2374057	0	103808023	G	C
12	rs2374056	0	103808294	A	G
12	rs148897493	0	103809030	C	T
12	rs10128971	0	103809039	A	G
12	rs74394832	0	103809869	A	G
12	rs1320347	0	103809931	C	G
12	rs1320348	0	103809935	C	A
12	rs60532885	0	103810615	T	C
12	rs10467019	0	103811606	T	C
12	rs10467020	0	103811810	A	G
12	rs10860997	0	103812002	G	C
12	rs11611918	0	103812088	C	A
12	rs10860998	0	103812335	A	C
12	rs1343847	0	103812996	C	G
12	rs77095576	0	103813097	T	A
12	rs10467022	0	103813706	C	T
12	rs78193441	0	103813845	C	A
12	rs7959146	0	103814574	A	G
12	rs10745966	0	103817326	C	T
12	rs74874050	0	103817468	C	A
12	rs10860999	0	103818049	A	G
12	rs10861000	0	103818150	G	A
12	rs118061898	0	103818309	A	C
12	rs10745967	0	103818317	C	T
12	rs10861001	0	103818417	G	A
12	rs10861002	0	103818646	C	T
12	rs10861003	0	103818727	A	G
12	rs7316757	0	103819044	T	A
12	rs12302389	0	103819155	G	A
12	rs11111565	0	103819436	T	C
12	rs7301460	0	103819710	C	T
12	rs10778246	0	103819942	G	A
12	rs10861004	0	103820084	T	G
12	rs12820617	0	103821115	A	G
12	rs11111567	0	103821169	T	C
12	rs10861005	0	103821983	G	C
12	rs11111568	0	103822289	A	T
12	rs7313920	0	103822319	C	T
12	rs7299547	0	103822400	T	G
12	rs10861006	0	103822878	C	T
12	rs12317094	0	103823228	T	C
12	rs4764959	0	103823490	G	T
12	rs112780406	0	103823750	G	A
12	rs75318309	0	103823771	A	G
12	rs4015536	0	103824130	T	A
12	rs11111571	0	103824288	T	C
12	rs11111572	0	103824500	A	C
12	rs11111573	0	103824928	T	G
12	rs80132329	0	103824975	T	A
12	rs10467023	0	103826023	G	A
12	rs10467024	0	103826038	G	T
12	rs10466955	0	103826056	T	C
12	rs7300757	0	103826303	G	T
12	rs17033932	0	103826337	A	G
12	rs7304308	0	103826811	A	G
12	rs143606785	0	103826899	A	C
12	rs7969700	0	103827271	A	G
12	rs7970043	0	103827423	C	A
12	rs7967288	0	103827985	T	C
12	rs138605017	0	103828321	C	T
12	rs7952759	0	103828325	C	T
12	rs199791010	0	103830988	G	A
12	rs199552012	0	103831305	A	G
12	rs202026598	0	103831777	A	T
12	rs200469303	0	103831781	C	T
12	rs7312427	0	103834275	G	A
12	rs7298211	0	103834558	T	A
12	rs10861012	0	103835201	C	G
12	rs10861013	0	103836146	G	A
12	rs58670523	0	103836187	A	C
12	rs59088168	0	103836360	C	T
12	rs2888733	0	103836467	C	T
12	rs10861014	0	103836613	A	T
12	rs10861015	0	103836756	G	A
12	rs6539076	0	103836980	T	A
12	rs7139422	0	103837056	A	T
12	rs7310675	0	103837154	T	C
12	rs79928420	0	103837784	T	C
12	rs7958520	0	103838430	T	C
12	rs35199219	0	103838620	T	C
12	rs1320345	0	103838833	G	A
12	rs10745969	0	103839066	T	C
12	rs10861016	0	103840005	G	A
12	rs11111584	0	103840541	A	G
12	rs11111585	0	103840573	T	A
12	rs6539077	0	103840911	T	C
12	rs7305704	0	103841558	T	A
12	rs10778252	0	103841876	C	T
12	rs190374855	0	103841929	C	G
12	rs10778253	0	103842403	G	A
12	rs10861017	0	103842773	A	G
12	rs61258440	0	103842799	A	G
12	rs34518374	0	103842906	T	C
12	rs11111586	0	103842929	C	T
12	rs10861018	0	103843052	T	C
12	rs4764962	0	103843588	A	G
12	rs4300484	0	103844589	T	A
12	rs11111587	0	103845166	T	A
12	rs12816735	0	103845607	C	A
12	rs2888734	0	103846180	G	T
12	rs2374074	0	103846350	T	C
12	rs9668742	0	103846737	G	A
12	rs9669232	0	103846763	T	C
12	rs9669745	0	103847311	A	G
12	rs12825882	0	103848275	T	C
12	rs4015523	0	103849496	A	C
12	rs2374075	0	103849731	A	T
12	rs2888735	0	103849735	A	G
12	rs2374076	0	103849908	A	C
12	rs12304113	0	103850017	G	A
12	rs2374077	0	103850170	T	C
12	rs1879619	0	103851111	T	C
12	rs11111589	0	103851528	T	C
12	rs145844874	0	103851714	T	C
12	rs2374078	0	103852714	C	A
12	rs12308341	0	103852745	G	A
12	rs144546036	0	103853600	T	C
12	rs11111590	0	103853757	G	A
12	rs74241055	0	103854011	G	A
12	rs12311801	0	103854098	G	A
12	rs7137784	0	103854762	G	T
12	rs1316751	0	103856612	T	C
12	rs10507165	0	103856813	A	G
12	rs11111591	0	103856828	A	G
12	rs12813302	0	103856908	G	A
12	rs7305169	0	103857394	G	A
12	rs11111592	0	103858991	T	C
12	rs12814770	0	103859030	A	G
12	rs12815844	0	103859393	G	A
12	rs7136280	0	103859606	G	A
12	rs7972044	0	103859674	T	C
12	rs10861020	0	103859726	C	G
12	rs11111593	0	103859793	T	A
12	rs7961410	0	103860809	G	A
12	rs80016370	0	103860863	C	A
12	rs7964462	0	103861216	A	G
12	rs117033172	0	103863246	T	C
12	rs4506750	0	103864665	A	G
12	rs10507166	0	103865213	C	G
12	rs11111594	0	103865525	A	C
12	rs11111596	0	103866173	T	C
12	rs2888731	0	103866354	T	G
12	rs7956770	0	103866497	G	T
12	rs11111597	0	103867178	T	C
12	rs17034010	0	103867800	G	A
12	rs4597156	0	103868290	T	C
12	rs12298824	0	103868698	T	G
12	rs11111600	0	103869277	A	G
12	rs10861022	0	103870515	G	T
12	rs75399314	0	103871569	T	C
12	rs2374069	0	103871579	T	A
12	rs2374070	0	103871580	T	C
12	rs2888732	0	103871765	C	T
12	rs12306102	0	103872281	T	A
12	rs11111601	0	103872795	A	T
12	rs7977907	0	103873096	T	C
12	rs11111602	0	103873739	T	C
12	rs75774135	0	103873892	A	G
12	rs10861023	0	103874344	G	T
12	rs10861024	0	103874446	G	C
12	rs2374071	0	103874763	C	T
12	rs11111603	0	103875286	T	C
12	rs12306466	0	103876055	C	T
12	rs12319950	0	103876192	A	G
12	rs12320001	0	103876300	A	G
12	rs10861025	0	103876418	A	G
12	rs4015525	0	103877334	T	C
12	rs4015526	0	103877354	C	G
12	rs552684890	0	103878873	T	C
12	rs139248862	0	103879085	C	T
12	rs10861026	0	103879230	T	C
12	rs11503454	0	103880909	T	A
12	rs10861027	0	103881411	T	C
12	rs10861028	0	103882226	G	A
12	rs11111607	0	103882253	T	G
12	rs147884923	0	103882729	A	G
12	rs10735387	0	103882865	G	T
12	rs12309875	0	103883154	G	A
12	rs7307779	0	103884134	T	C
12	rs12231316	0	103884711	T	C
12	rs1319091	0	103884763	C	A
12	rs1320344	0	103887477	A	G
12	rs1320343	0	103887795	T	C
12	rs12422517	0	103889031	A	G
12	rs12311248	0	103889408	C	G
12	rs117706353	0	103889581	C	T
12	rs75166514	0	103889701	C	T
12	rs73389785	0	103889716	G	A
12	rs11111612	0	103890486	T	C
12	rs12315258	0	103891576	G	A
12	rs2374073	0	103891656	A	T
12	rs11111614	0	103892504	T	C
12	rs11111615	0	103892724	A	T
12	rs11111616	0	103892812	A	T
12	rs12582330	0	103892941	G	T
12	rs10861030	0	103892944	C	G
12	rs7138689	0	103893494	T	G
12	rs7138836	0	103893601	T	A
12	rs80159282	0	103894291	C	G
12	rs2374050	0	103895177	T	C
12	rs2374049	0	103895792	G	A
12	rs17034027	0	103896595	T	C
12	rs7139385	0	103897139	C	T
12	rs142775778	0	103897293	C	T
12	rs75356146	0	103897360	G	A
12	rs17034035	0	103897934	C	T
12	rs17034039	0	103898000	C	A
12	rs7137076	0	103898134	T	G
12	rs73389800	0	103900438	T	G
12	rs10861031	0	103901502	C	T
12	rs117018926	0	103901596	G	T
12	rs74627553	0	103903022	A	G
12	rs11111619	0	103903105	G	A
12	rs11111620	0	103903640	T	C
12	rs11111621	0	103903814	A	G
12	rs12810919	0	103904421	T	C
12	rs58677593	0	103905076	A	G
12	rs10082873	0	103905375	G	A
12	rs10083115	0	103905725	A	G
12	rs997804	0	103906977	G	A
12	rs2374059	0	103907408	A	T
12	rs11111622	0	103908222	A	G
12	rs117696957	0	103910125	C	A
12	rs11111623	0	103910578	T	C
12	rs17034045	0	103911043	T	C
12	rs4147305	0	103912465	G	A
12	rs10861032	0	103912506	T	C
12	rs9804922	0	103913442	C	T
12	rs79453233	0	103913955	A	G
12	rs10861033	0	103914239	A	G
12	rs17034050	0	103914945	T	C
12	rs56168608	0	103915612	G	A
12	rs6539078	0	103916080	T	C
12	rs78256522	0	103918519	G	A
12	rs11111624	0	103920206	C	T
12	rs7972288	0	103920889	A	G
12	rs10861036	0	103922287	A	G
12	rs76744553	0	103922301	G	A
12	rs7135673	0	103924079	G	A
12	rs11111628	0	103924256	G	A
12	rs61937763	0	103924481	A	T
12	rs9645789	0	103925129	T	G
12	rs10778260	0	103925240	T	C
12	rs4764964	0	103925987	G	T
12	rs4329766	0	103926572	C	G
12	rs10507169	0	103926862	G	A
12	rs139407449	0	103926934	G	A
12	rs117213198	0	103927185	C	T
12	rs7315306	0	103928001	G	T
12	rs7315537	0	103928144	G	A
12	rs11111629	0	103928570	C	G
12	rs11111630	0	103929584	C	T
12	rs2374058	0	103929658	T	C
12	rs1343819	0	103929727	C	T
12	rs1343820	0	103929988	C	G
12	rs10778261	0	103930709	G	T
12	rs4421839	0	103931352	G	T
12	rs6539079	0	103931655	G	T
12	rs11111633	0	103931842	A	G
12	rs4368027	0	103932533	C	G
12	rs74818756	0	103932998	C	G
12	rs11111634	0	103933043	C	T
12	rs141140952	0	103933600	G	A
12	rs145526565	0	103933975	G	A
12	rs4764965	0	103934111	T	C
12	rs4499092	0	103934387	C	T
12	rs2374047	0	103934820	T	A
12	rs11111635	0	103934974	G	A
12	rs2374048	0	103935223	T	C
12	rs61937764	0	103936325	C	T
12	rs11111636	0	103936403	G	C
12	rs78975784	0	103937093	A	T
12	rs12579524	0	103937900	A	G
12	rs11111637	0	103937952	T	C
12	rs11111638	0	103938334	C	G
12	rs4397955	0	103938682	G	A
12	rs10778262	0	103939141	A	T
12	rs11111640	0	103939994	A	G
12	rs11111641	0	103940031	T	C
12	rs80037961	0	103940145	G	A
12	rs4393415	0	103940262	A	G
12	rs4523788	0	103940337	C	T
12	rs4409933	0	103940485	G	A
12	rs4533129	0	103940525	T	C
12	rs11111642	0	103940753	C	T
12	rs12578202	0	103941064	G	A
12	rs6539080	0	103941231	T	C
12	rs7954051	0	103941321	C	A
12	rs4086099	0	103941619	T	C
12	rs3898117	0	103941860	T	C
12	rs77142289	0	103942198	T	A
12	rs4405407	0	103942457	A	G
12	rs4531575	0	103942554	T	G
12	rs4405408	0	103942556	A	T
12	rs4540923	0	103942714	T	C
12	rs11111644	0	103943338	C	A
12	rs11111645	0	103943615	C	T
12	rs17034081	0	103944673	C	T
12	rs7304955	0	103945012	G	A
12	rs11111646	0	103945164	A	G
12	rs11111647	0	103945224	G	A
12	rs116551273	0	103945228	G	A
12	rs79032476	0	103946404	T	C
12	rs117698362	0	103946548	G	A
12	rs11111648	0	103946655	T	C
12	rs138503264	0	103946711	C	A
12	rs76541920	0	103946861	C	T
12	rs4131921	0	103948383	T	A
12	rs4321042	0	103948476	C	T
12	rs12579074	0	103948890	C	T
12	rs11111649	0	103948997	A	G
12	rs11111650	0	103949046	A	C
12	rs11835633	0	103949270	A	G
12	rs11831074	0	103949347	G	A
12	rs7979954	0	103949393	T	C
12	rs76619991	0	103950123	G	C
12	rs4131522	0	103951129	T	C
12	rs10861037	0	103951541	C	A
12	rs10861038	0	103953057	C	A
12	rs10861039	0	103953249	T	C
12	rs117621473	0	103953276	C	G
12	rs4764966	0	103954210	T	A
12	rs4388997	0	103955407	C	T
12	rs79235047	0	103957413	G	A
12	rs76984711	0	103957800	C	T
12	rs79519774	0	103958059	C	A
12	rs77233909	0	103958846	C	A
12	rs73187857	0	103958859	G	A
12	rs10778263	0	103959184	A	C
12	rs11532373	0	103959463	A	C
12	rs11559898	0	103959478	A	C
12	rs7955950	0	103959727	C	T
12	rs10745971	0	103960691	G	C
12	rs10861040	0	103960739	G	A
12	rs10778264	0	103963015	T	C
12	rs6539082	0	103964329	C	T
12	rs7311417	0	103964619	G	A
12	rs10745972	0	103964986	T	A
12	rs12229297	0	103965032	A	C
12	rs4237987	0	103965553	A	C
12	rs1104981	0	103966480	T	A
12	rs76101661	0	103967252	C	A
12	rs11111657	0	103967624	G	A
12	rs1346412	0	103967728	G	A
12	rs1346411	0	103967744	C	T
12	rs11111659	0	103968325	G	T
12	rs149894871	0	103968472	T	A
12	rs77081228	0	103968797	C	T
12	rs10745973	0	103969013	G	A
12	rs118058772	0	103969122	T	C
12	rs10745974	0	103969162	C	A
12	rs10861041	0	103969381	T	C
12	rs78939090	0	103970234	G	C
12	rs67057049	0	103970570	G	C
12	rs1593810	0	103971159	T	A
12	rs1593811	0	103971379	T	C
12	rs116924342	0	103971408	A	G
12	rs10454506	0	103972207	C	G
12	rs7958280	0	103972602	C	T
12	rs4764967	0	103972917	A	G
12	rs17034112	0	103973611	G	C
12	rs6539083	0	103973841	A	G
12	rs6539084	0	103973962	A	G
12	rs12832814	0	103974277	T	A
12	rs11111661	0	103974663	C	T
12	rs11111662	0	103974723	T	G
12	rs17034119	0	103975261	T	C
12	rs79727670	0	103975607	G	A
12	rs118054852	0	103975620	G	T
12	rs117829572	0	103975621	A	T
12	rs1593812	0	103975649	A	G
12	rs1593813	0	103975914	C	G
12	rs17034125	0	103976244	G	A
12	rs11111663	0	103976857	T	C
12	rs11111664	0	103976913	A	G
12	rs1582880	0	103977266	G	A
12	rs17034127	0	103977537	A	G
12	rs7295399	0	103978709	A	G
12	rs11111665	0	103979531	A	C
12	rs35929067	0	103979628	G	A
12	rs11111667	0	103979961	A	G
12	rs7303682	0	103980385	A	C
12	rs76572543	0	103980614	C	G
12	rs7307320	0	103980871	A	G
12	rs140713294	0	103981144	A	G
12	rs17034140	0	103981729	A	G
12	rs140225070	0	103982368	A	G
12	rs7312553	0	103982568	C	A
12	rs11111668	0	103983409	G	A
12	rs17034172	0	103983487	G	T
12	rs78351385	0	103983862	A	C
12	rs11111669	0	103985312	A	T
12	rs1991436	0	103986151	G	A
12	rs10507167	0	103987745	A	G
12	rs1582881	0	103987895	A	G
12	rs75959020	0	103987997	A	G
12	rs17034187	0	103988385	A	T
12	rs703598	0	103988728	C	A
12	rs55889269	0	103989041	G	C
12	rs7134377	0	103989223	G	A
12	rs10861044	0	103990567	C	T
12	rs703599	0	103990853	T	C
12	rs75489006	0	103990906	A	G
12	rs703600	0	103991145	C	G
12	rs1610202	0	103991283	G	A
12	rs703601	0	103991512	G	T
12	rs703602	0	103991582	C	A
12	rs1610171	0	103991695	C	T
12	rs76981689	0	103992251	T	C
12	rs703603	0	103992293	T	C
12	rs7953892	0	103992305	T	C
12	rs6539085	0	103993020	G	A
12	rs1593806	0	103993566	A	G
12	rs56402195	0	103993975	A	T
12	rs75573443	0	103994170	A	G
12	rs10861045	0	103994175	A	G
12	rs10861046	0	103994202	T	C
12	rs10861047	0	103994209	A	G
12	rs703604	0	103994496	A	G
12	rs12367313	0	103994696	T	G
12	rs7979192	0	103995236	C	G
12	rs7979507	0	103995327	G	A
12	rs7979345	0	103995405	C	G
12	rs7966214	0	103995593	T	C
12	rs7969320	0	103995829	T	G
12	rs2100981	0	103996049	G	A
12	rs2086246	0	103996209	A	T
12	rs2100980	0	103996345	T	C
12	rs4015364	0	103996436	C	T
12	rs703606	0	103996574	A	G
12	rs1305368	0	103996910	G	A
12	rs7958798	0	103996998	G	A
12	rs7958925	0	103997070	G	A
12	rs56916543	0	103997619	G	T
12	rs57650540	0	103997629	C	A
12	rs58261212	0	103997630	C	G
12	rs10861048	0	103997994	T	A
12	rs10861049	0	103998093	G	A
12	rs10861050	0	103998259	A	G
12	rs10861051	0	103998997	T	C
12	rs12578790	0	103999310	T	A
12	rs11111672	0	103999362	G	A
12	rs2086245	0	103999505	A	C
12	rs2086244	0	103999599	C	T
12	rs144864042	0	104000074	G	T
12	rs11111673	0	104000098	A	G
12	rs11111674	0	104000207	C	T
12	rs1070073	0	104000319	T	G
12	rs2723889	0	104000470	T	C
12	rs10431457	0	104001878	C	A
12	rs79422467	0	104002682	C	T
12	rs1070075	0	104002745	C	T
12	rs13229213	0	104004070	C	A
12	rs1070078	0	104004218	A	T
12	rs146771244	0	104004381	G	A
12	rs1096552	0	104004541	C	A
12	rs140478854	0	104005397	T	C
12	rs61055818	0	104006284	G	A
12	rs10861056	0	104006461	A	G
12	rs143412711	0	104006745	G	C
12	rs4402400	0	104007101	A	G
12	rs7978002	0	104007413	C	T
12	rs6539091	0	104008026	T	C
12	rs6539092	0	104008210	G	A
12	rs6539093	0	104008719	A	G
12	rs17034212	0	104008739	G	A
12	rs145380116	0	104009644	C	A
12	rs58318191	0	104009660	G	A
12	rs10861057	0	104009713	T	C
12	rs75430776	0	104010002	G	T
12	rs12303334	0	104010020	C	G
12	rs17034225	0	104010660	T	C
12	rs703610	0	104010924	G	A
12	rs80002447	0	104011734	C	T
12	rs117158255	0	104012299	C	T
12	rs3851629	0	104012667	G	A
12	rs77334798	0	104012810	T	C
12	rs138503709	0	104013358	C	A
12	rs73187882	0	104013517	C	G
12	rs148016475	0	104013639	G	A
12	rs17034229	0	104013662	A	G
12	rs11111682	0	104014874	C	T
12	rs10861058	0	104015249	G	A
12	rs703612	0	104015999	T	C
12	rs703613	0	104016215	G	A
12	rs140130175	0	104016305	G	A
12	rs10861059	0	104017567	G	A
12	rs703614	0	104017614	C	A
12	rs12821299	0	104018059	T	G
12	rs11111683	0	104018518	C	T
12	rs34689281	0	104018594	A	T
12	rs703615	0	104019152	T	A
12	rs11111684	0	104019192	C	G
12	rs11111685	0	104019217	A	C
12	rs11111686	0	104019371	A	G
12	rs7133148	0	104020115	T	C
12	rs703616	0	104020232	T	C
12	rs831684	0	104020461	T	C
12	rs703617	0	104020623	A	G
12	rs703618	0	104021263	G	A
12	rs703619	0	104022088	G	A
12	rs1018033	0	104022179	A	G
12	rs1427797	0	104022681	T	A
12	rs1427798	0	104022683	C	A
12	rs1018034	0	104023304	C	A
12	rs703620	0	104024604	A	G
12	rs10861060	0	104024898	G	T
12	rs10861061	0	104024899	C	T
12	rs703621	0	104026095	C	G
12	rs1588888	0	104026775	C	T
12	rs831685	0	104026933	G	T
12	rs2673654	0	104027086	A	T
12	rs73394090	0	104027332	C	A
12	rs1677979	0	104027585	T	C
12	rs1993919	0	104027817	G	A
12	rs2723888	0	104028195	A	G
12	rs10861062	0	104028211	T	C
12	rs1826593	0	104028234	T	A
12	rs11111689	0	104029462	C	T
12	rs11111690	0	104030041	G	A
12	rs831432	0	104030609	C	T
12	rs10861063	0	104031411	A	G
12	rs10861064	0	104031510	G	T
12	rs201919202	0	104032033	C	A
12	rs1582876	0	104032074	A	G
12	rs61937794	0	104033448	C	T
12	rs703622	0	104033470	A	G
12	rs140973433	0	104033727	G	A
12	rs1650123	0	104034319	C	T
12	rs1650124	0	104034323	T	C
12	rs703623	0	104034955	G	T
12	rs7488859	0	104035387	C	A
12	rs703624	0	104035804	C	T
12	rs703625	0	104035825	T	A
12	rs10861065	0	104036351	G	T
12	rs703626	0	104036636	A	G
12	rs76562073	0	104037045	C	A
12	rs703627	0	104037293	T	A
12	rs831433	0	104037380	C	T
12	rs10861066	0	104038453	A	G
12	rs10861067	0	104038974	A	G
12	rs11111695	0	104039711	A	T
12	rs703628	0	104040692	A	G
12	rs12580493	0	104040968	A	G
12	rs11111696	0	104041054	A	G
12	rs703629	0	104041211	A	G
12	rs903185	0	104041365	T	C
12	rs697199	0	104042736	T	C
12	rs12829198	0	104044241	G	A
12	rs150290208	0	104045152	C	T
12	rs10861068	0	104045392	G	A
12	rs10778270	0	104045678	C	A
12	rs1032450	0	104046601	A	G
12	rs11111703	0	104047036	A	G
12	rs11111704	0	104047682	T	C
12	rs141214978	0	104047861	G	A
12	rs831425	0	104048592	C	T
12	rs75871013	0	104048666	C	T
12	rs17034281	0	104049941	C	A
12	rs703631	0	104050874	G	T
12	rs12368407	0	104051026	G	A
12	rs831681	0	104051298	C	A
12	rs703632	0	104051407	G	A
12	rs75105939	0	104051664	G	A
12	rs75712475	0	104051927	G	A
12	rs831426	0	104052124	C	A
12	rs703633	0	104052338	A	G
12	rs146128424	0	104052503	G	A
12	rs10431413	0	104053109	C	T
12	rs76065529	0	104053376	T	C
12	rs7315384	0	104053420	A	C
12	rs11111705	0	104053955	A	G
12	rs831427	0	104054434	C	T
12	rs7959033	0	104055061	C	T
12	rs7958947	0	104055088	A	G
12	rs79070155	0	104055645	G	A
12	rs10778272	0	104056322	G	A
12	rs11111706	0	104056616	C	T
12	rs10861070	0	104057153	G	C
12	rs11111707	0	104057384	C	G
12	rs77582880	0	104057443	T	C
12	rs11111708	0	104057619	A	G
12	rs703635	0	104057788	G	A
12	rs4497503	0	104057868	A	G
12	rs10778273	0	104058144	A	G
12	rs78779616	0	104058396	A	G
12	rs10745977	0	104058591	G	C
12	rs10745978	0	104058780	C	T
12	rs4248849	0	104059010	T	C
12	rs903184	0	104059132	G	C
12	rs703636	0	104059170	A	G
12	rs703637	0	104059763	C	G
12	rs755598	0	104059790	C	A
12	rs79691715	0	104060421	A	G
12	rs3752877	0	104060741	A	G
12	rs1809783	0	104060845	A	G
12	rs147127574	0	104060856	A	G
12	rs3752879	0	104060872	C	T
12	rs903182	0	104060912	T	G
12	rs1582879	0	104061334	A	G
12	rs7296829	0	104061597	C	T
```
