## Supplementary material for "Characterization of shared and ancestry-specific signals driving complex traits using multi-ancestry fine-mapping": susiex_nc3.cs80.cs

```
CS_ID	SNP	BP	REF_ALLELE	ALT_ALLELE	REF_FRQ	BETA	SE	-LOG10P	CS_PIP	OVRL_PIP
1	rs2139556	103597146	A,A	T,T	0.621272,0.845238	-0.0237689,-0.00754895	0.00407601,0.011819	8.25996,0.28149	0.123744	0.123746
1	rs10860964	103596455	C,C	T,T	0.621272,0.845238	-0.0237689,-0.00732352	0.00407601,0.011819	8.25996,0.271244	0.123142	0.123143
1	rs10860960	103594062	T,T	C,C	0.621272,0.845238	-0.0237689,-0.0070095	0.00407601,0.011819	8.25996,0.257169	0.122377	0.122378
1	rs7133857	103600131	A,A	G,G	0.620278,0.845238	-0.0237133,-0.00777426	0.00407393,0.011819	8.23222,0.291849	0.113389	0.113391
1	rs1607690	103591612	T,T	C,C	0.622266,0.845238	-0.0235505,-0.006921	0.00407811,0.011819	8.11342,0.253244	0.0949652	0.0949665
1	rs10860966	103605765	T,T	C,C	0.622266,0.84623	-0.0232762,-0.00599206	0.00407811,0.0118501	7.9409,0.212469	0.061358	0.0613593
1	rs1879250	103581041	C,C	T,T	0.622266,0.845238	-0.0231847,-0.0077596	0.00407811,0.011819	7.88379,0.291171	0.0578235	0.0578248
1	rs10860955	103581985	G,G	A,A	0.621272,0.845238	-0.0231293,-0.0076709	0.00407601,0.011819	7.85667,0.287082	0.0535067	0.053508
1	rs1401988	103561799	T,T	C,C	0.62326,0.850198	-0.0229865,-0.00349897	0.00408022,0.011978	7.75335,0.113398	0.0444079	0.0444092
1	rs10778224	103608071	T,T	C,C	0.622266,0.84623	-0.0229745,-0.00467975	0.00407811,0.0118501	7.75335,0.159324	0.0398927	0.039894
2	rs11111540	103761501	A,A	G,G	0.645129,0.337302	0.0134849,0.0336972	0.0041322,0.0090414	2.95822,3.71269	0.130754	0.130754
2	rs10778236	103732884	T,T	C,C	0.635189,0.338294	0.0130497,0.0338318	0.00410728,0.0090349	2.8277,3.74303	0.0756812	0.0756812
2	rs7970479	103753691	A,A	T,T	0.635189,0.335317	0.0131436,0.0336933	0.00410728,0.00905458	2.86206,3.70262	0.0747274	0.0747274
2	rs6539070	103757633	C,C	T,T	0.633201,0.334325	0.0132177,0.0337181	0.00410256,0.00906124	2.8949,3.70262	0.0732527	0.0732527
2	rs7970531	103756962	G,G	A,A	0.633201,0.333333	0.0131755,0.0337962	0.00410256,0.00906796	2.87932,3.71269	0.0732216	0.0732216
2	rs10778238	103755200	G,G	T,T	0.635189,0.33631	0.0129136,0.0337216	0.00410728,0.00904796	2.77828,3.71269	0.0642001	0.0642001
2	rs1879621	103748475	T,T	G,G	0.635189,0.33631	0.0130075,0.0335205	0.00410728,0.00904796	2.81232,3.67451	0.0635792	0.0635792
2	rs10860990	103765744	C,C	T,T	0.633201,0.335317	0.0126268,0.0340531	0.00410256,0.00905458	2.68081,3.77129	0.059217	0.059217
2	rs7969597	103731823	A,A	G,G	0.635189,0.33631	0.0132329,0.0328965	0.00410728,0.00904796	2.8949,3.55733	0.059144	0.059144
2	rs2374060	103766743	C,C	T,T	0.633201,0.334325	0.0131285,0.0323741	0.00410256,0.00906124	2.86206,3.45202	0.0416255	0.0416255
2	rs4764955	103751631	G,G	C,C	0.636183,0.338294	0.0121467,0.0335726	0.00410967,0.0090349	2.5058,3.69357	0.0371584	0.0371584
2	rs2374061	103772777	A,A	G,G	0.627237,0.446429	0.0132557,0.0303119	0.00408891,0.00859885	2.92535,3.37335	0.0207916	0.0207917
2	rs10778232	103725318	T,T	C,C	0.635189,0.338294	0.0125944,0.0298859	0.00410728,0.0090349	2.66419,3.02677	0.013765	0.013765
2	rs6539060	103373017	A,A	G,G	0.870775,0.914682	-0.0282161,-0.00809454	0.00589404,0.015302	5.77183,0.22416	0.0117768	0.0118143
2	rs61941099	103374378	C,C	G,G	0.869781,0.914682	-0.0277502,-0.00814596	0.00587486,0.015302	5.63495,0.225858	0.0112995	0.0113322
```
