## Supplementary material for "Characterization of shared and ancestry-specific signals driving complex traits using multi-ancestry fine-mapping": susiex_nc3.cs80.snp

```
BP	SNP	PIP(CS1)	LogBF(CS1,Pop1)	LogBF(CS1,Pop2)	PIP(CS2)	LogBF(CS2,Pop1)	LogBF(CS2,Pop2)
103061872	rs111983931	8.8715e-09	-1.03049	-1.13101	2.49114e-06	-1.33307	-1.108
103062188	rs7979898	1.45138e-08	-0.555646	-1.1136	3.20415e-06	-1.01763	-1.17174
103062194	rs117317607	1.98108e-08	-1.32931e-10	-1.35811	7.44656e-06	-1.32931e-10	-1.34606
103062597	rs833706	1.13582e-08	-0.715286	-1.19912	4.71502e-06	-0.651083	-1.15198
103062621	rs76071615	5.566e-09	-1.74634	-0.881321	2.0938e-06	-1.55037	-1.06447
103062685	rs833707	5.87712e-09	-1.21698	-1.3563	2.85716e-06	-0.956472	-1.34751
103063261	rs4764906	1.35831e-08	-1.73552	-2.58454e-10	4.84949e-06	-1.77494	-2.58454e-10
103063548	rs746152	4.39957e-08	0.523042	-1.08329	7.38969e-06	-0.297226	-1.0565
103063751	rs1982910	3.49273e-08	0.539376	-1.33045	4.64507e-06	-0.537851	-1.28016
103063814	rs1985063	3.56949e-08	0.563165	-1.3325	4.69552e-06	-0.520432	-1.28677
103064116	rs113614279	1.34024e-08	-1.74891	-2.58454e-10	4.93984e-06	-1.75648	-2.58454e-10
103064247	rs703593	2.9039e-08	0.205409	-1.18111	8.07786e-06	-0.0276017	-1.23709
103064395	rs937469	4.52667e-08	0.547284	-1.07906	7.524e-06	-0.277767	-1.05795
103064743	rs833708	5.70575e-09	-1.24434	-1.35853	2.84476e-06	-0.989655	-1.31868
103064791	rs117894510	5.78676e-08	-1.32931e-10	-0.286185	2.44216e-05	-1.32931e-10	-0.158346
103065094	rs833710	5.7059e-09	-1.24434	-1.3585	2.84547e-06	-0.989655	-1.31843
103065246	rs833711	5.72637e-09	-1.24076	-1.3585	2.85788e-06	-0.985304	-1.31843
103065315	rs12827312	3.27193e-08	0.471177	-1.32755	4.49654e-06	-0.571761	-1.27874
103065491	rs10082812	4.69574e-08	0.596156	-1.09126	7.72719e-06	-0.238461	-1.07061
103065503	rs6539042	4.60328e-09	-1.50114	-1.31643	1.4909e-06	-1.60489	-1.34954
103066431	rs139664450	3.19462e-08	-0.880289	-2.58454e-10	9.01871e-06	-1.15451	-2.58454e-10
103067210	rs1498673	4.4633e-08	0.571655	-1.11753	7.4582e-06	-0.258178	-1.08632
103067437	rs1498674	1.83339e-08	-0.289633	-1.14596	3.1212e-06	-1.0231	-1.19249
103067747	rs865589	9.29025e-09	-0.792675	-1.3227	3.14242e-06	-0.862253	-1.34657
103067769	rs75738344	2.12087e-08	-1.32931e-10	-1.28993	7.86307e-06	-1.32931e-10	-1.29164
103068400	rs833715	3.41588e-09	-1.77066	-1.34525	1.42649e-06	-1.73029	-1.26831
103068414	rs12424989	3.09181e-08	0.424683	-1.33768	4.31294e-06	-0.605745	-1.28645
103068507	rs118188332	2.091e-08	-1.32931e-10	-1.30411	7.79669e-06	-1.32931e-10	-1.30011
103068557	rs7954549	1.47799e-08	-1.65108	-2.58454e-10	8.94211e-06	-1.16304	-2.58454e-10
103068715	rs7955131	1.71875e-08	-1.50016	-2.58454e-10	1.18761e-05	-0.879288	-2.58454e-10
103068727	rs113891104	5.84812e-08	-0.275638	-2.58454e-10	1.14335e-05	-0.917268	-2.58454e-10
103069434	rs139629075	2.18128e-08	-1.32931e-10	-1.26185	8.81085e-06	-1.32931e-10	-1.17783
103069792	rs833716	9.26417e-09	-0.86401	-1.25418	4.49894e-06	-0.622422	-1.22755
103069855	rs12370608	2.56804e-08	-1.09862	-2.58454e-10	1.20608e-05	-0.863852	-2.58454e-10
103069857	rs7961832	5.05339e-08	0.632947	-1.05464	6.53498e-06	-0.408018	-1.06863
103070190	rs833717	9.07915e-09	-0.888788	-1.24957	4.39783e-06	-0.650304	-1.2224
103070801	rs116859112	1.85198e-08	-1.4255	-2.58454e-10	5.24647e-06	-1.69626	-2.58454e-10
103071086	rs833718	2.50822e-08	-0.0407655	-1.08142	7.33224e-06	-0.193699	-1.16783
103071561	rs1498672	6.09343e-09	-1.69699	-0.840138	2.42232e-06	-1.43714	-1.03194
103071761	rs10860900	5.0676e-09	-1.47611	-1.24537	1.4938e-06	-1.64221	-1.31028
103071968	rs833719	1.01879e-08	-0.757115	-1.26603	4.82814e-06	-0.538488	-1.24086
103072059	rs7305140	5.39994e-08	0.765117	-1.12049	1.84375e-05	0.706665	-1.14609
103072497	rs73180832	2.27016e-08	-1.22191	-2.58454e-10	7.40067e-06	-1.35224	-2.58454e-10
103072834	rs141881559	3.59501e-08	-0.762212	-2.58454e-10	1.30141e-05	-0.787782	-2.58454e-10
103073093	rs7309412	4.9131e-08	0.896473	-1.34633	1.31297e-05	0.551696	-1.33063
103073398	rs833720	9.7353e-09	-0.799308	-1.26928	4.78088e-06	-0.549807	-1.23938
103073490	rs833721	9.62714e-09	-0.799308	-1.28045	4.69647e-06	-0.549807	-1.25719
103073597	rs833722	5.79014e-09	-1.25554	-1.33264	2.698e-06	-1.00329	-1.35802
103073891	rs1874871	5.36621e-08	0.794991	-1.15663	1.91389e-05	0.778062	-1.18015
103073928	rs10860901	5.96267e-09	-1.70234	-0.85649	2.41877e-06	-1.4482	-1.02236
103073976	rs73180834	2.65342e-08	-1.06591	-2.58454e-10	8.49325e-06	-1.21454	-2.58454e-10
103074012	rs863854	9.86275e-09	-0.786366	-1.26921	4.82613e-06	-0.535314	-1.24445
103074218	rs17444030	3.43167e-08	0.513291	-1.322	3.78066e-06	-0.734271	-1.28964
103074539	rs703595	7.23396e-09	-1.05947	-1.30609	2.19855e-06	-1.23788	-1.32813
103074758	rs12321876	7.97425e-08	1.16862	-1.13416	2.84505e-05	1.15791	-1.16356
103074769	rs12302095	7.97425e-08	1.16862	-1.13416	2.84505e-05	1.15791	-1.16356
103074833	rs146498306	1.33864e-08	-1.75011	-2.58454e-10	5.59215e-06	-1.63245	-2.58454e-10
103075047	rs10860902	6.36488e-09	-1.24955	-1.244	1.76595e-06	-1.4735	-1.31163
103075442	rs1353761	3.37702e-08	0.489541	-1.31431	3.80812e-06	-0.7352	-1.28148
103075833	rs833723	9.34379e-09	-0.888788	-1.22084	4.54041e-06	-0.650304	-1.19049
103076377	rs10778189	6.53555e-09	-1.67851	-0.788576	2.61911e-06	-1.40022	-0.990757
103077018	rs150196416	1.98835e-08	-1.32931e-10	-1.35445	7.35935e-06	-1.32931e-10	-1.35784
103077198	rs7296248	6.06897e-08	0.899242	-1.13781	2.17607e-05	0.881973	-1.15568
103077218	rs6539043	6.31407e-08	0.926314	-1.12529	2.25829e-05	0.908957	-1.14558
103077252	rs6539044	1.67443e-08	-0.199671	-1.32662	1.06552e-05	0.28368	-1.27145
103077284	rs7296618	6.49535e-08	0.953524	-1.1242	2.31108e-05	0.93608	-1.14959
103077486	rs833724	1.05399e-08	-0.760231	-1.22894	5.19806e-06	-0.506077	-1.19945
103077704	rs11111337	7.49082e-09	-1.68541	-0.645259	2.86793e-06	-1.41378	-0.886444
103078060	rs4764907	6.73192e-08	0.980873	-1.11577	2.39393e-05	0.963342	-1.14163
103078288	rs10860903	5.76752e-09	-1.7754	-0.816701	1.84678e-06	-1.72709	-1.01328
103078669	rs2101831	6.68216e-08	0.980873	-1.12319	2.37721e-05	0.963342	-1.14864
103078813	rs11832910	5.34526e-09	-1.77077	-0.897366	1.90857e-06	-1.63042	-1.07703
103079128	rs112554540	8.12896e-08	0.0536748	-2.58454e-10	1.56462e-05	-0.603583	-2.58454e-10
103079432	rs2647876	1.47002e-08	-1.65648	-2.58454e-10	6.90417e-06	-1.42169	-2.58454e-10
103079901	rs2643694	6.23901e-09	-1.19724	-1.31628	2.90915e-06	-0.932623	-1.35333
103079928	rs2647875	1.07048e-08	-0.671897	-1.30176	3.57794e-06	-0.745692	-1.33334
103079939	rs7316809	6.43129e-08	0.953524	-1.13411	2.28956e-05	0.93608	-1.15895
103080067	rs2647874	6.22189e-09	-1.20097	-1.3153	2.89713e-06	-0.937122	-1.35297
103080111	rs77211299	2.00877e-08	-1.32931e-10	-1.34424	7.3515e-06	-1.32931e-10	-1.35891
103081192	rs2647873	2.46417e-08	0.161262	-1.30116	6.17832e-06	-0.231065	-1.3017
103081279	rs2647872	1.06634e-08	-0.776243	-1.20129	5.32986e-06	-0.511527	-1.16896
103081602	rs61942844	1.30281e-08	-1.77723	-2.58454e-10	5.37566e-06	-1.67193	-2.58454e-10
103081707	rs1495390	6.79058e-09	-1.1223	-1.30651	3.18979e-06	-0.842677	-1.35118
103082161	rs2643693	6.44941e-09	-1.17292	-1.30743	3.00127e-06	-0.903334	-1.35144
103082264	rs147693573	3.0624e-08	-0.922557	-2.58454e-10	9.7189e-06	-1.07974	-2.58454e-10
103082289	rs73180844	1.77168e-07	0.832758	-2.58454e-10	0.000109528	1.34237	-2.58454e-10
103082728	rs731929	4.80771e-08	0.76426	-1.2358	5.12227e-06	-0.549183	-1.17103
103082864	rs1874317	1.02151e-08	-1.27714	-0.743332	3.5401e-06	-1.02622	-1.06344
103082962	rs7298964	1.45846e-08	-1.66438	-2.58454e-10	5.17737e-06	-1.70952	-2.58454e-10
103083202	rs937471	1.07525e-08	-1.1838	-0.785401	3.88698e-06	-0.916588	-1.07959
103083239	rs937472	1.04486e-08	-1.2174	-0.780478	3.74537e-06	-0.95714	-1.07615
103083708	rs1874872	3.93712e-09	-1.74714	-1.22675	1.47753e-06	-1.63051	-1.33292
103083928	rs1874873	3.56646e-09	-1.71452	-1.35825	1.80788e-06	-1.43353	-1.32812
103083937	rs1874874	3.56694e-09	-1.71452	-1.35812	1.80943e-06	-1.43353	-1.32727
103084219	rs1391678	3.55887e-09	-1.72034	-1.35456	1.79675e-06	-1.44728	-1.32056
103084826	rs75398767	1.33081e-08	-1.75597	-2.58454e-10	5.12405e-06	-1.71987	-2.58454e-10
103085570	rs6539045	8.76365e-09	-0.986287	-1.18744	2.15907e-06	-1.36853	-1.21561
103086454	rs138553279	2.84829e-08	-0.99504	-2.58454e-10	2.55664e-05	-0.112533	-2.58454e-10
103086712	rs74769274	6.37501e-08	-1.32931e-10	-0.189372	2.26079e-05	-1.32931e-10	-0.235512
103086970	rs117603088	4.93392e-08	-1.32931e-10	-0.445624	1.77586e-05	-1.32931e-10	-0.476945
103087453	rs75056737	7.87939e-08	-1.32931e-10	0.0224928	3.35444e-05	-1.32931e-10	0.159056
103087797	rs116913963	1.50855e-08	-1.63061	-2.58454e-10	4.98603e-06	-1.74717	-2.58454e-10
103088154	rs6539046	1.31336e-08	-1.76917	-2.58454e-10	1.28877e-05	-0.797538	-2.58454e-10
103088651	rs1603813	1.31886e-08	-1.76499	-2.58454e-10	1.34175e-05	-0.757255	-2.58454e-10
103089173	rs55896142	1.31738e-08	-1.76611	-2.58454e-10	1.3282e-05	-0.767404	-2.58454e-10
103089792	rs1603814	1.3127e-08	-1.76967	-2.58454e-10	1.30907e-05	-0.781909	-2.58454e-10
103089815	rs1603815	1.31215e-08	-1.77009	-2.58454e-10	1.27602e-05	-0.80748	-2.58454e-10
103090705	rs73180847	1.31336e-08	-1.76917	-2.58454e-10	1.28877e-05	-0.797538	-2.58454e-10
103090849	rs34878112	1.41057e-08	-0.79331	-0.904454	3.7938e-06	-1.06708	-0.953361
103090921	rs2373825	3.4058e-09	-1.77063	-1.34823	1.26416e-06	-1.7779	-1.34151
103090926	rs61940783	1.30837e-08	-1.62787	-0.1451	4.44586e-06	-1.72023	-0.141606
103091135	rs56162340	1.30916e-08	-1.77237	-2.58454e-10	1.24171e-05	-0.83474	-2.58454e-10
103091822	rs1846636	1.17774e-08	-0.689279	-1.18888	1.13008e-05	0.180347	-1.10929
103093026	rs61940784	1.29383e-08	-1.59276	-0.191388	4.11814e-06	-1.69776	-0.240652
103093498	rs10860904	3.40412e-09	-1.77104	-1.34832	1.32611e-06	-1.73991	-1.33165
103093549	rs114865847	1.63963e-08	-1.54729	-2.58454e-10	7.00601e-06	-1.40704	-2.58454e-10
103093990	rs34595998	1.28027e-08	-0.806984	-0.987701	4.04987e-06	-0.968243	-0.986886
103094845	rs140765383	2.34259e-08	-1.32931e-10	-1.1905	9.7208e-06	-1.32931e-10	-1.07955
103095489	rs1498681	7.90681e-09	-1.23216	-1.04446	5.78631e-06	-0.512919	-1.0854
103096274	rs11836065	7.51461e-09	-1.19106	-1.13643	6.7444e-06	-0.316802	-1.1283
103096414	rs56272941	1.32134e-08	-1.76311	-2.58454e-10	4.85162e-06	-1.7745	-2.58454e-10
103096497	rs7967778	1.31069e-08	-1.77121	-2.58454e-10	1.25048e-05	-0.827704	-2.58454e-10
103097062	rs7306496	5.28315e-09	-1.37219	-1.30763	4.80435e-06	-0.474698	-1.30959
103097070	rs7306173	1.30377e-08	-1.7765	-2.58454e-10	1.06637e-05	-0.986972	-2.58454e-10
103097127	rs7306291	1.30334e-08	-1.77683	-2.58454e-10	1.05771e-05	-0.995123	-2.58454e-10
103097205	rs10860905	5.50524e-09	-1.56066	-1.07799	3.16418e-06	-1.13387	-1.06805
103097322	rs77017127	2.37345e-08	-1.17741	-2.58454e-10	9.46924e-06	-1.10577	-2.58454e-10
103097785	rs7137905	9.55708e-09	-1.71528	-0.371785	4.02333e-06	-1.62049	-0.341218
103097876	rs7303699	7.98184e-09	-1.1893	-1.07788	5.93049e-06	-0.489694	-1.08401
103097887	rs7132703	1.35844e-08	-1.73542	-2.58454e-10	6.2707e-06	-1.51793	-2.58454e-10
103098796	rs61940787	5.20641e-09	-1.3542	-1.34025	1.54234e-06	-1.56394	-1.35657
103098933	rs11111344	7.20087e-09	-1.18383	-1.18631	5.14548e-06	-0.512618	-1.20308
103099425	rs10778190	6.14871e-09	-1.65712	-0.870981	3.45214e-06	-1.18041	-0.934407
103099439	rs61940788	5.14723e-09	-1.349	-1.35689	1.54718e-06	-1.56023	-1.35715
103099580	rs17541693	5.77847e-09	-1.48773	-1.10247	2.24305e-06	-1.53906	-1.00691
103099638	rs10507149	5.91379e-09	-1.44965	-1.11741	2.28179e-06	-1.5044	-1.02445
103100018	rs6539047	7.02495e-09	-1.31854	-1.07634	4.61776e-06	-0.679672	-1.14423
103100313	rs6539048	1.32337e-08	-1.76158	-2.58454e-10	1.13719e-05	-0.922667	-2.58454e-10
103101412	rs1463770	6.74197e-09	-1.60979	-0.826201	2.17874e-06	-1.76133	-0.813741
103101643	rs117502797	3.31702e-08	-1.32931e-10	-0.842693	1.22412e-05	-1.32931e-10	-0.849002
103103034	rs7294921	5.545e-09	-1.76436	-0.867083	2.415e-06	-1.67007	-0.802043
103103035	rs12319554	1.11377e-08	-1.42351	-0.510499	3.04492e-06	-1.77421	-0.466132
103103182	rs80034114	3.36206e-08	-0.829204	-2.58454e-10	7.18849e-05	0.921253	-2.58454e-10
103103308	rs11111346	3.48422e-09	-1.74211	-1.35399	1.33517e-06	-1.70662	-1.35813
103103529	rs61940789	7.4133e-09	-1.52251	-0.818556	2.15386e-06	-1.77632	-0.810232
103103671	rs11111347	2.0519e-08	-1.32299	-2.58454e-10	8.14812e-06	-1.25603	-2.58454e-10
103104276	rs7964879	1.32328e-08	-1.76164	-2.58454e-10	7.37229e-06	-1.35608	-2.58454e-10
103104592	rs12301933	7.87837e-09	-1.2436	-1.03663	2.27097e-06	-1.44586	-1.08775
103104834	rs12303373	7.8592e-09	-1.27464	-1.00802	2.27533e-06	-1.47023	-1.06146
103104921	rs10437892	3.59566e-09	-1.70601	-1.35861	2.80072e-06	-0.969235	-1.3547
103104967	rs73180852	1.3251e-08	-1.76027	-2.58454e-10	1.1478e-05	-0.913385	-2.58454e-10
103105463	rs1390209	8.05533e-09	-1.24455	-1.01346	2.38704e-06	-1.46373	-1.02003
103105781	rs112961610	1.77161e-08	-1.46987	-2.58454e-10	7.58958e-06	-1.32704	-2.58454e-10
103105989	rs2860023	8.51497e-09	-1.18149	-1.02102	2.42108e-06	-1.39588	-1.07372
103106701	rs12298716	3.89622e-09	-1.63862	-1.34571	2.69497e-06	-1.00523	-1.3572
103106753	rs1498676	5.73803e-09	-1.77308	-0.824147	2.55446e-06	-1.67512	-0.740849
103106883	rs12711451	6.77769e-09	-1.44014	-0.990566	2.07582e-06	-1.62273	-1.00072
103107148	rs76256093	2.2741e-08	-1.22017	-2.58454e-10	9.09332e-06	-1.14627	-2.58454e-10
103107304	rs7296495	3.73116e-09	-1.67121	-1.35641	2.83702e-06	-0.952106	-1.35895
103107367	rs117567656	6.61562e-09	-1.56467	-0.890237	2.1298e-06	-1.77796	-0.819823
103107949	rs12305326	7.27418e-09	-1.44291	-0.917106	2.34219e-06	-1.57819	-0.92454
103108386	rs61940790	7.77332e-09	-1.7539	-0.539744	5.64901e-06	-1.18411	-0.438218
103108652	rs13377773	7.08409e-09	-1.42292	-0.963569	2.16456e-06	-1.61099	-0.9706
103109235	rs11111349	7.06078e-09	-1.44014	-0.949646	2.16903e-06	-1.62273	-0.9568
103109496	rs1587360	5.82098e-09	-1.7778	-0.805078	2.53818e-06	-1.7215	-0.700865
103109722	rs7977843	7.39822e-09	-1.75554	-0.587567	5.36591e-06	-1.17582	-0.497931
103109759	rs7977655	7.39822e-09	-1.75554	-0.587567	5.36591e-06	-1.17582	-0.497931
103109787	rs1587359	5.94012e-09	-1.77792	-0.784696	2.54039e-06	-1.71866	-0.702836
103109928	rs7967291	7.37223e-09	-1.75554	-0.591085	5.346e-06	-1.17582	-0.501648
103110015	rs150855041	4.59785e-08	-0.516169	-2.58454e-10	9.28836e-06	-1.12505	-2.58454e-10
103110141	rs12302989	7.21294e-09	-1.41415	-0.954315	2.19773e-06	-1.60496	-0.961427
103110294	rs12424776	7.59947e-09	-1.41415	-0.902113	2.31446e-06	-1.60496	-0.909673
103110450	rs73180856	6.64984e-09	-1.62399	-0.825765	2.81117e-06	-1.56938	-0.750828
103110515	rs10745949	3.49884e-09	-1.73437	-1.35754	1.46263e-06	-1.61607	-1.35751
103110943	rs61940791	6.20318e-09	-1.62399	-0.895296	2.59122e-06	-1.56938	-0.832303
103110947	rs12579671	1.98034e-08	-1.32931e-10	-1.35849	7.35143e-06	-1.32931e-10	-1.35892
103111024	rs11111350	7.27834e-09	-1.46234	-0.897103	4.92673e-06	-0.872048	-0.88709
103111561	rs55653173	5.77671e-09	-1.63415	-0.956361	2.60623e-06	-1.49838	-0.897526
103111968	rs59880307	1.32328e-08	-1.76164	-2.58454e-10	7.37229e-06	-1.35608	-2.58454e-10
103112033	rs2373826	5.05301e-09	-1.71037	-1.01399	2.89167e-06	-1.27186	-1.02012
103112189	rs117464261	1.56673e-07	0.709816	-2.58454e-10	4.13999e-05	0.369465	-2.58454e-10
103113022	rs12828494	4.26675e-09	-1.70883	-1.18466	1.36598e-06	-1.77759	-1.26435
103113063	rs6539049	1.31857e-08	-1.76521	-2.58454e-10	6.95712e-06	-1.41405	-2.58454e-10
103113703	rs11111351	5.05175e-09	-1.7062	-1.0184	2.94962e-06	-1.26058	-1.01156
103113946	rs55934863	1.30596e-08	-1.77482	-2.58454e-10	4.91052e-06	-1.76243	-2.58454e-10
103115063	rs61940793	6.85213e-09	-1.51829	-0.90149	2.07555e-06	-1.77597	-0.847623
103115067	rs17033098	9.9784e-09	-1.72431	-0.319612	7.06543e-06	-1.18223	-0.216366
103115068	rs143923632	1.98014e-08	-1.32931e-10	-1.35859	7.35315e-06	-1.32931e-10	-1.35868
103115225	rs17542122	6.93793e-09	-1.75221	-0.655132	4.78928e-06	-1.19235	-0.59508
103116175	rs7312098	5.68028e-09	-1.63335	-0.973992	1.95432e-06	-1.70922	-0.974557
103116187	rs6539050	5.92921e-09	-1.77786	-0.78659	2.55783e-06	-1.7098	-0.70486
103116791	rs7977571	6.13726e-09	-1.77699	-0.752977	2.61035e-06	-1.72982	-0.664504
103116983	rs7980567	1.40087e-08	-1.52297	-0.181692	4.50114e-06	-1.74113	-0.108355
103117059	rs7980667	6.08231e-09	-1.77174	-0.767222	2.5234e-06	-1.74845	-0.679759
103117306	rs61940835	4.78701e-09	-1.42024	-1.3582	1.38067e-06	-1.67595	-1.35529
103117479	rs7952826	3.67247e-09	-1.69432	-1.34916	2.48044e-06	-1.09057	-1.35481
103117641	rs1546154	4.68535e-09	-1.73256	-1.06734	2.36441e-06	-1.42545	-1.06783
103117674	rs12309612	3.69516e-09	-1.70507	-1.33225	1.31927e-06	-1.73439	-1.34235
103118608	rs6539051	1.31713e-08	-1.7663	-2.58454e-10	1.0963e-05	-0.959287	-2.58454e-10
103118839	rs11111353	5.17435e-09	-1.62227	-1.07836	3.20005e-06	-1.10611	-1.08454
103119272	rs7311768	1.31498e-08	-1.76794	-2.58454e-10	1.06696e-05	-0.98641	-2.58454e-10
103119428	rs6539052	6.59346e-09	-1.76333	-0.694938	2.68654e-06	-1.76336	-0.602195
103119509	rs73180863	1.46968e-08	-1.65672	-2.58454e-10	4.96829e-06	-1.75074	-2.58454e-10
103120526	rs12579335	9.7094e-09	-1.60733	-0.463922	3.30117e-06	-1.7007	-0.458836
103120813	rs73180864	1.69797e-08	-1.51233	-2.58454e-10	6.51527e-06	-1.47967	-2.58454e-10
103121795	rs11111354	1.33746e-08	-1.75099	-2.58454e-10	5.41753e-06	-1.66417	-2.58454e-10
103121884	rs11830154	1.31415e-08	-1.76857	-2.58454e-10	1.06087e-05	-0.992141	-2.58454e-10
103122208	rs13377907	5.4031e-09	-1.64163	-1.01573	1.82782e-06	-1.73397	-1.01672
103122736	rs17033111	3.77376e-08	-1.32931e-10	-0.713686	1.68648e-05	-1.32931e-10	-0.528583
103122915	rs17033112	4.81761e-08	-1.32931e-10	-0.469479	2.42701e-05	-1.32931e-10	-0.164567
103123339	rs17033114	3.33919e-08	0.0199271	-0.855958	9.98628e-06	-0.12958	-0.923022
103123906	rs4764910	3.4225e-09	-1.76192	-1.35205	1.70216e-06	-1.46975	-1.35217
103125461	rs1874316	1.74884e-08	-1.4828	-2.58454e-10	6.71157e-06	-1.44998	-2.58454e-10
103125690	rs2172873	7.73049e-09	-0.956134	-1.34304	3.83499e-06	-0.652866	-1.35678
103125940	rs117937842	1.30384e-08	-1.77644	-2.58454e-10	5.20028e-06	-1.7051	-2.58454e-10
103125952	rs145974647	6.63854e-08	-0.148866	-2.58454e-10	1.61567e-05	-0.571477	-2.58454e-10
103126547	rs145323343	1.34927e-08	-1.7422	-2.58454e-10	4.85892e-06	-1.773	-2.58454e-10
103126844	rs147452401	2.08879e-08	-1.32931e-10	-1.30517	7.50025e-06	-1.32931e-10	-1.33888
103127232	rs12830406	4.0546e-09	-1.75709	-1.1874	2.02469e-06	-1.64452	-1.00387
103127297	rs145248632	1.70901e-08	-1.50584	-2.58454e-10	4.85044e-06	-1.77474	-2.58454e-10
103128049	rs7296994	1.55395e-08	-0.489463	-1.11149	4.60431e-06	-0.732657	-1.09416
103128236	rs117781300	1.68193e-08	-1.52182	-2.58454e-10	5.04647e-06	-1.73512	-2.58454e-10
103128287	rs1965326	3.66442e-08	-1.08677	0.343683	5.65937e-06	-1.38807	-0.232433
103128793	rs7297876	1.0252e-08	-0.884586	-1.13229	3.80411e-06	-0.74436	-1.27337
103129840	rs143694224	3.30429e-08	-1.32931e-10	-0.846536	1.16188e-05	-1.32931e-10	-0.90119
103129886	rs61940837	1.83864e-08	-1.43273	-2.58454e-10	4.95159e-06	-1.75411	-2.58454e-10
103130039	rs79608278	1.99525e-08	-1.35099	-2.58454e-10	9.71905e-06	-1.07973	-2.58454e-10
103130062	rs10860907	1.01605e-08	-0.906879	-1.11896	3.15439e-06	-1.10458	-1.10044
103130679	rs111442615	2.55945e-08	-1.10197	-2.58454e-10	1.58364e-05	-0.591505	-2.58454e-10
103130918	rs12306263	2.8823e-08	-1.1388	0.155634	5.48023e-06	-1.29015	-0.362518
103131250	rs12306447	1.73624e-08	-1.49003	-2.58454e-10	5.31991e-06	-1.68236	-2.58454e-10
103131254	rs12306448	7.11361e-09	-1.13894	-1.24339	2.7017e-06	-1.01694	-1.34299
103132340	rs11611931	1.49247e-08	-1.64132	-2.58454e-10	4.89367e-06	-1.76587	-2.58454e-10
103132740	rs56006730	4.14077e-09	-1.58902	-1.33445	1.38373e-06	-1.77387	-1.25516
103133342	rs879435	7.89244e-09	-1.15572	-1.12272	2.72416e-06	-1.07556	-1.27609
103133466	rs879434	1.06566e-08	-0.92697	-1.0512	3.5257e-06	-1.08761	-1.00613
103133671	rs80318450	4.19428e-08	-1.32931e-10	-0.608037	2.00838e-05	-1.32931e-10	-0.353901
103133675	rs879433	2.11056e-08	-1.73352	0.438714	4.76358e-06	-1.67232	-0.120489
103133728	rs117441946	6.71246e-09	-1.25645	-1.18392	2.3478e-06	-1.42385	-1.07649
103134833	rs10860908	8.77264e-09	-1.03171	-1.14099	3.19322e-06	-0.903112	-1.28967
103135012	rs7312593	7.92241e-09	-1.13698	-1.13766	2.75665e-06	-1.05201	-1.28779
103135814	rs76792177	6.57072e-09	-1.27712	-1.1846	2.30626e-06	-1.44084	-1.07735
103136766	rs4764713	8.17515e-09	-1.00049	-1.24275	2.33851e-06	-1.29144	-1.21286
103136977	rs7304933	2.90572e-08	-1.27352	0.298445	5.44799e-06	-1.41249	-0.246076
103138402	rs17542885	6.3869e-09	-1.3169	-1.1732	2.25259e-06	-1.47883	-1.06291
103139164	rs6539053	2.31003e-08	-1.2045	-2.58454e-10	1.27022e-05	-0.812038	-2.58454e-10
103139308	rs76327639	1.17857e-08	-0.834984	-1.04247	3.49813e-06	-1.07526	-1.02632
103139432	rs76937010	1.14115e-08	-0.857128	-1.0526	3.55376e-06	-1.06075	-1.02505
103139674	rs10507150	6.57504e-09	-1.29194	-1.16913	2.32348e-06	-1.45297	-1.05777
103140107	rs12313323	1.808e-08	-1.44954	-2.58454e-10	5.44273e-06	-1.65953	-2.58454e-10
103140169	rs77500533	9.82514e-08	-1.32931e-10	0.243187	1.67073e-05	-1.32931e-10	-0.537965
103140176	rs117985226	2.42405e-08	-1.15632	-2.58454e-10	8.77673e-06	-1.18171	-2.58454e-10
103140343	rs11111363	1.96268e-08	-0.410544	-0.956904	3.59298e-06	-0.896478	-1.17835
103140344	rs79747671	4.35801e-09	-1.51361	-1.35871	1.26723e-06	-1.77501	-1.34197
103140398	rs76298138	3.15341e-08	-1.20987	0.316601	6.1205e-06	-1.31098	-0.231189
103140425	rs11111364	1.917e-08	-0.461952	-0.929042	3.39131e-06	-0.97307	-1.15953
103140460	rs35022253	1.90415e-08	-0.449217	-0.948504	3.49281e-06	-0.925525	-1.17758
103140560	rs10860909	3.11954e-08	0.143764	-1.04784	1.29962e-05	0.473829	-1.26299
103140755	rs74494475	2.4035e-08	-1.16483	-2.58454e-10	1.33706e-05	-0.760755	-2.58454e-10
103140969	rs1390211	4.63982e-08	-1.1657	0.658619	6.85767e-06	-1.43817	0.00972057
103141090	rs1390212	2.83639e-08	-1.57971	0.580482	3.82929e-06	-1.6899	-0.321237
103141326	rs1390213	2.9752e-08	-1.59231	0.640866	3.9666e-06	-1.69896	-0.276943
103141340	rs145626217	1.98627e-08	-1.32931e-10	-1.3555	7.35119e-06	-1.32931e-10	-1.35895
103141583	rs138262784	6.30254e-09	-1.30441	-1.19898	2.16575e-06	-1.48534	-1.09571
103141630	rs10735384	2.98303e-08	-1.59231	0.643494	3.97427e-06	-1.69896	-0.27501
103141882	rs567395727	5.2296e-08	-1.32931e-10	-0.387423	1.17368e-05	-1.32931e-10	-0.891085
103142140	rs11111367	1.80998e-08	-1.44844	-2.58454e-10	5.45219e-06	-1.6578	-2.58454e-10
103142162	rs11111368	1.80235e-08	-1.45266	-2.58454e-10	5.43834e-06	-1.66034	-2.58454e-10
103142385	rs11111369	2.6999e-08	-1.47006	0.421514	3.52857e-06	-1.68395	-0.408974
103142386	rs11111370	2.10802e-07	-1.32931e-10	1.00658	7.22479e-05	-1.32931e-10	0.92629
103142800	rs76675912	9.47081e-08	-1.32931e-10	0.206456	1.62748e-05	-1.32931e-10	-0.564197
103142878	rs78986552	9.42973e-08	-1.32931e-10	0.20211	1.62245e-05	-1.32931e-10	-0.567293
103143135	rs75294276	1.22094e-08	-0.790518	-1.05162	3.77407e-06	-1.00183	-1.02383
103143764	rs7960549	2.61394e-08	-1.0809	-2.58454e-10	1.48855e-05	-0.653424	-2.58454e-10
103143990	rs12320940	1.78891e-08	-1.46015	-2.58454e-10	5.414e-06	-1.66483	-2.58454e-10
103144758	rs17446017	5.93578e-09	-1.36387	-1.19947	2.06642e-06	-1.53166	-1.09634
103145098	rs138295171	9.25973e-08	-1.32931e-10	0.183917	1.60159e-05	-1.32931e-10	-0.580234
103145175	rs144055372	1.56204e-08	-0.580822	-1.01494	4.75053e-06	-0.814777	-0.980779
103145272	rs73180868	2.14629e-08	-1.27802	-2.58454e-10	5.82451e-06	-1.59174	-2.58454e-10
103145495	rs7953283	2.85653e-08	-1.60777	0.615616	3.93184e-06	-1.68921	-0.295495
103145686	rs6539055	3.98026e-09	-1.61394	-1.34906	1.33048e-06	-1.70932	-1.35895
103146131	rs79516401	2.74774e-08	-1.32931e-10	-1.03098	1.23227e-05	-1.32931e-10	-0.842374
103146325	rs7136089	2.82913e-08	-1.62374	0.621948	3.85758e-06	-1.71293	-0.290846
103146459	rs78291476	9.01214e-08	-1.32931e-10	0.156815	1.5711e-05	-1.32931e-10	-0.599454
103146504	rs117512670	2.87946e-08	-1.32931e-10	-0.984157	1.30633e-05	-1.32931e-10	-0.784007
103146708	rs61940844	1.4534e-08	-1.66785	-2.58454e-10	5.38329e-06	-1.67051	-2.58454e-10
103146710	rs117312752	1.04459e-07	0.304451	-2.58454e-10	5.56666e-05	0.665567	-2.58454e-10
103147575	rs12300112	1.13118e-08	-0.894263	-1.02423	3.59001e-06	-1.09348	-0.982178
103148281	rs10161449	1.57348e-08	-1.58847	-2.58454e-10	5.28931e-06	-1.68813	-2.58454e-10
103148377	rs34890563	1.85663e-08	-1.42299	-2.58454e-10	5.58694e-06	-1.63338	-2.58454e-10
103148974	rs10860910	3.20799e-08	-0.0982007	-0.777913	1.21153e-05	0.265912	-1.12525
103149066	rs10745951	7.27513e-09	-1.15958	-1.2003	2.2548e-06	-1.25773	-1.28302
103150249	rs10507151	4.80673e-09	-1.51012	-1.26421	1.7704e-06	-1.60083	-1.18178
103150271	rs1826734	6.04332e-09	-1.56436	-0.98103	1.75972e-06	-1.69683	-1.09182
103150541	rs77828545	3.32829e-08	-0.839299	-2.58454e-10	1.7191e-05	-0.50943	-2.58454e-10
103151018	rs1404288	8.26914e-09	-1.63548	-0.596334	6.46966e-06	-1.13518	-0.351514
103151140	rs17033174	1.97962e-08	-1.32931e-10	-1.35885	7.40754e-06	-1.32931e-10	-1.35131
103152029	rs12820008	5.31444e-09	-1.37938	-1.29454	4.00886e-06	-0.606648	-1.35866
103152053	rs117144740	6.29653e-09	-1.22376	-1.28059	2.05824e-06	-1.31278	-1.31919
103152370	rs34383587	1.73457e-08	-1.491	-2.58454e-10	5.31695e-06	-1.68291	-2.58454e-10
103153249	rs75523564	6.13167e-09	-1.24205	-1.28883	1.91967e-06	-1.37667	-1.32499
103153287	rs12827505	1.69177e-08	-1.51598	-2.58454e-10	5.29154e-06	-1.6877	-2.58454e-10
103153508	rs12314695	1.61633e-08	-1.5616	-2.58454e-10	5.1523e-06	-1.71437	-2.58454e-10
103153663	rs56211548	1.30952e-08	-1.7721	-2.58454e-10	6.90321e-06	-1.42183	-2.58454e-10
103153736	rs1014675	2.00734e-08	-1.34495	-2.58454e-10	1.05667e-05	-0.996107	-2.58454e-10
103154039	rs1568794	1.23228e-08	-0.541468	-1.29143	2.51294e-06	-1.30933	-1.12303
103154308	rs10860911	7.80838e-08	0.778796	-0.765356	8.36312e-06	-0.334773	-0.895209
103154541	rs7968152	8.25299e-09	-1.2268	-1.00697	1.5389e-06	-1.76602	-1.15673
103154836	rs73180870	1.33275e-08	-1.75452	-2.58454e-10	6.03694e-06	-1.55592	-2.58454e-10
103154985	rs7971212	3.48965e-09	-1.77239	-1.32215	1.25162e-06	-1.77731	-1.35206
103154997	rs1524551	6.56592e-08	0.644065	-0.803931	6.26734e-06	-0.843204	-0.675257
103156158	rs17033185	3.71406e-08	-1.32931e-10	-0.729632	1.79479e-05	-1.32931e-10	-0.466341
103157004	rs117035767	1.32092e-08	-1.76343	-2.58454e-10	6.89704e-06	-1.42272	-2.58454e-10
103157032	rs1104923	1.30345e-08	-1.77674	-2.58454e-10	5.1477e-06	-1.71526	-2.58454e-10
103158073	rs12425686	5.3434e-09	-1.75932	-0.909157	3.00467e-06	-1.4621	-0.791542
103158321	rs117253421	3.05e-08	-1.32931e-10	-0.926617	1.18275e-05	-1.32931e-10	-0.883385
103158965	rs76324550	9.95155e-09	-0.688263	-1.35835	2.72904e-06	-0.992598	-1.35727
103159054	rs76269585	1.34189e-08	-0.78842	-0.959257	3.88892e-06	-1.07726	-0.91842
103159578	rs11612372	8.81035e-09	-1.7287	-0.439712	3.08409e-06	-1.69448	-0.533079
103159604	rs11614216	6.35314e-09	-1.51561	-0.979787	2.14018e-06	-1.64681	-0.946115
103159681	rs7966912	7.67287e-09	-0.948013	-1.35864	1.63548e-06	-1.51949	-1.34239
103160724	rs7306243	5.13835e-09	-1.36306	-1.34456	1.43644e-06	-1.65211	-1.33953
103161416	rs7974704	1.53132e-08	-1.61563	-2.58454e-10	4.90626e-06	-1.7633	-2.58454e-10
103161456	rs74665357	2.04316e-08	-1.32931e-10	-1.32726	7.4782e-06	-1.32931e-10	-1.34182
103161501	rs4600267	4.42265e-08	-0.0767208	-0.478298	7.36844e-06	-1.09734	-0.259269
103161721	rs12581362	3.75715e-08	0.509008	-1.22711	4.10598e-06	-0.688291	-1.25308
103162261	rs79293176	1.82506e-08	-1.44015	-2.58454e-10	5.37157e-06	-1.67269	-2.58454e-10
103162413	rs79755482	1.34436e-08	-1.74584	-2.58454e-10	4.84086e-06	-1.77672	-2.58454e-10
103162734	rs12829159	3.41114e-09	-1.77778	-1.33952	1.24359e-06	-1.77787	-1.35794
103162742	rs12829693	3.41114e-09	-1.77778	-1.33952	1.24359e-06	-1.77787	-1.35794
103163551	rs76591298	1.00346e-08	-0.92392	-1.11439	2.8594e-06	-1.20232	-1.10088
103164355	rs10860912	7.91336e-09	-0.944147	-1.33164	1.63152e-06	-1.57281	-1.29149
103164544	rs80097435	2.77744e-08	-1.32931e-10	-1.02023	1.06345e-05	-1.32931e-10	-0.98971
103164634	rs113365680	1.32139e-08	-1.76307	-2.58454e-10	4.87878e-06	-1.76892	-2.58454e-10
103164639	rs1357766	4.15236e-08	0.379302	-0.997384	3.35151e-06	-0.982874	-1.16153
103164678	rs1357767	3.11992e-08	0.45219	-1.35614	3.2354e-06	-0.865148	-1.31451
103165023	rs11609517	3.37899e-08	-1.32931e-10	-0.824182	1.2871e-05	-1.32931e-10	-0.798836
103165380	rs11111380	6.75537e-09	-1.22189	-1.21211	1.63259e-06	-1.68455	-1.1791
103165648	rs11111381	6.37467e-09	-1.26483	-1.22718	1.52312e-06	-1.72987	-1.20319
103166061	rs78537333	3.88891e-08	-1.32931e-10	-0.68363	1.48594e-05	-1.32931e-10	-0.655184
103166113	rs7300952	3.36152e-09	-1.773	-1.35895	1.27125e-06	-1.77534	-1.33848
103166281	rs117783918	9.44083e-09	-0.763379	-1.33592	2.57447e-06	-1.06928	-1.33889
103166544	rs10860913	6.6395e-09	-1.23154	-1.21976	1.57812e-06	-1.71755	-1.18003
103166930	rs79291866	9.44083e-09	-0.763379	-1.33592	2.57447e-06	-1.06928	-1.33889
103166990	rs17033235	5.00537e-09	-1.59298	-1.14086	1.44438e-06	-1.75598	-1.23016
103167053	rs1357768	3.37203e-09	-1.77327	-1.35556	1.25644e-06	-1.77675	-1.34878
103167156	rs11610653	1.32577e-08	-1.61526	-0.144497	2.86867e-06	-1.75862	-0.541343
103167296	rs75561485	4.08319e-08	-1.32931e-10	-0.634878	1.54744e-05	-1.32931e-10	-0.614626
103167407	rs11610686	1.48282e-08	-1.64781	-2.58454e-10	4.85141e-06	-1.77454	-2.58454e-10
103167673	rs76735225	1.97985e-08	-1.32931e-10	-1.35874	7.39732e-06	-1.32931e-10	-1.3527
103167811	rs1722402	3.42212e-09	-1.76143	-1.35265	1.26788e-06	-1.76442	-1.35205
103169221	rs190359184	2.2598e-08	-1.32931e-10	-1.22648	8.41101e-06	-1.32931e-10	-1.22427
103169397	rs12311520	6.84357e-09	-1.12115	-1.29988	1.49461e-06	-1.69167	-1.26028
103169676	rs75965654	1.0012e-08	-0.72173	-1.31883	2.70915e-06	-1.03441	-1.32277
103172194	rs10860914	1.69337e-08	-1.71553	0.200497	4.80037e-06	-1.77696	-0.00815762
103172209	rs116372480	3.05396e-08	-1.32931e-10	-0.92532	1.16526e-05	-1.32931e-10	-0.898286
103173310	rs7308417	4.39454e-09	-1.62119	-1.24279	1.32852e-06	-1.76494	-1.30481
103173364	rs111842670	1.30286e-08	-1.77719	-2.58454e-10	4.98796e-06	-1.74679	-2.58454e-10
103173516	rs1722388	6.0961e-08	0.246844	-0.480953	1.00654e-05	-0.934462	-0.110244
103174423	rs2243439	3.50428e-09	-1.77674	-1.31362	1.4003e-06	-1.77796	-1.23917
103174431	rs143167467	1.28471e-08	-0.868297	-0.922927	3.70259e-06	-1.11717	-0.92761
103174710	rs74315950	4.06867e-08	-0.804999	0.166557	1.12212e-05	-1.06306	0.127054
103174820	rs11616138	4.29701e-09	-1.61835	-1.26807	1.30751e-06	-1.76411	-1.32157
103175170	rs78812993	1.31207e-08	-1.77015	-2.58454e-10	4.97851e-06	-1.74868	-2.58454e-10
103175259	rs2247919	6.44621e-09	-1.54423	-0.936622	2.84152e-06	-1.54227	-0.767204
103175726	rs1718313	3.49664e-09	-1.77273	-1.31981	1.38202e-06	-1.77503	-1.25523
103176419	rs7136286	1.29843e-08	-1.59056	-0.190042	4.06142e-06	-1.58234	-0.369946
103176867	rs77042546	1.09903e-08	-1.66987	-0.277466	2.42191e-06	-1.77381	-0.69545
103176984	rs77741829	3.89422e-08	-1.32931e-10	-0.682264	1.49576e-05	-1.32931e-10	-0.648595
103177011	rs74913581	3.91345e-08	-1.32931e-10	-0.677339	1.50333e-05	-1.32931e-10	-0.643549
103177634	rs17033260	4.76427e-09	-1.65953	-1.12367	1.49269e-06	-1.77621	-1.17702
103177919	rs61941977	5.6865e-09	-1.68384	-0.922403	1.6282e-06	-1.73335	-1.13299
103178176	rs7137661	1.19144e-08	-1.62241	-0.244179	4.09401e-06	-1.67502	-0.269267
103179936	rs1722400	1.00098e-08	-0.682019	-1.35876	2.27589e-06	-1.18184	-1.3496
103180338	rs138898603	6.75246e-08	-0.131851	-2.58454e-10	4.45567e-05	0.44295	-2.58454e-10
103180590	rs1104715	4.52265e-09	-1.47722	-1.35802	2.85029e-06	-0.956153	-1.35024
103180735	rs75356777	1.39118e-07	-1.32931e-10	0.59098	5.51563e-05	-1.32931e-10	0.656358
103180893	rs1403052	1.89044e-08	-0.173997	-1.23095	1.46644e-05	0.635733	-1.30412
103181527	rs77259642	1.30652e-08	-1.77439	-2.58454e-10	4.86733e-06	-1.77127	-2.58454e-10
103182109	rs12366974	4.2816e-09	-1.53505	-1.35497	3.18706e-06	-0.867293	-1.32742
103182713	rs75749842	2.19846e-08	-1.254	-2.58454e-10	4.88069e-06	-1.76853	-2.58454e-10
103182870	rs7313710	4.76697e-09	-1.42682	-1.35582	4.08854e-06	-0.598282	-1.34734
103182904	rs61941978	1.50478e-08	-1.63311	-2.58454e-10	5.06422e-06	-1.73161	-2.58454e-10
103183000	rs61941979	1.30833e-08	-1.773	-2.58454e-10	4.85545e-06	-1.77371	-2.58454e-10
103183259	rs142134781	4.95801e-08	-0.440754	-2.58454e-10	9.32315e-06	-1.12131	-2.58454e-10
103184525	rs4764714	4.26108e-09	-1.53602	-1.3588	3.0312e-06	-0.899348	-1.34551
103185487	rs75543436	1.31276e-08	-1.76963	-2.58454e-10	4.85007e-06	-1.77482	-2.58454e-10
103185553	rs80161574	1.15989e-07	-1.32931e-10	0.409156	4.40503e-05	-1.32931e-10	0.43152
103186129	rs116975548	3.03954e-08	-0.930053	-2.58454e-10	1.25549e-05	-0.823702	-2.58454e-10
103186154	rs78108492	2.23719e-08	-1.23654	-2.58454e-10	9.53079e-06	-1.09929	-2.58454e-10
103186590	rs1404290	1.14331e-07	0.394751	-2.58454e-10	2.00273e-05	-0.356716	-2.58454e-10
103187418	rs76488359	2.20758e-08	-1.32931e-10	-1.24986	7.62411e-06	-1.32931e-10	-1.3225
103187808	rs139969960	1.41874e-08	-1.69199	-2.58454e-10	5.71355e-06	-1.61097	-2.58454e-10
103187847	rs79397970	6.16286e-07	2.07937	-2.58454e-10	5.15511e-05	0.58876	-2.58454e-10
103188040	rs12300480	3.5553e-08	-0.773317	-2.58454e-10	1.58736e-05	-0.589159	-2.58454e-10
103188644	rs877559	3.52799e-08	0.576707	-1.35774	2.21421e-05	1.09225	-1.34858
103189693	rs1718290	1.91843e-08	-0.0382649	-1.35199	1.68142e-05	0.791082	-1.32267
103190252	rs756236	2.35289e-08	0.172376	-1.35849	2.14469e-05	1.05691	-1.34514
103190577	rs1722394	2.46954e-08	0.218178	-1.3559	2.251e-05	1.11208	-1.35193
103190858	rs11111382	4.81122e-09	-1.41591	-1.35748	4.11276e-06	-0.587403	-1.35232
103191052	rs1718291	2.22579e-08	0.11495	-1.3566	1.98112e-05	0.963809	-1.33138
103191135	rs11111383	5.46781e-09	-1.50066	-1.14481	1.36599e-06	-1.77261	-1.26933
103191714	rs1722395	1.15433e-07	0.404348	-2.58454e-10	2.08607e-05	-0.315947	-2.58454e-10
103192502	rs2254427	7.43577e-08	-0.0354554	-2.58454e-10	1.76419e-05	-0.483538	-2.58454e-10
103193117	rs11111384	5.70031e-09	-1.25777	-1.34605	4.13795e-06	-0.575202	-1.35841
103193521	rs1629940	4.80358e-08	0.88426	-1.35666	5.80558e-05	2.0626	-1.35501
103193817	rs1718293	4.37397e-08	0.79071	-1.3568	4.98915e-05	1.88885	-1.33281
103193934	rs7957644	1.31621e-08	-1.767	-2.58454e-10	4.872e-06	-1.77031	-2.58454e-10
103194267	rs1722396	3.49637e-08	0.561446	-1.35148	3.98828e-05	1.65594	-1.32381
103195662	rs4764912	5.67795e-09	-1.26053	-1.34722	4.28081e-06	-0.541437	-1.35823
103196386	rs1474370	4.75303e-08	0.875915	-1.35889	3.68281e-05	1.59465	-1.3422
103196563	rs1474369	1.33238e-07	0.547793	-2.58454e-10	2.82436e-05	-0.0129463	-2.58454e-10
103197340	rs10860915	4.72389e-09	-1.4329	-1.35881	4.15128e-06	-0.586215	-1.34418
103197675	rs112947507	1.31316e-08	-1.76932	-2.58454e-10	4.88893e-06	-1.76684	-2.58454e-10
103198013	rs7131780	4.52346e-09	-1.47629	-1.35878	3.82715e-06	-0.668094	-1.3436
103198030	rs1722398	3.89535e-08	0.67676	-1.35873	4.77815e-05	1.86312	-1.35029
103199177	rs12426562	2.77152e-08	-1.32931e-10	-1.02236	8.66436e-06	-1.32931e-10	-1.1946
103199803	rs1718295	7.2466e-08	-0.0612252	-2.58454e-10	1.30247e-05	-0.786963	-2.58454e-10
103199925	rs1718296	3.77161e-08	-0.714255	-2.58454e-10	8.63229e-06	-1.1983	-2.58454e-10
103200647	rs77489390	1.30245e-08	-1.77751	-2.58454e-10	4.85608e-06	-1.77358	-2.58454e-10
103200919	rs10778191	5.34081e-09	-1.31216	-1.3568	4.72119e-06	-0.464271	-1.33748
103201131	rs79066281	6.49292e-08	-1.32931e-10	-0.171046	2.97658e-05	-1.32931e-10	0.0395468
103201262	rs142958384	4.72937e-08	-1.32931e-10	-0.487966	2.04524e-05	-1.32931e-10	-0.335713
103201713	rs10778192	1.4101e-08	-0.378561	-1.31953	1.31371e-05	0.510373	-1.28875
103201779	rs117453529	2.65247e-08	-1.06627	-2.58454e-10	6.90997e-06	-1.42085	-2.58454e-10
103202071	rs77410575	1.30187e-08	-1.77796	-2.58454e-10	4.84635e-06	-1.77559	-2.58454e-10
103202554	rs7969194	1.38431e-08	-0.397936	-1.31862	1.29657e-05	0.485578	-1.27709
103202695	rs10778193	1.60192e-08	-0.288062	-1.28249	1.69698e-05	0.704551	-1.22693
103202798	rs117798915	1.90551e-08	-1.39701	-2.58454e-10	2.26058e-05	-0.235605	-2.58454e-10
103203029	rs111349864	1.30261e-08	-1.77739	-2.58454e-10	4.83689e-06	-1.77754	-2.58454e-10
103203993	rs78006799	2.99269e-08	-1.32931e-10	-0.945584	1.0303e-05	-1.32931e-10	-1.02138
103204623	rs55764515	4.75647e-09	-1.43952	-1.34531	5.4447e-06	-0.339907	-1.31926
103205016	rs11111387	2.8589e-08	-0.991321	-2.58454e-10	6.7282e-06	-1.44751	-2.58454e-10
103205126	rs61941982	1.34159e-08	-1.74791	-2.58454e-10	6.32341e-06	-1.50956	-2.58454e-10
103205874	rs17447434	1.48387e-08	-1.6471	-2.58454e-10	4.93926e-06	-1.7566	-2.58454e-10
103205977	rs10745952	4.7142e-09	-1.43687	-1.3569	4.20813e-06	-0.55828	-1.35852
103206334	rs79231788	1.30355e-08	-1.77667	-2.58454e-10	4.85721e-06	-1.77335	-2.58454e-10
103206495	rs11111388	2.66138e-08	-1.32931e-10	-1.06291	1.01478e-05	-1.32931e-10	-1.03656
103207539	rs34230227	6.25917e-08	-0.20771	-2.58454e-10	1.37409e-05	-0.733435	-2.58454e-10
103208132	rs75058658	2.02606e-08	-1.32931e-10	-1.33566	7.37468e-06	-1.32931e-10	-1.35576
103208220	rs1568796	9.13892e-09	-0.826797	-1.305	2.03619e-06	-1.34096	-1.30177
103209642	rs11615507	1.56498e-08	-1.59389	-2.58454e-10	5.3743e-06	-1.67219	-2.58454e-10
103210855	rs117988442	1.77839e-08	-1.46605	-2.58454e-10	4.84308e-06	-1.77626	-2.58454e-10
103210985	rs11608594	1.30491e-08	-1.77562	-2.58454e-10	5.93506e-06	-1.57294	-2.58454e-10
103211059	rs1464789	1.09375e-08	-0.659138	-1.29301	1.07058e-05	0.320119	-1.30314
103212270	rs12312580	6.837e-09	-1.1185	-1.3035	1.6916e-06	-1.51137	-1.31677
103214192	rs78941263	4.24377e-09	-1.73128	-1.16761	1.79663e-06	-1.76972	-0.998184
103214323	rs10860917	4.45794e-09	-1.49145	-1.3582	3.83028e-06	-0.652527	-1.35835
103214848	rs11111391	4.22362e-09	-1.55934	-1.34431	4.36792e-06	-0.536185	-1.34334
103214894	rs7970865	4.38672e-09	-1.53021	-1.33556	4.70915e-06	-0.468009	-1.3363
103214903	rs7970874	4.42005e-09	-1.52264	-1.33556	4.79148e-06	-0.450676	-1.3363
103214950	rs79886935	1.30539e-08	-1.77526	-2.58454e-10	4.83505e-06	-1.77792	-2.58454e-10
103215651	rs112073751	1.30187e-08	-1.77796	-2.58454e-10	4.85316e-06	-1.77418	-2.58454e-10
103215772	rs77411881	1.30226e-08	-1.77766	-2.58454e-10	4.86248e-06	-1.77227	-2.58454e-10
103215803	rs4764914	4.12243e-09	-1.62114	-1.30676	4.3142e-06	-0.588894	-1.30301
103217746	rs11111392	9.38893e-09	-0.794298	-1.31051	7.14079e-06	-0.0819475	-1.30604
103218863	rs140260849	2.77684e-08	-1.02045	-2.58454e-10	6.67773e-06	-1.45503	-2.58454e-10
103219270	rs3915091	7.76674e-09	-0.935777	-1.35872	5.27158e-06	-0.332556	-1.35893
103219838	rs3847929	9.8966e-09	-0.703595	-1.34856	7.48848e-06	0.00338024	-1.34383
103220336	rs11111393	4.21498e-09	-1.54707	-1.35863	3.7587e-06	-0.670788	-1.35895
103220922	rs73173920	1.54647e-08	-1.60578	-2.58454e-10	6.66676e-06	-1.45668	-2.58454e-10
103226193	rs12424160	4.05632e-09	-1.58535	-1.35872	3.80224e-06	-0.661102	-1.35712
103226702	rs188902566	2.21865e-08	-1.32931e-10	-1.24486	8.0795e-06	-1.32931e-10	-1.26448
103226923	rs10778195	8.28381e-09	-0.878587	-1.35145	7.46948e-06	-0.00155075	-1.34144
103227373	rs7978669	2.595e-08	-1.08817	-2.58454e-10	6.13782e-06	-1.53934	-2.58454e-10
103228225	rs10860925	4.35359e-09	-1.51442	-1.35892	4.31052e-06	-0.536651	-1.3561
103229370	rs4015597	6.76426e-09	-1.10449	-1.3282	1.5494e-06	-1.56903	-1.34691
103229385	rs117434993	4.10512e-09	-1.62768	-1.30443	1.43277e-06	-1.75336	-1.24084
103229388	rs60454297	4.07925e-09	-1.58116	-1.35727	1.27793e-06	-1.75155	-1.35703
103229978	rs4764916	2.4967e-08	-1.12679	-2.58454e-10	6.00137e-06	-1.56183	-2.58454e-10
103230306	rs4764917	2.78019e-08	-1.01924	-2.58454e-10	6.39612e-06	-1.49812	-2.58454e-10
103230368	rs111925751	1.30475e-08	-1.77575	-2.58454e-10	4.97128e-06	-1.75014	-2.58454e-10
103231729	rs17033310	2.31749e-08	-1.32931e-10	-1.20127	8.12263e-06	-1.32931e-10	-1.25916
103231980	rs76367952	1.98399e-08	-1.35665	-2.58454e-10	6.62078e-06	-1.4636	-2.58454e-10
103232766	rs1801153	5.69329e-09	-1.30749	-1.29756	1.44124e-06	-1.66253	-1.32578
103233031	rs62509021	1.79964e-08	-1.45417	-2.58454e-10	5.32506e-06	-1.68139	-2.58454e-10
103233476	rs11111403	4.08572e-09	-1.59229	-1.34455	4.08851e-06	-0.592996	-1.35264
103234251	rs1801152	1.44019e-08	-1.67698	-2.58454e-10	5.36283e-06	-1.67432	-2.58454e-10
103234479	rs798709	1.11633e-06	3.76489	-1.09144	3.60997e-05	1.17326	-0.940794
103234544	rs2245360	5.45616e-07	-1.53798	3.49555	0.000149994	-1.75208	3.40886
103235434	rs772898	8.54405e-07	3.48913	-1.08307	3.33232e-05	1.07725	-0.924809
103236979	rs117669542	3.71244e-08	-0.730069	-2.58454e-10	0.000138083	1.57404	-2.58454e-10
103237160	rs2242381	7.54536e-09	-1.1569	-1.16651	9.06838e-06	0.0864501	-1.23547
103237468	rs772897	8.76645e-07	3.36917	-0.937408	3.49802e-05	0.955424	-0.754454
103237750	rs10860928	8.0678e-09	-0.967371	-1.28909	1.6094e-06	-1.53782	-1.34014
103237793	rs772896	9.09761e-08	-1.64305	1.80931	2.83317e-05	-1.69826	1.68842
103237909	rs10860929	7.44516e-09	-1.1781	-1.15868	8.7953e-06	0.0495874	-1.22918
103237958	rs10860930	8.39014e-09	-0.922197	-1.29509	1.6449e-06	-1.51295	-1.34318
103237959	rs10860931	8.28937e-09	-0.933607	-1.29576	1.63397e-06	-1.51928	-1.34352
103238017	rs12580432	7.39937e-09	-1.1781	-1.16485	8.75182e-06	0.0495874	-1.23414
103238404	rs1072528	7.35459e-09	-1.1781	-1.17092	8.7094e-06	0.0495874	-1.239
103238513	rs75790483	1.35184e-08	-1.74029	-2.58454e-10	7.62458e-06	-1.32244	-2.58454e-10
103238949	rs56021318	7.50983e-09	-1.13419	-1.19394	9.22793e-06	0.125658	-1.25724
103239061	rs772895	1.2078e-06	3.78571	-1.0335	4.38539e-05	1.29668	-0.869631
103239192	rs772894	7.67615e-07	3.30611	-1.00717	3.11041e-05	0.919105	-0.835579
103239609	rs772893	8.27218e-07	3.38397	-1.01024	3.27367e-05	0.975893	-0.841209
103240067	rs12425434	7.20925e-09	-1.16811	-1.20087	8.65515e-06	0.0670019	-1.26266
103240452	rs2270729	8.21382e-09	-0.914392	-1.32413	1.60944e-06	-1.52251	-1.35542
103240630	rs1522306	1.14977e-07	-1.66245	2.06284	3.65405e-05	-1.68407	1.92868
103241070	rs1722387	7.37079e-07	3.23794	-0.979588	2.96554e-05	0.854931	-0.819099
103241072	rs115638163	1.43936e-08	-1.67756	-2.58454e-10	5.59071e-06	-1.63271	-2.58454e-10
103241188	rs1718312	2.71481e-07	-1.53504	2.79459	7.5194e-05	-1.7563	2.72256
103241905	rs1718311	6.19414e-07	3.04267	-0.958235	2.69282e-05	0.736718	-0.797356
103242396	rs1718309	4.49682e-08	-1.05419	0.5158	9.13221e-06	-1.7651	0.623097
103243177	rs870072	4.31288e-08	-0.995453	0.415301	8.06392e-06	-1.77252	0.506109
103243355	rs940528	7.58529e-08	-1.66184	1.64629	2.37656e-05	-1.70622	1.52065
103243563	rs2102005	2.16638e-08	-1.32931e-10	-1.2687	8.04595e-06	-1.32931e-10	-1.26865
103243601	rs940527	7.61883e-08	-1.65063	1.63949	2.34116e-05	-1.71457	1.51399
103243607	rs1106703	6.59027e-09	-1.14672	-1.31203	1.44135e-06	-1.64059	-1.34765
103244013	rs869916	4.62705e-08	-0.918672	0.408833	7.96807e-06	-1.77785	0.499477
103244320	rs113442304	1.42638e-08	-1.68662	-2.58454e-10	5.22136e-06	-1.70106	-2.58454e-10
103244811	rs1718292	4.6889e-08	-0.918672	0.422111	8.07729e-06	-1.77785	0.513091
103245236	rs12831013	1.44758e-08	-1.67186	-2.58454e-10	4.91488e-06	-1.76155	-2.58454e-10
103245802	rs1722383	4.88199e-08	-0.903796	0.447591	8.29305e-06	-1.77761	0.539212
103246261	rs1722382	5.05457e-08	-0.901453	0.479988	8.57119e-06	-1.77782	0.572417
103246700	rs1042503	6.36016e-09	-1.21379	-1.2805	6.50148e-06	-0.15574	-1.32604
103246875	rs3828474	1.9941e-08	-1.32931e-10	-1.35156	7.35118e-06	-1.32931e-10	-1.35895
103247355	rs113437991	1.44512e-08	-1.67357	-2.58454e-10	5.28447e-06	-1.68904	-2.58454e-10
103247564	rs937476	5.65925e-08	-1.65063	1.34216	1.76348e-05	-1.71457	1.23063
103247633	rs117726924	1.52265e-08	-1.62131	-2.58454e-10	8.71883e-06	-1.18833	-2.58454e-10
103247653	rs12312872	6.69507e-09	-1.08645	-1.35652	1.47546e-06	-1.61174	-1.35311
103247836	rs1722381	8.82326e-08	-1.6395	1.77513	2.65379e-05	-1.72203	1.64679
103248017	rs12298125	6.76027e-09	-1.07717	-1.35611	1.48133e-06	-1.60717	-1.3537
103248107	rs111555110	1.44994e-08	-1.67024	-2.58454e-10	5.30073e-06	-1.68597	-2.58454e-10
103248272	rs937475	5.61627e-08	-0.873656	0.557565	9.40414e-06	-1.77674	0.664081
103248301	rs1814728	5.78465e-08	-0.858392	0.571842	9.43301e-06	-1.77612	0.666523
103248463	rs2252031	1.48791e-06	3.71573	-0.754949	5.31747e-05	1.17675	-0.556979
103248612	rs2252026	1.20333e-07	-1.56428	2.01021	3.22269e-05	-1.7581	1.87709
103248924	rs1126758	6.2902e-08	-0.88879	0.686025	1.0591e-05	-1.77724	0.783432
103249164	rs2251905	3.1462e-07	-1.46521	2.87223	7.61927e-05	-1.77069	2.75014
103249327	rs2251897	1.26081e-06	3.40018	-0.605015	5.07575e-05	0.946577	-0.373331
103249413	rs2251894	6.48435e-08	-0.858392	0.686025	1.06029e-05	-1.77612	0.783432
103249952	rs2251799	6.3872e-08	-1.61453	1.42707	1.87536e-05	-1.73621	1.31378
103250298	rs7488937	8.85906e-09	-0.803952	-1.35895	1.84335e-06	-1.39953	-1.3427
103250460	rs11111404	7.62334e-09	-1.07878	-1.23435	8.7214e-06	0.0985483	-1.28658
103250594	rs141530085	1.48228e-08	-1.64818	-2.58454e-10	5.17731e-06	-1.70953	-2.58454e-10
103250733	rs139868625	9.52907e-08	-1.62096	1.83355	2.77981e-05	-1.73286	1.70401
103251226	rs11111405	6.46438e-09	-1.13558	-1.34246	1.52826e-06	-1.63536	-1.29432
103252535	rs140541365	2.15993e-08	-1.32931e-10	-1.27168	7.38886e-06	-1.32931e-10	-1.35384
103252641	rs1081847	7.513e-08	-0.827476	0.802353	1.19626e-05	-1.77449	0.90246
103253157	rs4646988	9.75038e-08	-1.60796	1.84351	2.78866e-05	-1.73943	1.71376
103253746	rs148437017	1.6647e-08	-1.53211	-2.58454e-10	9.44024e-06	-1.10883	-2.58454e-10
103254131	rs139601845	1.49175e-08	-1.64181	-2.58454e-10	5.44251e-06	-1.65957	-2.58454e-10
103255098	rs189325823	2.0867e-08	-1.32931e-10	-1.30617	7.66276e-06	-1.32931e-10	-1.31744
103255613	rs2454390	1.28579e-06	3.53071	-0.715922	4.8579e-05	1.04148	-0.512102
103255627	rs4764717	6.0467e-09	-1.19217	-1.35266	1.45586e-06	-1.66134	-1.31688
103255996	rs1622379	1.28579e-06	3.53071	-0.715922	4.8579e-05	1.04148	-0.512102
103256171	rs1718307	7.95227e-08	-0.811824	0.843523	1.24896e-05	-1.77348	0.944569
103256350	rs12319699	5.79213e-09	-1.231	-1.35684	1.37718e-06	-1.6783	-1.35548
103256516	rs12306510	6.28231e-09	-1.15506	-1.35155	1.4848e-06	-1.64446	-1.31408
103256551	rs10778201	6.73766e-09	-1.21724	-1.21939	6.80148e-06	-0.161591	-1.27508
103256760	rs77743659	2.09386e-08	-1.32931e-10	-1.30275	7.54966e-06	-1.32931e-10	-1.33231
103257308	rs1718306	1.39039e-07	-0.780132	1.37055	2.1811e-05	-1.77109	1.49969
103257876	rs1498694	8.57711e-08	-0.796043	0.903382	1.3293e-05	-1.77235	1.00578
103258923	rs4764918	6.15353e-09	-1.18367	-1.34364	1.4832e-06	-1.66582	-1.29379
103259279	rs10778202	8.99879e-09	-0.924148	-1.22311	1.45263e-05	0.589137	-1.26699
103260219	rs74442768	1.38893e-08	-1.71322	-2.58454e-10	5.0964e-06	-1.72528	-2.58454e-10
103260273	rs10860933	9.71225e-09	-0.993502	-1.07745	1.51371e-05	0.519019	-1.15569
103260608	rs2247836	7.03966e-08	-1.65991	1.56971	2.31081e-05	-1.65397	1.44033
103260634	rs2133298	8.55647e-08	-1.65432	1.75925	2.76592e-05	-1.65956	1.62571
103260819	rs3817446	9.3516e-09	-1.00881	-1.09998	1.45083e-05	0.510214	-1.18931
103261018	rs80061894	1.32489e-08	-1.76043	-2.58454e-10	5.44121e-06	-1.65981	-2.58454e-10
103261270	rs10512929	9.50127e-09	-0.99647	-1.09645	1.48624e-05	0.531467	-1.18645
103262537	rs1357765	6.57241e-08	-1.66185	1.50298	2.16436e-05	-1.65421	1.3751
103262904	rs4264203	6.55377e-09	-1.12569	-1.33861	1.51227e-06	-1.63987	-1.30033
103263145	rs1722399	8.42543e-08	-0.913128	1.00262	1.4e-05	-1.76734	1.05259
103263577	rs12309687	7.02185e-09	-1.06601	-1.32931	1.57927e-06	-1.6117	-1.28515
103263582	rs12309781	6.28586e-09	-1.16465	-1.34139	1.47878e-06	-1.65747	-1.30512
103263602	rs10778204	1.09621e-08	-1.00823	-0.94167	1.81735e-05	0.608237	-1.06209
103264119	rs1722401	9.49724e-07	3.40524	-0.893407	3.41088e-05	0.881511	-0.70577
103264904	rs1522304	1.1389e-06	3.59063	-0.897148	3.87984e-05	1.01477	-0.710202
103265199	rs74551725	1.3343e-08	-1.75335	-2.58454e-10	5.35364e-06	-1.67604	-2.58454e-10
103265289	rs2712618	2.01816e-07	-0.806613	1.76963	3.02709e-05	-1.77571	1.83209
103265339	rs11111410	7.59503e-09	-1.02403	-1.29281	1.70057e-06	-1.59111	-1.23174
103265420	rs147502517	6.48817e-08	-0.171777	-2.58454e-10	3.28926e-05	0.139435	-2.58454e-10
103265886	rs1353766	1.02985e-08	-1.02082	-0.991525	1.63168e-05	0.541269	-1.10288
103265899	rs1353767	1.02985e-08	-1.02082	-0.991525	1.63168e-05	0.541269	-1.10288
103266870	rs77340293	1.54859e-08	-1.60441	-2.58454e-10	4.85429e-06	-1.77395	-2.58454e-10
103267197	rs10778205	7.77847e-09	-1.35131	-0.94167	9.20057e-06	-0.072461	-1.06209
103267465	rs7969007	4.0163e-08	-1.76576	1.11436	1.50405e-05	-1.72558	1.08251
103267770	rs1617090	1.37213e-07	-1.62561	2.2028	4.00972e-05	-1.68634	2.02383
103268686	rs2647897	1.41488e-07	-1.70086	2.30874	5.11498e-05	-1.54615	2.1271
103269416	rs1718297	1.40571e-07	-1.67696	2.27833	4.78499e-05	-1.58319	2.09745
103269427	rs146656365	1.98022e-08	-1.32931e-10	-1.35855	7.35233e-06	-1.32931e-10	-1.3588
103270036	rs1616681	1.9499e-08	-1.55092	0.176939	4.87302e-06	-1.67252	-0.0975759
103270398	rs113857491	1.45446e-08	-1.66712	-2.58454e-10	5.31602e-06	-1.68309	-2.58454e-10
103270457	rs1718298	2.15148e-08	-1.71365	0.438052	7.07509e-06	-1.52239	0.125154
103270521	rs1718299	2.12853e-08	-1.71766	0.431333	7.08977e-06	-1.51421	0.11905
103270846	rs1718300	2.19856e-08	-1.7208	0.466847	7.22178e-06	-1.52744	0.150726
103271193	rs1718301	1.77943e-08	-1.71015	0.244683	5.86943e-06	-1.54608	-0.037978
103271350	rs2037639	6.44318e-09	-1.25188	-1.22944	8.22425e-06	0.0693067	-1.31603
103271747	rs10778206	6.7499e-09	-1.22672	-1.2081	9.41743e-06	0.192152	-1.3034
103271768	rs10778207	7.53685e-09	-1.12175	-1.20279	1.07603e-05	0.322213	-1.30016
103272182	rs56840262	1.42274e-08	-1.68917	-2.58454e-10	5.23566e-06	-1.69832	-2.58454e-10
103272196	rs71466239	7.64586e-08	-0.00759311	-2.58454e-10	9.47089e-05	1.19699	-2.58454e-10
103272322	rs10860934	6.7187e-09	-1.20746	-1.23199	9.05063e-06	0.166517	-1.3175
103272686	rs1718302	9.55641e-07	3.07401	-0.555976	3.31217e-05	0.459147	-0.312773
103273194	rs937474	4.93259e-08	-1.67888	1.23298	2.14407e-05	-1.59088	1.30236
103273310	rs1718303	1.49695e-08	-1.52701	-0.111318	3.84115e-06	-1.69187	-0.316173
103273960	rs79797800	1.45889e-08	-1.66408	-2.58454e-10	5.36201e-06	-1.67447	-2.58454e-10
103274642	rs1568795	3.33959e-08	-1.6609	0.824991	1.2449e-05	-1.62755	0.79538
103274746	rs1619404	8.90584e-07	3.12485	-0.677319	3.30647e-05	0.571104	-0.426451
103274786	rs12826142	1.2556e-08	-0.91828	-0.895861	2.73181e-06	-1.56589	-0.782957
103274952	rs12829846	1.36421e-08	-0.860932	-0.870254	2.8934e-06	-1.53694	-0.754439
103275235	rs35080156	2.02255e-08	-1.3374	-2.58454e-10	7.21781e-06	-1.37726	-2.58454e-10
103275247	rs149580772	2.2008e-08	-1.25294	-2.58454e-10	6.75946e-06	-1.44287	-2.58454e-10
103275872	rs1722389	4.16022e-08	-0.587229	-0.0289607	4.72445e-06	-1.77773	-0.0233355
103275882	rs1718304	7.95889e-09	-1.65787	-0.612179	2.93339e-06	-1.60923	-0.668427
103275901	rs1722390	4.13486e-08	-0.587229	-0.0350757	4.69559e-06	-1.77773	-0.0294633
103276553	rs1718305	1.61055e-08	-1.64648	0.0812975	5.05374e-06	-1.62217	-0.111513
103277165	rs10778208	4.33085e-09	-1.6224	-1.25618	4.47404e-06	-0.542857	-1.31266
103277838	rs117234442	2.03541e-08	-1.32931e-10	-1.33106	7.39344e-06	-1.32931e-10	-1.35322
103277839	rs117578049	2.02297e-08	-1.32931e-10	-1.33719	7.41811e-06	-1.32931e-10	-1.34989
103278011	rs61942038	1.41562e-08	-0.961707	-0.73248	3.20423e-06	-1.58718	-0.602165
103278053	rs61942039	1.41045e-08	-0.950681	-0.747166	3.16981e-06	-1.58183	-0.618314
103278314	rs61942040	1.54096e-08	-0.881504	-0.72785	3.27815e-06	-1.56946	-0.597077
103278745	rs1722392	1.93899e-08	-1.4304	0.0508151	4.23186e-06	-1.7522	-0.158975
103278811	rs117986419	2.29854e-08	-1.32931e-10	-1.20948	8.38319e-06	-1.32931e-10	-1.22759
103279234	rs34877550	2.02503e-08	-0.670593	-0.665581	3.68823e-06	-1.51986	-0.528804
103279257	rs80355850	1.18045e-07	1.34798	-0.921256	7.56797e-06	-0.557943	-0.771946
103279708	rs58241375	2.13924e-08	-0.697438	-0.583871	4.00665e-06	-1.52625	-0.439613
103279763	rs112037320	1.75812e-08	-1.47751	-2.58454e-10	5.44965e-06	-1.65826	-2.58454e-10
103279829	rs140927056	4.12948e-08	-1.32931e-10	-0.623607	1.37542e-05	-1.32931e-10	-0.732466
103280116	rs77111250	1.81684e-07	1.66797	-0.810038	1.01615e-05	-0.383074	-0.652134
103280756	rs1522305	1.79535e-08	-0.606361	-0.850196	2.31958e-06	-1.49912	-1.01331
103280833	rs79323918	1.86377e-08	-1.41916	-2.58454e-10	5.65951e-06	-1.62048	-2.58454e-10
103280879	rs79381873	1.69364e-08	-1.51488	-2.58454e-10	5.29724e-06	-1.68663	-2.58454e-10
103281170	rs76338042	1.78844e-08	-1.46041	-2.58454e-10	5.50926e-06	-1.64738	-2.58454e-10
103281502	rs144382724	7.74986e-08	-1.32931e-10	0.00591635	2.24699e-05	-1.32931e-10	-0.241638
103281536	rs75557289	1.79903e-08	-1.45451	-2.58454e-10	5.53021e-06	-1.64359	-2.58454e-10
103281713	rs117723628	1.30205e-08	-1.77782	-2.58454e-10	4.83615e-06	-1.7777	-2.58454e-10
103282205	rs112506215	1.43525e-08	-1.68042	-2.58454e-10	4.87496e-06	-1.7697	-2.58454e-10
103282922	rs115941326	1.47407e-08	-1.65373	-2.58454e-10	5.78362e-06	-1.59878	-2.58454e-10
103282931	rs10860935	2.06892e-07	1.78033	-0.792478	1.10464e-05	-0.326667	-0.62504
103282952	rs10860936	7.45582e-08	0.770099	-0.802862	7.21231e-06	-0.741158	-0.636866
103283499	rs35774237	1.52562e-08	-1.61936	-2.58454e-10	4.86283e-06	-1.77219	-2.58454e-10
103283972	rs10778209	1.11114e-08	-1.61215	-0.324224	3.07263e-06	-1.77635	-0.454932
103284074	rs113316737	1.62136e-07	0.744095	-2.58454e-10	3.10971e-05	0.0833	-2.58454e-10
103284728	rs1915932	5.38015e-09	-1.30833	-1.3533	1.86974e-06	-1.36909	-1.35893
103285043	rs11111419	4.93587e-09	-1.38943	-1.35839	1.58256e-06	-1.54935	-1.34542
103285106	rs77225688	1.84193e-08	-1.43095	-2.58454e-10	5.61567e-06	-1.62825	-2.58454e-10
103285283	rs76239001	1.40916e-08	-1.69876	-2.58454e-10	5.31365e-06	-1.68353	-2.58454e-10
103285508	rs111244120	1.64747e-08	-1.54251	-2.58454e-10	5.23821e-06	-1.69783	-2.58454e-10
103286200	rs1403053	5.54245e-09	-1.31442	-1.31748	1.85004e-06	-1.49104	-1.24756
103286805	rs76809619	1.81468e-08	-1.44585	-2.58454e-10	5.56129e-06	-1.63798	-2.58454e-10
103286955	rs34857170	5.33563e-09	-1.32019	-1.34975	1.8488e-06	-1.38099	-1.35829
103287067	rs4646987	2.02618e-08	-0.585814	-0.74979	3.07448e-06	-1.46625	-0.764423
103288256	rs183130753	2.05496e-08	-1.32931e-10	-1.3215	7.66714e-06	-1.32931e-10	-1.31687
103288349	rs78243047	1.871e-07	1.90736	-1.02006	1.01671e-05	-0.149045	-0.885614
103289056	rs35019215	1.86921e-08	-0.598341	-0.8179	2.85617e-06	-1.47264	-0.831686
103289513	rs112688310	1.85854e-08	-1.42197	-2.58454e-10	5.64899e-06	-1.62234	-2.58454e-10
103290309	rs73391525	1.87598e-07	1.92595	-1.03599	9.92938e-06	-0.15385	-0.904465
103290339	rs74727336	1.69706e-07	1.7708	-0.981073	9.7248e-06	-0.239409	-0.839726
103290907	rs80334140	1.66388e-08	-1.53261	-2.58454e-10	5.2688e-06	-1.69201	-2.58454e-10
103291356	rs117884472	1.60463e-08	-1.56887	-2.58454e-10	5.15998e-06	-1.71288	-2.58454e-10
103291410	rs75986036	1.6727e-07	1.84388	-1.06862	9.20106e-06	-0.191159	-0.943335
103291468	rs111269072	1.41691e-08	-1.69328	-2.58454e-10	4.8753e-06	-1.76963	-2.58454e-10
103291489	rs77864037	1.3595e-08	-1.73464	-2.58454e-10	5.49188e-06	-1.65054	-2.58454e-10
103291807	rs61942043	1.33311e-08	-0.6108	-1.14344	1.95291e-06	-1.47897	-1.20552
103291883	rs80238951	1.54286e-07	1.69849	-1.00402	9.02712e-06	-0.28689	-0.866689
103291963	rs73173940	1.67583e-08	-1.52545	-2.58454e-10	7.29932e-06	-1.36603	-2.58454e-10
103292292	rs76241566	1.36335e-08	-1.73181	-2.58454e-10	5.51843e-06	-1.64572	-2.58454e-10
103292371	rs6539058	4.45709e-09	-1.65861	-1.19123	2.08375e-06	-1.34153	-1.27811
103292772	rs1391685	7.01447e-08	0.984636	-1.07842	6.44165e-06	-0.535949	-0.95508
103293223	rs7131709	1.68448e-08	-0.6108	-0.909499	2.59294e-06	-1.47897	-0.922055
103293297	rs139730988	1.30188e-08	-1.77795	-2.58454e-10	6.03402e-06	-1.5564	-2.58454e-10
103293699	rs114122969	1.23163e-07	1.48612	-1.01695	7.74506e-06	-0.424818	-0.88194
103293737	rs117485781	1.51077e-07	1.68716	-1.01371	8.85865e-06	-0.29431	-0.878109
103293787	rs67493149	1.13474e-08	-0.712101	-1.20325	1.79696e-06	-1.51248	-1.25523
103293978	rs61942044	5.44111e-09	-1.32678	-1.32358	1.89424e-06	-1.46163	-1.25336
103294094	rs148977521	4.75592e-08	-0.482369	-2.58454e-10	2.91223e-05	0.0176915	-2.58454e-10
103294199	rs78373306	1.87187e-07	1.95067	-1.06291	9.94522e-06	-0.120211	-0.936511
103294255	rs74560156	1.95647e-07	2.01505	-1.08308	1.01345e-05	-0.0771938	-0.960673
103294260	rs79841057	1.95647e-07	2.01505	-1.08308	1.01345e-05	-0.0771938	-0.960673
103294298	rs61942045	1.23521e-08	-0.621956	-1.20856	1.86873e-06	-1.4846	-1.24395
103294978	rs3847930	9.02736e-09	-1.69051	-0.453576	2.72894e-06	-1.77435	-0.575556
103295011	rs3913258	5.34424e-09	-1.31698	-1.35135	1.94843e-06	-1.32794	-1.35885
103295054	rs77856075	1.71698e-07	1.8643	-1.06291	9.39023e-06	-0.177633	-0.936511
103295452	rs61942046	1.53986e-08	-0.658748	-0.951315	2.46829e-06	-1.50299	-0.947301
103295482	rs7295308	1.02641e-08	-0.886878	-1.12882	1.98414e-06	-1.57796	-1.09067
103295636	rs78985461	1.75674e-07	1.90736	-1.08308	9.43187e-06	-0.149045	-0.960673
103295967	rs142557042	1.327e-08	-1.75884	-2.58454e-10	6.61214e-06	-1.46491	-2.58454e-10
103296005	rs772899	9.02953e-08	0.158742	-2.58454e-10	1.72158e-05	-0.507988	-2.58454e-10
103296008	rs3847931	5.57885e-09	-1.27891	-1.34645	1.78523e-06	-1.45101	-1.32326
103296313	rs77688177	1.21525e-07	1.55598	-1.1002	7.20606e-06	-0.379707	-0.999184
103296446	rs79173608	2.08953e-08	-1.32931e-10	-1.30482	7.71821e-06	-1.32931e-10	-1.31023
103296638	rs79319758	1.18604e-07	1.53446	-1.10301	7.08291e-06	-0.39363	-1.0025
103296705	rs61943173	2.72029e-08	-1.04102	-2.58454e-10	9.81456e-06	-1.06995	-2.58454e-10
103296936	rs150845757	1.37834e-08	-1.72088	-2.58454e-10	5.61072e-06	-1.62913	-2.58454e-10
103297341	rs76659109	1.18306e-07	1.53446	-1.10553	7.0619e-06	-0.39363	-1.00547
103297680	rs61943174	3.18808e-08	-0.882339	-2.58454e-10	1.10496e-05	-0.951417	-2.58454e-10
103297746	rs34191345	5.38379e-09	-1.30663	-1.35432	1.96828e-06	-1.31772	-1.35894
103298371	rs1851381	3.18808e-08	-0.882339	-2.58454e-10	1.10496e-05	-0.951417	-2.58454e-10
103298517	rs1522307	5.5155e-09	-1.28556	-1.35122	2.08226e-06	-1.29689	-1.32347
103298587	rs185113258	1.30266e-08	-1.77735	-2.58454e-10	5.1379e-06	-1.71717	-2.58454e-10
103298804	rs34181115	4.12914e-09	-1.58241	-1.34386	1.28555e-06	-1.74527	-1.35736
103298843	rs35823784	4.5954e-09	-1.59745	-1.22184	1.45944e-06	-1.7387	-1.23706
103298925	rs71466242	4.09208e-09	-1.59001	-1.34528	1.28912e-06	-1.74206	-1.3578
103298939	rs79993046	1.95442e-08	-1.37166	-2.58454e-10	5.84333e-06	-1.58851	-2.58454e-10
103299782	rs74699156	1.511e-07	1.82352	-1.14991	8.09225e-06	-0.204629	-1.05828
103300962	rs75236535	1.37759e-07	1.73859	-1.15743	7.58309e-06	-0.26059	-1.0673
103301176	rs75859877	1.26841e-07	1.61699	-1.11839	7.1253e-06	-0.340102	-1.05006
103301360	rs78814848	1.19659e-07	1.55598	-1.11568	6.86968e-06	-0.379707	-1.04699
103301511	rs117903008	1.17431e-07	1.53446	-1.11295	6.79563e-06	-0.39363	-1.0439
103301968	rs73391558	3.28586e-08	-0.852129	-2.58454e-10	1.13751e-05	-0.922386	-2.58454e-10
103302294	rs35855475	3.84445e-09	-1.64772	-1.34999	1.34367e-06	-1.73155	-1.32686
103302862	rs34923793	2.60293e-07	2.35672	-1.13926	1.01942e-05	0.0417773	-1.07377
103302896	rs2133295	5.40493e-09	-1.31256	-1.34447	1.2976e-06	-1.77629	-1.317
103302949	rs73173944	5.39504e-09	-1.31256	-1.3463	1.2979e-06	-1.77629	-1.31677
103303407	rs66484911	2.02695e-08	-0.18055	-1.15468	5.68078e-06	-0.575562	-1.04116
103303494	rs112915864	1.39102e-08	-1.71172	-2.58454e-10	4.8366e-06	-1.7776	-2.58454e-10
103304915	rs76084693	2.01087e-08	-1.32931e-10	-1.34319	8.01405e-06	-1.32931e-10	-1.27262
103305045	rs117304853	1.31056e-08	-1.77131	-2.58454e-10	4.90023e-06	-1.76453	-2.58454e-10
103305221	rs35780730	5.23128e-09	-1.35955	-1.33013	1.75888e-06	-1.49178	-1.29735
103305409	rs4646986	5.30782e-09	-1.35348	-1.32168	1.76953e-06	-1.49785	-1.28525
103306059	rs34425560	2.60428e-07	2.38425	-1.16627	1.04772e-05	0.0600526	-1.06467
103306302	rs113190378	2.0566e-08	-1.3207	-2.58454e-10	5.47459e-06	-1.6537	-2.58454e-10
103306550	rs17842947	1.41144e-08	-0.396896	-1.30025	1.94445e-06	-1.39448	-1.29435
103307021	rs1498688	1.26472e-08	-0.452761	-1.35414	1.77175e-06	-1.42365	-1.3582
103307361	rs7138986	5.11979e-09	-1.35229	-1.35894	1.92207e-06	-1.34803	-1.35238
103307583	rs3805122	2.55948e-07	2.36229	-1.16166	1.03843e-05	0.0454724	-1.05899
103307835	rs2056602	1.52782e-08	-0.297763	-1.32015	2.00782e-06	-1.34143	-1.31533
103308252	rs71466243	3.80709e-07	2.68611	-1.08842	1.41006e-05	0.262422	-0.97002
103308646	rs7970836	6.28794e-09	-1.31071	-1.195	2.25693e-06	-1.45115	-1.08865
103309396	rs7310181	6.31496e-09	-1.30062	-1.2008	2.26868e-06	-1.44271	-1.09191
103309732	rs3805120	3.66234e-07	2.66113	-1.10221	1.36369e-05	0.245547	-0.986585
103309945	rs67549392	5.73288e-09	-1.32069	-1.27743	1.9559e-06	-1.45949	-1.22347
103310173	rs3828473	3.68181e-07	2.66113	-1.0969	1.37241e-05	0.245547	-0.980205
103310531	rs3792590	5.59682e-09	-1.3505	-1.27164	1.92225e-06	-1.48429	-1.21603
103310715	rs1522295	5.59682e-09	-1.3505	-1.27164	1.92225e-06	-1.48429	-1.21603
103310787	rs1522296	4.8742e-09	-1.46866	-1.29172	1.8137e-06	-1.51635	-1.24209
103310979	rs2280615	3.63003e-07	2.63849	-1.08842	1.36544e-05	0.230266	-0.97002
103310989	rs7954004	2.09194e-08	-1.30367	-2.58454e-10	5.52384e-06	-1.64474	-2.58454e-10
103311055	rs62517177	2.10298e-08	-1.2984	-2.58454e-10	5.53932e-06	-1.64194	-2.58454e-10
103311131	rs74820934	2.12858e-08	-1.2863	-2.58454e-10	5.57533e-06	-1.63546	-2.58454e-10
103311155	rs2280616	1.98671e-08	-1.32931e-10	-1.35528	7.4931e-06	-1.32931e-10	-1.33983
103311672	rs34674687	3.72922e-07	2.71797	-1.14095	1.23438e-05	0.19215	-1.03281
103311829	rs1522297	4.7234e-09	-1.54031	-1.2515	1.83591e-06	-1.60007	-1.1462
103311984	rs17546516	4.01636e-07	2.81197	-1.16076	1.28832e-05	0.254535	-1.05243
103312023	rs1522298	4.66871e-09	-1.54751	-1.25595	1.81311e-06	-1.60629	-1.15248
103312108	rs1522299	4.63847e-09	-1.54751	-1.26245	1.79642e-06	-1.60629	-1.16173
103312337	rs12312033	4.61451e-09	-1.53855	-1.27659	1.75181e-06	-1.61099	-1.18218
103312430	rs9804734	4.35988e-09	-1.53855	-1.33335	1.56902e-06	-1.61099	-1.29237
103312619	rs7485331	4.29782e-09	-1.55289	-1.33335	1.5504e-06	-1.62293	-1.29237
103312720	rs1498691	4.32887e-09	-1.54835	-1.33069	1.5502e-06	-1.62731	-1.28812
103312798	rs1498690	2.38049e-08	-1.17445	-2.58454e-10	5.65457e-06	-1.62135	-2.58454e-10
103312949	rs1498689	4.30253e-09	-1.55289	-1.33225	1.55314e-06	-1.62293	-1.29061
103313030	rs111874313	2.52144e-08	-1.11693	-2.58454e-10	5.82646e-06	-1.5914	-2.58454e-10
103313431	rs2173443	4.96007e-09	-1.3887	-1.35422	1.81278e-06	-1.42767	-1.33128
103313464	rs117250762	1.45022e-08	-1.67004	-2.58454e-10	6.06073e-06	-1.55198	-2.58454e-10
103313482	rs2888702	1.47102e-07	1.87193	-1.22514	8.62527e-06	-0.0650925	-1.13402
103313664	rs34586248	1.5635e-07	1.89328	-1.18552	9.20679e-06	-0.0504541	-1.08342
103313732	rs34727961	4.33786e-09	-1.54665	-1.33031	1.54836e-06	-1.62771	-1.28891
103313762	rs143199017	2.09278e-08	-1.32931e-10	-1.30327	7.75478e-06	-1.32931e-10	-1.3055
103313789	rs2173442	4.31295e-09	-1.55241	-1.33031	1.57055e-06	-1.61348	-1.28891
103313920	rs140238853	4.90325e-08	-1.32931e-10	-0.45186	1.98723e-05	-1.32931e-10	-0.364488
103313921	rs36002276	9.2898e-08	1.37742	-1.19026	6.58934e-06	-0.378961	-1.0894
103314266	rs183498803	2.16062e-08	-1.32931e-10	-1.27136	8.09259e-06	-1.32931e-10	-1.26286
103314625	rs34984499	1.36316e-07	1.7498	-1.17916	7.95311e-06	-0.204835	-1.07542
103314935	rs73393504	4.68612e-08	-0.497153	-2.58454e-10	1.48969e-05	-0.652664	-2.58454e-10
103315833	rs34992342	4.78029e-08	-0.477256	-2.58454e-10	5.94777e-05	0.731788	-2.58454e-10
103316047	rs138957582	2.59765e-08	-1.08715	-2.58454e-10	5.92028e-06	-1.57543	-2.58454e-10
103316240	rs71466245	3.83737e-07	2.766	-1.16038	1.2547e-05	0.223985	-1.04832
103316320	rs1524550	1.35756e-08	-0.476135	-1.25994	5.1397e-06	-0.546974	-1.16985
103316683	rs73173951	6.05225e-09	-1.22431	-1.31961	1.29057e-06	-1.76097	-1.33776
103316740	rs17449558	4.73117e-08	-0.487585	-2.58454e-10	1.50311e-05	-0.643695	-2.58454e-10
103316999	rs36089410	1.55339e-07	1.89328	-1.19201	9.1627e-06	-0.0504541	-1.08822
103317416	rs34281125	3.6399e-07	2.71797	-1.16519	1.20809e-05	0.19215	-1.05434
103317652	rs79846119	1.31154e-08	-1.77055	-2.58454e-10	5.38316e-06	-1.67054	-2.58454e-10
103317841	rs17842962	1.49204e-07	1.85063	-1.18966	8.92551e-06	-0.07967	-1.08523
103318089	rs34068029	1.55339e-07	1.89328	-1.19201	9.1627e-06	-0.0504541	-1.08822
103318463	rs71466246	3.88819e-07	2.78895	-1.17018	1.25842e-05	0.239232	-1.06061
103318823	rs34732688	1.59321e-07	1.91684	-1.19026	9.30111e-06	-0.0342816	-1.0894
103319035	rs61943178	4.35461e-08	-0.570522	-2.58454e-10	1.39078e-05	-0.721367	-2.58454e-10
103319386	rs115324248	1.3899e-08	-1.71253	-2.58454e-10	5.68588e-06	-1.61583	-2.58454e-10
103319844	rs182930186	2.33341e-08	-1.32931e-10	-1.19443	9.04761e-06	-1.32931e-10	-1.15131
103319879	rs74416818	8.38159e-08	-1.32931e-10	0.0842801	1.4316e-05	-1.32931e-10	-0.692433
103320228	rs35479502	3.95765e-07	2.80914	-1.17266	1.2288e-05	0.218525	-1.06372
103320255	rs17546718	4.23595e-08	-0.59815	-2.58454e-10	1.35531e-05	-0.747201	-2.58454e-10
103320926	rs17842950	1.52057e-07	1.87193	-1.19201	9.02955e-06	-0.0650925	-1.08822
103321293	rs79336640	6.6856e-09	-1.11767	-1.32671	1.31326e-06	-1.73842	-1.34288
103321674	rs1498701	4.23595e-08	-0.59815	-2.58454e-10	1.35531e-05	-0.747201	-2.58454e-10
103321806	rs73173953	1.30465e-08	-1.77582	-2.58454e-10	7.5521e-06	-1.33199	-2.58454e-10
103321911	rs1522300	4.08852e-08	-0.633575	-2.58454e-10	1.31119e-05	-0.780296	-2.58454e-10
103322013	rs76546134	2.32679e-08	-1.32931e-10	-1.19727	9.0188e-06	-1.32931e-10	-1.1545
103322027	rs1851380	4.16319e-08	-0.615477	-2.58454e-10	1.33354e-05	-0.763393	-2.58454e-10
103322170	rs1522301	4.68478e-08	-0.497438	-2.58454e-10	1.02505e-05	-1.02648	-2.58454e-10
103323104	rs1357257	9.14928e-09	-0.894693	-1.23597	1.82507e-06	-1.57475	-1.17745
103323111	rs35530614	2.93367e-07	2.50824	-1.17116	1.04081e-05	0.0541612	-1.06539
103323440	rs1522302	4.16319e-08	-0.615477	-2.58454e-10	1.33354e-05	-0.763393	-2.58454e-10
103323892	rs1357258	9.32077e-09	-0.882355	-1.22974	1.84987e-06	-1.56881	-1.16989
103323955	rs17842949	1.28446e-07	1.71996	-1.20879	7.94197e-06	-0.168691	-1.11296
103325244	rs7955991	6.73298e-09	-1.08001	-1.35732	1.3331e-06	-1.7288	-1.3375
103325781	rs7969789	4.0797e-09	-1.62691	-1.31141	1.49252e-06	-1.69596	-1.25739
103326270	rs17547025	1.3605e-07	1.79314	-1.22447	8.12125e-06	-0.12618	-1.13315
103326468	rs7973675	4.61799e-09	-1.47062	-1.34376	1.69961e-06	-1.51323	-1.31019
103326694	rs1522303	9.18744e-09	-0.997603	-1.1289	2.58033e-06	-1.36941	-1.03648
103326891	rs34340574	1.23551e-07	1.70111	-1.2288	7.71079e-06	-0.165239	-1.14595
103327239	rs61943179	1.14815e-08	-0.588961	-1.31464	2.08145e-06	-1.33884	-1.28191
103327438	rs73173954	6.83911e-09	-1.06879	-1.3529	1.32031e-06	-1.71762	-1.35833
103327586	rs73173955	6.95123e-09	-1.05318	-1.35224	1.32671e-06	-1.71301	-1.3581
103327796	rs73173956	1.39325e-08	-1.71012	-2.58454e-10	5.03786e-06	-1.73683	-2.58454e-10
103328243	rs142755724	1.37124e-08	-1.72604	-2.58454e-10	9.62209e-06	-1.08975	-2.58454e-10
103328244	rs151037591	1.34727e-08	-1.74368	-2.58454e-10	8.98048e-06	-1.15876	-2.58454e-10
103328309	rs73393592	1.06413e-08	-0.650633	-1.32897	3.61358e-06	-0.796218	-1.2729
103328352	rs34825238	1.15459e-08	-0.581681	-1.31633	2.13369e-06	-1.31182	-1.28414
103328422	rs34938392	1.31586e-07	1.76544	-1.23012	8.04317e-06	-0.121344	-1.14765
103328566	rs71466247	1.29115e-07	1.74463	-1.22827	7.94841e-06	-0.135567	-1.14527
103328907	rs117619271	3.0526e-07	2.58683	-1.21001	1.14356e-05	0.205013	-1.1221
103329032	rs61943180	4.15087e-08	-0.61844	-2.58454e-10	1.32985e-05	-0.766161	-2.58454e-10
103329053	rs117498336	2.24415e-08	-1.23343	-2.58454e-10	5.49128e-06	-1.65065	-2.58454e-10
103329219	rs1915931	4.18856e-08	-0.609401	-2.58454e-10	1.34113e-05	-0.757716	-2.58454e-10
103330136	rs111270874	1.36224e-08	-1.73263	-2.58454e-10	5.34871e-06	-1.67696	-2.58454e-10
103330241	rs73393600	6.68338e-09	-1.25899	-1.18572	2.29015e-06	-1.4207	-1.1045
103330426	rs74996712	1.31663e-08	-1.76668	-2.58454e-10	4.83562e-06	-1.7778	-2.58454e-10
103331268	rs61943181	4.15087e-08	-0.61844	-2.58454e-10	1.32985e-05	-0.766161	-2.58454e-10
103331512	rs61943182	4.525e-09	-1.49162	-1.34311	1.6409e-06	-1.548	-1.31057
103331870	rs71466249	3.06464e-07	2.61092	-1.23016	1.08907e-05	0.181798	-1.1477
103332623	rs61943183	1.17588e-08	-0.552295	-1.32745	2.09733e-06	-1.31645	-1.2967
103332729	rs71466250	3.55124e-07	2.80103	-1.27291	1.18062e-05	0.309505	-1.19469
103332932	rs80304327	1.37904e-08	-1.72037	-2.58454e-10	5.44548e-06	-1.65903	-2.58454e-10
103332981	rs61943184	4.08451e-08	-0.634557	-2.58454e-10	1.25665e-05	-0.822775	-2.58454e-10
103333174	rs34898627	1.22135e-08	-0.512998	-1.3288	2.14266e-06	-1.29222	-1.29955
103333553	rs61943185	9.75732e-09	-0.709159	-1.35717	2.83616e-06	-0.978803	-1.33256
103333591	rs139598725	8.3215e-08	0.0770843	-2.58454e-10	3.97803e-05	0.329558	-2.58454e-10
103333651	rs61943186	1.02645e-08	-0.671846	-1.34381	3.44882e-06	-0.816008	-1.29977
103334456	rs1589519	1.00742e-07	1.48963	-1.22142	6.39428e-06	-0.361869	-1.13654
103335493	rs36120932	1.27015e-07	1.75378	-1.25381	7.71033e-06	-0.129318	-1.18193
103335724	rs111265659	1.38953e-08	-1.71279	-2.58454e-10	5.50454e-06	-1.64824	-2.58454e-10
103335830	rs117470882	3.38244e-08	-0.823159	-2.58454e-10	5.9172e-06	-1.57595	-2.58454e-10
103335959	rs61943187	6.01207e-09	-1.31523	-1.23535	2.05691e-06	-1.46708	-1.16553
103336836	rs61943188	1.05485e-08	-0.629412	-1.35894	3.43378e-06	-0.776408	-1.34374
103336948	rs61943189	1.11504e-08	-0.576129	-1.35674	3.65545e-06	-0.726612	-1.33098
103337065	rs73377904	6.10293e-09	-1.29095	-1.24463	2.07406e-06	-1.44713	-1.17718
103338023	rs7299942	1.13434e-08	-0.58306	-1.33265	2.03841e-06	-1.33525	-1.30639
103338385	rs7314969	1.16271e-08	-0.559943	-1.33106	2.12005e-06	-1.29822	-1.30416
103339337	rs61943190	1.12368e-08	-0.569332	-1.35582	3.59206e-06	-0.720253	-1.35483
103339346	rs77532023	8.00769e-09	-0.922758	-1.34118	1.3949e-06	-1.67018	-1.3508
103339657	rs111624242	1.33905e-08	-1.7498	-2.58454e-10	5.33816e-06	-1.67893	-2.58454e-10
103339751	rs75084547	1.31558e-08	-1.76748	-2.58454e-10	5.14476e-06	-1.71584	-2.58454e-10
103340231	rs7138001	3.87186e-09	-1.65456	-1.33605	1.41256e-06	-1.69426	-1.31414
103340828	rs61941086	1.10186e-08	-0.589688	-1.35507	3.52163e-06	-0.73929	-1.3556
103341590	rs35438352	1.57688e-08	-0.233786	-1.35253	1.79327e-06	-1.41355	-1.35622
103341908	rs4764921	2.3597e-08	0.173564	-1.35679	2.4352e-06	-1.10518	-1.3586
103341927	rs1498697	4.15511e-08	0.681582	-1.299	3.78961e-06	-0.728098	-1.29345
103342081	rs4764922	2.67549e-08	0.298973	-1.3566	2.6236e-06	-1.03074	-1.35853
103342107	rs80315628	1.3035e-08	-1.77671	-2.58454e-10	4.99876e-06	-1.74462	-2.58454e-10
103342117	rs4764923	2.73749e-08	0.321879	-1.3566	2.65996e-06	-1.01698	-1.35853
103342133	rs4764924	2.73802e-08	0.321879	-1.3564	2.66019e-06	-1.01698	-1.35844
103342259	rs149027770	3.16516e-08	-0.889554	-2.58454e-10	6.5876e-06	-1.46862	-2.58454e-10
103342649	rs79435523	1.31312e-08	-1.76935	-2.58454e-10	4.91137e-06	-1.76226	-2.58454e-10
103342743	rs34683293	4.7952e-07	3.0369	-1.20845	1.4911e-05	0.532704	-1.18442
103342882	rs73173960	1.86176e-08	-0.0706434	-1.34959	1.94679e-06	-1.33219	-1.35544
103343253	rs35103648	2.74659e-08	0.325385	-1.35678	2.47751e-06	-1.08796	-1.3586
103344133	rs35880244	1.14472e-07	-0.813855	1.20984	6.17845e-05	-0.611634	1.38147
103344407	rs1498696	8.24265e-09	-1.77609	-0.458932	2.99547e-06	-1.75623	-0.500482
103344591	rs73377939	1.97805e-07	0.942938	-2.58454e-10	2.71539e-05	-0.0522936	-2.58454e-10
103344745	rs71466254	1.16562e-05	6.26159	-1.24234	0.000303747	3.50788	-1.1455
103344968	rs144746193	7.17453e-08	-1.32931e-10	-0.0712202	2.142e-05	-1.32931e-10	-0.28949
103345055	rs7313903	5.19961e-08	0.380848	-0.774023	1.05802e-05	-0.368618	-0.626214
103345093	rs7314012	1.44647e-08	-1.54147	-0.131162	5.00788e-06	-1.5882	-0.154599
103347511	rs7973625	8.08281e-05	8.25325	-1.29752	0.00142488	5.11968	-1.21165
103347519	rs117969818	1.80762e-07	0.852839	-2.58454e-10	0.00809098	5.64469	-2.58454e-10
103347958	rs7303972	7.58128e-09	-1.4451	-0.873562	2.70435e-06	-1.47069	-0.888257
103349599	rs61941087	5.92366e-09	-1.60075	-0.964641	2.23789e-06	-1.57041	-0.977874
103349847	rs34959079	6.80254e-09	-1.48447	-0.942571	2.43905e-06	-1.50603	-0.956173
103349979	rs74988471	3.39908e-09	-1.7779	-1.34294	1.71964e-06	-1.4563	-1.3554
103350466	rs139068724	9.92565e-08	0.253364	-2.58454e-10	1.27875e-05	-0.805346	-2.58454e-10
103350467	rs34631206	4.3609e-09	-1.52294	-1.34873	1.83078e-06	-1.41598	-1.33309
103351826	rs9782	4.69726e-09	-1.46702	-1.33034	2.05654e-06	-1.3258	-1.30698
103352649	rs731682	1.33453e-08	-1.75318	-2.58454e-10	5.56159e-06	-1.63793	-2.58454e-10
103353525	rs1391682	7.05186e-08	-1.006	0.917529	1.08517e-05	-1.77785	0.808354
103353538	rs2291854	0.000319787	7.32023	1.01083	0.00550548	4.1503	1.10939
103354394	rs17450122	0.000169719	8.64972	-0.952156	0.00516639	6.07535	-0.879234
103354502	rs1353762	1.94609e-07	-0.769608	1.69626	3.13001e-05	-1.69475	1.78456
103354532	rs143925232	1.10287e-07	-1.32931e-10	0.358741	5.94898e-05	-1.32931e-10	0.731991
103354548	rs1874875	8.90501e-09	-1.27232	-0.885405	5.64287e-06	-0.743427	-0.879993
103354773	rs4578454	1.06204e-06	1.02109	1.60251	7.01935e-05	-0.845538	1.74298
103354854	rs1498687	0.000420073	7.71703	0.886813	0.00647045	4.47141	0.94978
103355763	rs118105941	1.13502e-07	0.387481	-2.58454e-10	0.00309476	4.68365	-2.58454e-10
103356883	rs117239863	1.99559e-08	-1.32931e-10	-1.35082	7.61489e-06	-1.32931e-10	-1.32371
103357303	rs112558363	1.31348e-08	-1.76908	-2.58454e-10	5.51752e-06	-1.64588	-2.58454e-10
103357372	rs1463822	1.49382e-08	-1.64042	-2.58454e-10	9.87728e-06	-1.06358	-2.58454e-10
103358503	rs1353769	0.000192592	7.55312	0.270863	0.00248391	4.14384	0.319936
103358665	rs1353768	4.70041e-08	-1.17628	0.682172	8.07924e-06	-1.765	0.500483
103359061	rs1574426	1.57623e-08	-1.58672	-2.58454e-10	6.46318e-06	-1.48769	-2.58454e-10
103360061	rs881717	2.61897e-08	-1.07898	-2.58454e-10	1.22075e-05	-0.85176	-2.58454e-10
103360798	rs7955292	1.90414e-07	-0.784373	1.68923	1.9561e-05	-1.77357	1.3933
103361036	rs74945743	1.86277e-07	-1.32931e-10	0.88289	6.24706e-05	-1.32931e-10	0.780883
103361112	rs36104021	2.2826e-05	6.94386	-1.25255	0.00640059	6.55429	-1.14396
103361379	rs17450273	8.79246e-08	1.18601	-1.05387	2.44402e-05	0.740535	-0.898119
103361534	rs35044147	1.02916e-07	1.2807	-0.991124	2.87898e-05	0.827881	-0.821675
103361535	rs4764925	1.27581e-07	-0.811571	1.31598	1.42164e-05	-1.77521	1.07579
103362135	rs35074668	9.60896e-08	1.25747	-1.03653	2.66661e-05	0.806443	-0.876865
103362187	rs17450322	2.09476e-08	-1.30232	-2.58454e-10	5.32862e-06	-1.68072	-2.58454e-10
103362556	rs2373913	2.15861e-07	-0.423337	1.45363	1.85983e-05	-1.62781	1.19706
103362859	rs74319451	8.1668e-07	-1.32931e-10	2.3609	0.000156446	-1.32931e-10	1.69889
103362913	rs182071393	2.05079e-08	-1.32931e-10	-1.32353	7.38019e-06	-1.32931e-10	-1.35501
103363223	rs7301337	2.24006e-07	-0.410391	1.47772	1.9113e-05	-1.62348	1.22003
103363269	rs1498700	2.24006e-07	-0.410391	1.47772	1.9113e-05	-1.62348	1.22003
103363548	rs1498699	2.32137e-07	-0.436221	1.5392	2.00938e-05	-1.63208	1.27867
103363623	rs3858689	2.24717e-07	-0.805543	1.87604	2.33333e-05	-1.77488	1.57095
103363796	rs4764926	2.28512e-07	-0.423337	1.51058	1.96362e-05	-1.62781	1.25137
103363938	rs4764928	2.55139e-07	-0.385619	1.58309	2.13122e-05	-1.61508	1.32054
103365075	rs35748687	2.20461e-08	-1.25121	-2.58454e-10	5.49125e-06	-1.65066	-2.58454e-10
103365623	rs144494438	1.77728e-08	-1.46667	-2.58454e-10	1.31521e-05	-0.777235	-2.58454e-10
103365985	rs1391681	9.70125e-06	4.03752	0.798147	0.000307574	1.41595	0.958956
103366319	rs6539059	2.50073e-07	-0.834894	2.0123	2.65276e-05	-1.77632	1.70069
103366749	rs200492973	2.02719e-08	-1.32931e-10	-1.33511	7.35735e-06	-1.32931e-10	-1.35811
103366960	rs17450496	2.19408e-08	-1.256	-2.58454e-10	5.44462e-06	-1.65919	-2.58454e-10
103366977	rs17450524	6.9761e-08	1.03632	-1.13559	2.03296e-05	0.671505	-1.01324
103367143	rs118132241	1.31155e-08	-1.77054	-2.58454e-10	5.23967e-06	-1.69755	-2.58454e-10
103367707	rs78342009	1.30874e-08	-1.77269	-2.58454e-10	5.27769e-06	-1.69032	-2.58454e-10
103368111	rs61941097	2.21053e-08	-1.24852	-2.58454e-10	5.46413e-06	-1.65561	-2.58454e-10
103368144	rs1498685	1.36517e-05	4.84077	0.336508	0.000344382	2.03089	0.457045
103368441	rs34449111	2.16476e-08	-1.26945	-2.58454e-10	5.41004e-06	-1.66556	-2.58454e-10
103368889	rs17842959	2.07785e-05	6.94235	-1.34502	0.00207621	5.58503	-1.30055
103369223	rs36021890	2.16237e-08	-1.27055	-2.58454e-10	5.34833e-06	-1.67703	-2.58454e-10
103369892	rs1498684	1.46863e-07	-0.690831	1.33599	1.2288e-05	-1.76076	0.91557
103370114	rs144461804	5.99115e-08	-1.32931e-10	-0.251475	2.11534e-05	-1.32931e-10	-0.302012
103370249	rs73176039	2.20809e-08	-1.24963	-2.58454e-10	9.02519e-06	-1.15379	-2.58454e-10
103370483	rs1498683	1.50862e-07	-0.678007	1.35003	1.24681e-05	-1.75912	0.928474
103370585	rs4764719	0.000164301	7.86649	-0.201376	0.00199355	4.38257	-0.138711
103370680	rs10507153	1.72517e-08	-1.49643	-2.58454e-10	4.90006e-06	-1.76457	-2.58454e-10
103370891	rs10507154	1.7339e-08	-1.49138	-2.58454e-10	4.90555e-06	-1.76345	-2.58454e-10
103370920	rs140481505	2.38799e-08	-1.17131	-2.58454e-10	9.75408e-06	-1.07613	-2.58454e-10
103370958	rs183549277	2.85587e-08	-1.32931e-10	-0.992383	1.24111e-05	-1.32931e-10	-0.835224
103372140	rs76398860	2.35513e-08	-1.32931e-10	-1.18516	8.15526e-06	-1.32931e-10	-1.25515
103373017	rs6539060	3.78983e-05	7.48657	-1.28826	0.0117768	7.24422	-1.22415
103373232	rs73176041	3.4934e-08	-0.790882	-2.58454e-10	6.71952e-06	-1.4488	-2.58454e-10
103373302	rs34471879	1.74275e-08	-1.48629	-2.58454e-10	4.91126e-06	-1.76228	-2.58454e-10
103373336	rs35091079	9.28468e-08	0.186608	-2.58454e-10	7.80986e-06	-1.29843	-2.58454e-10
103374026	rs75979148	2.89586e-08	-1.32931e-10	-0.978476	9.61202e-06	-1.32931e-10	-1.0908
103374119	rs17450797	1.76083e-08	-1.47597	-2.58454e-10	4.92337e-06	-1.75982	-2.58454e-10
103374378	rs61941099	3.30799e-05	7.34937	-1.28703	0.0112995	7.20116	-1.22246
103374533	rs34018993	1.01968e-07	0.280318	-2.58454e-10	8.18446e-06	-1.25158	-2.58454e-10
103374573	rs35020753	2.95837e-05	7.22956	-1.27893	0.00972537	7.08233	-1.25365
103374802	rs61941101	1.40768e-08	-1.69982	-2.58454e-10	5.69832e-06	-1.61364	-2.58454e-10
103375414	rs17548007	1.79948e-08	-1.45426	-2.58454e-10	4.95105e-06	-1.75421	-2.58454e-10
103376212	rs142364741	1.41947e-08	-1.69147	-2.58454e-10	6.60459e-06	-1.46605	-2.58454e-10
103376264	rs35697573	3.03202e-05	7.28798	-1.31275	0.00986248	7.14027	-1.29759
103376277	rs117800626	3.53201e-08	-1.32931e-10	-0.779892	1.29494e-05	-1.32931e-10	-0.792762
103376403	rs34592633	1.78036e-08	-1.46494	-2.58454e-10	4.93707e-06	-1.75704	-2.58454e-10
103376746	rs35669421	8.12127e-06	5.9841	-1.3262	0.0005582	4.27825	-1.30734
103376893	rs73176043	2.22897e-08	-1.24022	-2.58454e-10	9.24985e-06	-1.12921	-2.58454e-10
103377241	rs1909318	2.24653e-08	-1.23237	-2.58454e-10	9.32989e-06	-1.12059	-2.58454e-10
103377389	rs2133294	4.51761e-06	4.05785	0.0135415	0.000116978	1.43671	-0.0285419
103378093	rs2133293	1.50909e-07	-0.627906	1.30024	1.19949e-05	-1.75207	0.882737
103378514	rs1566301	1.45855e-07	-0.610228	1.2485	1.14539e-05	-1.75074	0.835254
103379027	rs138352410	2.00641e-08	-1.32931e-10	-1.34541	7.35287e-06	-1.32931e-10	-1.35872
103379334	rs61941104	3.35928e-05	7.37734	-1.29961	0.0110269	7.2289	-1.27462
103379554	rs34274940	7.53656e-06	5.91633	-1.33315	0.000528764	4.23077	-1.31404
103379759	rs17842943	6.97594e-06	5.84031	-1.33443	0.000487554	4.15131	-1.31572
103380520	rs61941122	1.80924e-08	-1.44885	-2.58454e-10	4.95839e-06	-1.75273	-2.58454e-10
103380562	rs35251637	2.71136e-05	7.19771	-1.33426	0.00803985	6.9592	-1.32084
103380859	rs73176044	2.4542e-08	-1.14396	-2.58454e-10	1.02774e-05	-1.02387	-2.58454e-10
103381066	rs4764720	1.55039e-07	-0.582699	1.28204	1.13984e-05	-1.74492	0.824575
103381079	rs4764929	1.55757e-07	-0.582699	1.28666	1.14464e-05	-1.74492	0.828776
103381537	rs144180988	1.66859e-08	-1.52978	-2.58454e-10	5.85867e-06	-1.58589	-2.58454e-10
103381549	rs187097597	5.96947e-08	-1.32931e-10	-0.2551	2.8914e-05	-1.32931e-10	0.0105138
103382187	rs77753654	4.33417e-07	1.72736	-2.58454e-10	4.00356e-05	0.335955	-2.58454e-10
103382325	rs7342307	2.48724e-05	7.08049	-1.30332	0.00915508	7.0502	-1.28195
103382900	rs7960631	2.71021e-08	0.313865	-1.3586	6.61256e-05	2.19186	-1.35412
103383178	rs73377991	1.40633e-08	-1.70077	-2.58454e-10	6.48743e-06	-1.48395	-2.58454e-10
103383307	rs79047875	2.76978e-08	-1.02299	-2.58454e-10	1.67674e-05	-0.534377	-2.58454e-10
103383804	rs1391684	1.85567e-07	-0.487331	1.3664	1.25238e-05	-1.72753	0.901348
103383833	rs80020163	1.30208e-08	-1.77779	-2.58454e-10	6.18781e-06	-1.53123	-2.58454e-10
103383863	rs1391683	2.13986e-07	-0.373167	1.39473	1.317e-05	-1.70302	0.927155
103383882	rs7979537	1.48226e-07	0.654394	-2.58454e-10	2.24524e-05	-0.242415	-2.58454e-10
103384008	rs35116053	1.34852e-08	-1.74275	-2.58454e-10	6.19575e-06	-1.52995	-2.58454e-10
103384038	rs61941125	1.75935e-08	-1.47681	-2.58454e-10	4.90139e-06	-1.7643	-2.58454e-10
103384928	rs61941126	1.71656e-08	-1.50144	-2.58454e-10	4.8948e-06	-1.76564	-2.58454e-10
103385056	rs75353387	2.73084e-08	-1.03715	-2.58454e-10	1.64651e-05	-0.552569	-2.58454e-10
103385509	rs1566299	4.34214e-08	0.0934298	-0.66682	5.60698e-06	-0.912266	-0.717535
103385842	rs2047477	2.71171e-08	-1.04418	-2.58454e-10	1.63169e-05	-0.561614	-2.58454e-10
103387206	rs937473	4.43339e-08	0.113522	-0.666116	5.68808e-06	-0.898584	-0.716857
103387712	rs882461	2.95005e-07	2.6794	-1.33676	3.09384e-05	1.40346	-1.32528
103387965	rs35952479	4.38403e-09	-1.51165	-1.35472	2.06472e-06	-1.28278	-1.34604
103388134	rs4764721	1.75122e-07	-0.602089	1.42323	1.29211e-05	-1.74808	0.953124
103388218	rs4764930	1.78496e-07	-0.602089	1.44231	1.31479e-05	-1.74808	0.970526
103388749	rs61941129	2.10084e-08	-1.29942	-2.58454e-10	5.22025e-06	-1.70127	-2.58454e-10
103389173	rs1603819	2.80474e-07	2.0928	-0.800659	3.09825e-05	0.911083	-0.831473
103389238	rs1603818	1.73441e-07	-0.664395	1.47589	1.37154e-05	-1.73645	1.00116
103390040	rs74241039	2.0465e-08	-1.32931e-10	-1.32562	7.3958e-06	-1.32931e-10	-1.3529
103390211	rs28862621	1.92415e-07	-0.544926	1.46024	1.38705e-05	-1.71092	0.986872
103390444	rs61941130	1.96838e-08	-0.00559719	-1.35895	3.70197e-05	1.61421	-1.35658
103391202	rs2373953	1.2569e-08	-1.49068	-0.322431	3.40824e-06	-1.7636	-0.364015
103391264	rs34637163	3.48658e-09	-1.75301	-1.34241	1.36757e-06	-1.71725	-1.32353
103392176	rs61941131	1.635e-08	-0.226287	-1.32383	4.40524e-06	-0.524396	-1.34662
103392242	rs35922786	1.61357e-08	-0.239632	-1.32368	4.35311e-06	-0.536388	-1.34654
103392268	rs71466256	1.25894e-08	-0.453051	-1.35844	1.10409e-05	0.398677	-1.35088
103392313	rs115600820	5.25419e-08	0.568961	-0.951693	2.92639e-06	-1.22671	-1.05334
103392694	rs7311817	1.16948e-08	-0.567702	-1.3175	3.26063e-06	-0.829124	-1.34277
103393157	rs61941133	1.63255e-08	-0.880448	-0.671169	2.78661e-06	-1.63944	-0.689548
103393368	rs1498695	1.69064e-08	-0.809028	-0.707625	2.74104e-06	-1.61997	-0.725506
103394045	rs7955229	3.21137e-08	-0.875061	-2.58454e-10	6.30833e-06	-1.51194	-2.58454e-10
103394540	rs2373952	4.21874e-09	-1.55466	-1.35015	1.29559e-06	-1.73653	-1.35833
103395292	rs34510257	2.0245e-08	-1.33644	-2.58454e-10	5.42113e-06	-1.66351	-2.58454e-10
103395406	rs73379918	1.57118e-08	-1.58993	-2.58454e-10	4.88733e-06	-1.76717	-2.58454e-10
103395546	rs3907580	1.93335e-08	-0.781561	-0.600943	3.05193e-06	-1.60876	-0.629278
103397186	rs118138719	1.30376e-08	-1.7765	-2.58454e-10	6.16021e-06	-1.5357	-2.58454e-10
103397403	rs34773255	2.13639e-08	-1.28264	-2.58454e-10	5.57589e-06	-1.63536	-2.58454e-10
103397478	rs118019105	3.20401e-08	-0.877355	-2.58454e-10	6.95046e-06	-1.415	-2.58454e-10
103397570	rs35236781	2.07411e-08	-1.31223	-2.58454e-10	5.61022e-06	-1.62922	-2.58454e-10
103397577	rs143207460	2.00617e-08	-1.32931e-10	-1.34553	7.38404e-06	-1.32931e-10	-1.35449
103397674	rs188568259	1.32239e-08	-1.76232	-2.58454e-10	5.51257e-06	-1.64678	-2.58454e-10
103397836	rs2373866	3.10067e-07	-0.417977	1.81042	1.9729e-05	-1.67894	1.30721
103398582	rs67399100	2.10163e-08	-0.767681	-0.531364	3.28648e-06	-1.60301	-0.560983
103398632	rs74916600	2.23639e-08	-1.23689	-2.58454e-10	2.14025e-05	-0.290304	-2.58454e-10
103399186	rs28735715	1.1019e-08	-0.589444	-1.35528	9.34882e-06	0.222814	-1.34138
103399309	rs2888703	8.83926e-07	-0.404476	2.84451	5.24193e-05	-1.67527	2.28073
103399757	rs12366493	2.18107e-08	-1.26194	-2.58454e-10	5.63872e-06	-1.62416	-2.58454e-10
103399967	rs118044569	1.30318e-08	-1.77695	-2.58454e-10	6.19921e-06	-1.52939	-2.58454e-10
103400201	rs10507156	2.24516e-08	-1.23298	-2.58454e-10	5.72961e-06	-1.60817	-2.58454e-10
103401458	rs7962773	2.0989e-08	-0.74898	-0.551367	3.31169e-06	-1.58506	-0.571292
103402326	rs77137965	3.81264e-08	-0.703435	-2.58454e-10	6.94792e-06	-1.41537	-2.58454e-10
103403139	rs76815627	4.16958e-08	-0.613943	-2.58454e-10	3.62468e-05	0.236537	-2.58454e-10
103403343	rs35917440	1.22349e-08	-0.512054	-1.328	1.07706e-05	0.322861	-1.29986
103403567	rs75162007	3.52932e-08	-0.780652	-2.58454e-10	3.05703e-05	0.0662164	-2.58454e-10
103404241	rs117733342	1.33665e-08	-1.75159	-2.58454e-10	6.74082e-06	-1.44563	-2.58454e-10
103404931	rs7964676	5.32424e-08	-0.369488	-2.58454e-10	4.66302e-05	0.488435	-2.58454e-10
103405397	rs3858690	4.17586e-09	-1.57365	-1.34138	1.34784e-06	-1.73501	-1.3203
103405697	rs78472299	1.22664e-08	-0.540696	-1.29678	1.08484e-05	0.285918	-1.25571
103406064	rs71466257	1.32546e-08	-0.468977	-1.29102	1.1948e-05	0.378251	-1.2515
103406235	rs77457021	4.39036e-08	-0.562346	-2.58454e-10	3.83005e-05	0.29165	-2.58454e-10
103406374	rs4526823	3.42058e-07	-0.253494	1.74413	1.94749e-05	-1.63112	1.24644
103406443	rs35315170	1.90565e-08	-1.39693	-2.58454e-10	5.21358e-06	-1.70255	-2.58454e-10
103406541	rs35051218	1.94254e-08	-1.37776	-2.58454e-10	5.3109e-06	-1.68405	-2.58454e-10
103406866	rs117714185	2.1768e-07	1.03868	-2.58454e-10	4.97132e-05	0.552457	-2.58454e-10
103407388	rs7958171	6.27561e-08	-0.26079	0.0557028	8.35409e-06	-0.979205	-0.251857
103407805	rs34481973	3.59685e-09	-1.75161	-1.31267	1.3493e-06	-1.7242	-1.33002
103407892	rs34973369	3.90011e-09	-1.77453	-1.20881	1.69056e-06	-1.61539	-1.21336
103408276	rs17548461	1.32816e-08	-1.75797	-2.58454e-10	5.37875e-06	-1.67136	-2.58454e-10
103408537	rs7956290	3.35923e-09	-1.77525	-1.35738	1.36141e-06	-1.69557	-1.34972
103408846	rs76735152	2.05265e-08	-1.32931e-10	-1.32263	9.02238e-06	-1.32931e-10	-1.15411
103408915	rs71466258	4.87244e-09	-1.57928	-1.18147	3.08192e-06	-1.01087	-1.21739
103409492	rs3847933	7.38444e-08	1.3148	-1.35718	4.53739e-06	-0.500896	-1.34056
103409930	rs2373867	5.48252e-09	-1.38947	-1.2533	1.57834e-06	-1.58767	-1.30977
103410438	rs7312875	4.25505e-09	-1.69756	-1.19868	1.4083e-06	-1.7773	-1.23413
103410468	rs7298603	5.34137e-09	-1.31977	-1.34909	1.7887e-06	-1.41337	-1.35895
103410709	rs145893656	1.49706e-07	0.664327	-2.58454e-10	2.33261e-05	-0.204239	-2.58454e-10
103410975	rs11111422	1.35065e-08	-1.74117	-2.58454e-10	5.47347e-06	-1.6539	-2.58454e-10
103411224	rs73176052	3.42871e-07	1.5878	-0.0947875	7.25322e-06	-1.16714	-0.205231
103411877	rs75297099	2.40785e-08	-0.875068	-0.287956	8.8089e-06	-1.20637	0.0283191
103412605	rs35391951	5.26775e-09	-1.39711	-1.28563	1.55973e-06	-1.58226	-1.32704
103413281	rs7295440	3.40834e-09	-1.77645	-1.34167	1.36314e-06	-1.73608	-1.30794
103413346	rs7311451	3.41635e-09	-1.77796	-1.33781	1.38728e-06	-1.72502	-1.30145
103413796	rs2373869	3.42713e-09	-1.77796	-1.33466	1.40152e-06	-1.71993	-1.29633
103413860	rs34538406	5.23398e-09	-1.55381	-1.13536	3.4248e-06	-0.946841	-1.17593
103414098	rs73176053	3.75977e-07	1.65779	-0.0726047	7.36794e-06	-1.17264	-0.184035
103414687	rs73176055	4.25565e-07	1.7345	-0.0254217	8.2577e-06	-1.10374	-0.138923
103415650	rs36115881	3.40061e-09	-1.77583	-1.34455	1.3596e-06	-1.739	-1.30762
103415768	rs143009493	4.54592e-08	-1.32931e-10	-0.527528	1.46662e-05	-1.32931e-10	-0.668267
103416017	rs34403863	3.42137e-09	-1.77737	-1.33693	1.39915e-06	-1.72993	-1.28802
103416179	rs73176058	4.85997e-07	2.07521	-0.233345	7.73187e-06	-0.950043	-0.35842
103416341	rs113067033	2.71496e-08	-0.965935	-0.0770448	9.80263e-06	-1.27818	0.207014
103416399	rs4764722	5.33562e-08	0.779817	-1.14717	2.51782e-06	-1.27292	-1.1575
103417182	rs4268560	3.13568e-08	-0.871156	-0.0277554	1.11196e-05	-1.20326	0.258152
103417476	rs4420324	3.69822e-09	-1.75301	-1.28348	1.54761e-06	-1.61716	-1.29994
103418984	rs117309185	2.60186e-08	-1.32931e-10	-1.08553	9.29548e-06	-1.32931e-10	-1.12428
103419041	rs1515547	1.31169e-06	3.88677	-1.05204	1.01855e-05	-0.128459	-0.904388
103419750	rs79045809	9.14868e-07	3.55248	-1.07804	8.49664e-06	-0.266495	-0.947649
103420791	rs76385869	6.07708e-08	-0.460985	0.223752	1.96472e-05	-0.138474	-0.237403
103421047	rs34207056	2.51649e-08	-0.790767	-0.328126	3.09122e-06	-1.76113	-0.46412
103421153	rs74462624	3.81776e-09	-1.70997	-1.29471	1.52061e-06	-1.6144	-1.32031
103421322	rs75950029	3.43797e-08	-1.32931e-10	-0.806878	1.11797e-05	-1.32931e-10	-0.939714
103421848	rs147174770	3.6169e-08	-0.75614	-2.58454e-10	8.82261e-06	-1.1765	-2.58454e-10
103421895	rs1399785	2.74761e-08	0.311231	-1.34226	1.35942e-06	-1.77789	-1.26886
103423723	rs4764931	1.21926e-07	1.21792	-0.75885	3.02292e-06	-1.22	-1.02759
103423736	rs74990324	9.54768e-09	-1.01213	-1.07592	3.09604e-06	-1.46582	-0.757865
103423890	rs1515549	2.13921e-08	-0.406437	-0.874882	2.1139e-06	-1.77261	-0.832671
103424228	rs17842951	9.8953e-09	-1.0349	-1.01739	1.8929e-06	-1.57396	-1.14174
103424839	rs17548689	1.3043e-08	-1.77609	-2.58454e-10	6.9497e-06	-1.41512	-2.58454e-10
103425386	rs17842952	1.01567e-08	-1.05413	-0.972075	1.94354e-06	-1.58398	-1.10532
103425505	rs141985662	1.82577e-08	-1.43976	-2.58454e-10	5.08131e-06	-1.72824	-2.58454e-10
103425594	rs73379967	1.02954e-08	-0.962961	-1.04968	3.31931e-06	-1.43416	-0.719897
103425681	rs35479394	1.43163e-08	-1.68295	-2.58454e-10	7.62711e-06	-1.3221	-2.58454e-10
103425989	rs149286595	8.65032e-08	0.115839	-2.58454e-10	1.94797e-05	-0.384439	-2.58454e-10
103426683	rs73176061	3.05408e-07	1.81096	-0.433651	5.68194e-06	-1.23113	-0.385395
103426798	rs1515550	9.16091e-09	-1.08585	-1.04354	3.12438e-06	-1.51222	-0.702359
103426945	rs79045115	2.98654e-08	-0.947643	-2.58454e-10	6.71184e-06	-1.44994	-2.58454e-10
103426967	rs67319693	6.96512e-08	0.416304	-0.517147	5.13025e-06	-1.22084	-0.49782
103427010	rs73176062	1.08668e-07	1.21792	-0.873967	2.77946e-06	-1.22	-1.11156
103427205	rs73176063	1.30333e-07	1.34978	-0.824036	3.05256e-06	-1.16228	-1.07555
103427558	rs76541683	7.60149e-09	-1.23058	-1.08542	6.04183e-06	-0.36624	-1.18887
103427703	rs77944791	3.69882e-08	-0.733745	-2.58454e-10	6.81645e-05	0.86811	-2.58454e-10
103427747	rs118127269	1.91992e-08	-1.64124	0.25176	8.39566e-06	-1.57196	0.34586
103428340	rs67752388	7.77664e-08	0.509752	-0.500386	5.39273e-06	-1.17327	-0.495492
103428415	rs73176066	1.20197e-07	1.2784	-0.833612	2.91149e-06	-1.20264	-1.08251
103428555	rs2176090	1.30048e-08	-0.772536	-1.00648	2.08618e-06	-1.46206	-1.15642
103428926	rs7962597	2.02848e-07	1.65881	-0.690696	4.32648e-06	-1.23947	-0.649594
103429407	rs73176067	1.31293e-08	-0.793879	-0.975618	2.1221e-06	-1.47397	-1.12744
103430241	rs35729123	1.0102e-08	-1.31502	-0.716592	1.8775e-06	-1.76642	-0.957456
103430334	rs75372728	1.91413e-07	0.91009	-2.58454e-10	7.82664e-06	-1.29628	-2.58454e-10
103431606	rs141024499	3.30844e-07	1.4573	-2.58454e-10	4.32494e-05	0.413171	-2.58454e-10
103431800	rs73379973	8.81571e-09	-1.09177	-1.07604	2.93811e-06	-1.51588	-0.760167
103431859	rs75822910	4.25318e-09	-1.71248	-1.18419	3.43191e-06	-0.906522	-1.21418
103432532	rs4388951	1.34547e-08	-0.812113	-0.932898	2.17199e-06	-1.48407	-1.0941
103432724	rs73379976	8.68536e-09	-1.11039	-1.07232	2.92038e-06	-1.52734	-0.754762
103432987	rs73379978	8.15245e-09	-1.1707	-1.07533	2.8037e-06	-1.56374	-0.759134
103433652	rs73379980	8.61005e-09	-1.12584	-1.06557	2.92138e-06	-1.53677	-0.744988
103434119	rs79428829	2.70452e-08	-1.32931e-10	-1.04683	1.05256e-05	-1.32931e-10	-0.999999
103434254	rs34419965	1.4268e-08	-0.768118	-0.918203	2.25183e-06	-1.45958	-1.08249
103434755	rs4764932	1.29247e-07	1.25919	-0.741814	3.10661e-06	-1.20538	-1.0149
103434930	rs113235355	1.29578e-07	1.25919	-0.739251	3.11257e-06	-1.20538	-1.01299
103435871	rs73176071	1.35673e-07	1.28074	-0.714843	3.19991e-06	-1.196	-0.994691
103436053	rs73379982	8.51253e-09	-1.14763	-1.05517	2.92672e-06	-1.54995	-0.729977
103436241	rs17842954	8.28817e-09	-1.18132	-1.04819	2.89744e-06	-1.57003	-0.719956
103436905	rs144927426	2.85259e-07	1.30905	-2.58454e-10	4.38423e-05	0.426786	-2.58454e-10
103437130	rs73176072	1.46416e-07	1.36049	-0.718379	3.1989e-06	-1.19366	-0.997349
103437330	rs8181611	7.63557e-09	-1.22753	-1.08399	2.8191e-06	-1.59693	-0.720466
103437431	rs73176076	1.58096e-08	-1.58373	-2.58454e-10	6.30117e-06	-1.51308	-2.58454e-10
103437796	rs17041417	3.55309e-08	-0.935197	0.161256	1.08998e-05	-1.23384	0.268773
103437862	rs118107428	4.326e-08	-0.577116	-2.58454e-10	1.30806e-05	-0.782686	-2.58454e-10
103437870	rs73176077	8.71163e-07	2.42549	-2.58454e-10	2.08704e-05	-0.315479	-2.58454e-10
103438086	rs73176078	1.56539e-08	-1.59362	-2.58454e-10	6.22862e-06	-1.52466	-2.58454e-10
103438552	rs75341775	1.6424e-08	-1.5456	-2.58454e-10	6.84934e-06	-1.42966	-2.58454e-10
103438666	rs73176079	1.55349e-08	-1.60125	-2.58454e-10	6.17308e-06	-1.53361	-2.58454e-10
103438851	rs73176080	1.65678e-08	-1.53688	-2.58454e-10	6.92275e-06	-1.419	-2.58454e-10
103439139	rs73176081	1.67289e-08	-1.5272	-2.58454e-10	7.09426e-06	-1.39453	-2.58454e-10
103439294	rs552385245	4.43323e-07	1.74996	-2.58454e-10	5.50889e-05	0.655135	-2.58454e-10
103439896	rs73176082	1.56448e-08	-1.5942	-2.58454e-10	6.22438e-06	-1.52534	-2.58454e-10
103440000	rs77347763	2.43648e-08	-1.32931e-10	-1.1512	9.56907e-06	-1.32931e-10	-1.09528
103440227	rs73176083	1.58956e-08	-1.5783	-2.58454e-10	6.34117e-06	-1.50675	-2.58454e-10
103440345	rs148588748	1.50105e-08	-1.63559	-2.58454e-10	7.42288e-06	-1.34925	-2.58454e-10
103440467	rs73176085	1.55489e-08	-1.60036	-2.58454e-10	6.17959e-06	-1.53256	-2.58454e-10
103441358	rs35816010	1.75573e-06	3.10906	0.0172339	1.39792e-05	-0.73677	0.0205242
103441661	rs73177846	1.43466e-08	-1.68083	-2.58454e-10	5.60994e-06	-1.62927	-2.58454e-10
103441696	rs79031425	1.53414e-08	-1.61379	-2.58454e-10	6.08251e-06	-1.5484	-2.58454e-10
103442020	rs73177848	4.9511e-07	2.53765	-0.677217	3.5599e-06	-1.11782	-0.966263
103442725	rs75236701	5.41813e-07	1.95058	-2.58454e-10	0.000140392	1.59062	-2.58454e-10
103442785	rs73177849	1.5231e-08	-1.62101	-2.58454e-10	6.03069e-06	-1.55695	-2.58454e-10
103443122	rs73177850	1.51562e-08	-1.62593	-2.58454e-10	5.99551e-06	-1.5628	-2.58454e-10
103443265	rs11111423	6.82836e-09	-1.38148	-1.04178	2.13078e-06	-1.48982	-1.1075
103443364	rs1606864	2.6203e-07	2.20991	-0.985799	3.49269e-06	-0.980243	-1.1229
103443738	rs74849067	2.04681e-08	-1.32931e-10	-1.32547	8.03934e-06	-1.32931e-10	-1.26947
103443846	rs141500642	1.09758e-06	-1.32931e-10	2.65652	0.000187449	-1.32931e-10	1.8797
103444555	rs73177852	1.50602e-08	-1.63229	-2.58454e-10	5.95028e-06	-1.57038	-2.58454e-10
103444767	rs117643257	1.42856e-08	-1.68509	-2.58454e-10	5.14696e-06	-1.71541	-2.58454e-10
103444879	rs61941159	2.12268e-08	-1.28908	-2.58454e-10	1.36987e-05	-0.736514	-2.58454e-10
103445460	rs73177853	1.50036e-08	-1.63605	-2.58454e-10	5.9236e-06	-1.57487	-2.58454e-10
103445532	rs142600704	2.03463e-08	-1.32931e-10	-1.33145	8.35195e-06	-1.32931e-10	-1.23132
103445655	rs35012955	6.8617e-09	-1.38606	-1.03233	2.14989e-06	-1.48344	-1.10496
103446166	rs73177857	1.49209e-08	-1.64158	-2.58454e-10	5.88447e-06	-1.5815	-2.58454e-10
103446325	rs73177858	1.49487e-08	-1.63972	-2.58454e-10	5.89764e-06	-1.57926	-2.58454e-10
103446584	rs73177859	1.4901e-08	-1.64291	-2.58454e-10	5.87506e-06	-1.5831	-2.58454e-10
103446766	rs73177860	1.49209e-08	-1.64158	-2.58454e-10	5.88447e-06	-1.5815	-2.58454e-10
103446971	rs73177861	1.4901e-08	-1.64291	-2.58454e-10	5.87506e-06	-1.5831	-2.58454e-10
103447647	rs1588886	3.44899e-07	2.10305	-0.604141	3.81699e-06	-1.61009	-0.404265
103448748	rs10778211	7.79136e-09	-1.27281	-1.01852	2.37461e-06	-1.39621	-1.09277
103449224	rs73177864	1.43187e-08	-1.68278	-2.58454e-10	5.59644e-06	-1.63168	-2.58454e-10
103449277	rs144592307	6.3777e-08	-0.18895	-2.58454e-10	2.20413e-05	-0.260896	-2.58454e-10
103449565	rs73177865	1.4773e-08	-1.65154	-2.58454e-10	5.81432e-06	-1.59349	-2.58454e-10
103449613	rs12422792	4.0727e-07	2.36009	-0.694953	3.30857e-06	-1.1776	-0.979696
103450060	rs117604142	1.46387e-08	-1.66068	-2.58454e-10	7.10037e-06	-1.39367	-2.58454e-10
103450146	rs73177868	1.48916e-08	-1.64355	-2.58454e-10	5.87058e-06	-1.58386	-2.58454e-10
103450759	rs73177869	1.47921e-08	-1.65025	-2.58454e-10	5.82341e-06	-1.59193	-2.58454e-10
103451029	rs12322389	1.27705e-07	1.64626	-1.14088	1.82356e-06	-1.42821	-1.32481
103451722	rs11561324	1.00497e-08	-1.0463	-0.990505	2.92109e-06	-1.21393	-1.06793
103452167	rs11559896	3.53648e-09	-1.72226	-1.35895	1.77777e-06	-1.48467	-1.29379
103452808	rs73177870	1.47521e-08	-1.65296	-2.58454e-10	5.80438e-06	-1.5952	-2.58454e-10
103452849	rs148504890	1.47443e-08	-1.65348	-2.58454e-10	5.80069e-06	-1.59584	-2.58454e-10
103453039	rs142803327	1.46958e-08	-1.65678	-2.58454e-10	5.77759e-06	-1.59983	-2.58454e-10
103453128	rs116063636	1.47259e-08	-1.65474	-2.58454e-10	5.7919e-06	-1.59735	-2.58454e-10
103453299	rs73177873	1.45962e-08	-1.66358	-2.58454e-10	5.73001e-06	-1.6081	-2.58454e-10
103453365	rs117402425	1.46773e-08	-1.65804	-2.58454e-10	5.76876e-06	-1.60136	-2.58454e-10
103453387	rs1850956	4.88864e-07	2.40927	-0.561526	4.30847e-06	-1.53682	-0.356412
103453694	rs150482040	1.40872e-08	-1.69907	-2.58454e-10	5.48353e-06	-1.65207	-2.58454e-10
103455143	rs73177875	1.45933e-08	-1.66378	-2.58454e-10	5.72862e-06	-1.60834	-2.58454e-10
103455368	rs73177877	1.34619e-08	-1.74448	-2.58454e-10	5.1648e-06	-1.71195	-2.58454e-10
103455560	rs10778212	5.39899e-07	2.47649	-0.529452	4.53962e-06	-1.52048	-0.320487
103456084	rs7958371	7.69471e-07	3.15717	-0.855813	6.31846e-06	-0.520391	-0.989946
103456462	rs149975582	3.32194e-08	-0.841208	-2.58454e-10	6.32349e-06	-1.50954	-2.58454e-10
103456474	rs10860937	9.69013e-07	3.13006	-0.598129	4.90664e-06	-1.36572	-0.397505
103456534	rs76603953	4.42463e-09	-1.77509	-1.08207	2.29884e-06	-1.33907	-1.18234
103456562	rs11111424	9.37194e-09	-1.38473	-0.721893	2.05963e-06	-1.7686	-0.862685
103456573	rs73177881	1.45754e-08	-1.66501	-2.58454e-10	5.72005e-06	-1.60984	-2.58454e-10
103456997	rs11111425	9.4282e-09	-1.37875	-0.721893	2.05778e-06	-1.7695	-0.862685
103457482	rs146830932	3.86654e-08	-0.689398	-2.58454e-10	6.1972e-06	-1.52972	-2.58454e-10
103457838	rs11111427	7.65123e-09	-1.34766	-0.961821	2.38566e-06	-1.44196	-1.04238
103457949	rs2222044	5.27711e-07	2.47649	-0.552286	4.42503e-06	-1.52048	-0.346054
103458333	rs142928700	1.44237e-08	-1.67547	-2.58454e-10	5.64719e-06	-1.62265	-2.58454e-10
103458800	rs117889541	1.12991e-07	-1.32931e-10	0.382967	6.08621e-05	-1.32931e-10	0.754797
103458904	rs117744215	2.69311e-08	-1.05106	-2.58454e-10	4.84504e-06	-1.77586	-2.58454e-10
103459335	rs4015581	4.9382e-07	2.74056	-0.882735	4.82619e-06	-0.73375	-1.04601
103459399	rs61942161	1.63001e-08	-1.55317	-2.58454e-10	5.17638e-06	-1.70971	-2.58454e-10
103459841	rs7966136	8.04503e-07	2.34588	-2.58454e-10	8.76538e-06	-1.183	-2.58454e-10
103460045	rs141331065	1.44392e-08	-1.6744	-2.58454e-10	5.65464e-06	-1.62134	-2.58454e-10
103460149	rs140022454	1.44559e-08	-1.67324	-2.58454e-10	5.66269e-06	-1.61991	-2.58454e-10
103460207	rs2373909	3.34439e-07	2.35085	-0.882735	4.01997e-06	-0.916534	-1.04601
103460508	rs73177887	1.43556e-08	-1.68021	-2.58454e-10	5.6143e-06	-1.6285	-2.58454e-10
103460594	rs12367892	1.40319e-08	-1.70301	-2.58454e-10	4.83496e-06	-1.77794	-2.58454e-10
103460975	rs2138255	3.90358e-09	-1.6236	-1.35885	1.54368e-06	-1.62005	-1.2996
103461094	rs11111428	1.33603e-08	-1.75205	-2.58454e-10	5.10917e-06	-1.72278	-2.58454e-10
103461443	rs148525448	1.71073e-08	-1.50484	-2.58454e-10	4.86957e-06	-1.77081	-2.58454e-10
103461667	rs141885305	1.43299e-08	-1.68199	-2.58454e-10	5.60189e-06	-1.63071	-2.58454e-10
103462655	rs12582537	2.7912e-08	-1.51951	0.504225	1.66313e-05	-0.962143	0.419618
103462958	rs147557133	1.37342e-08	-1.72445	-2.58454e-10	8.22333e-06	-1.24684	-2.58454e-10
103463141	rs1401995	1.42641e-08	-1.6866	-2.58454e-10	5.56996e-06	-1.63643	-2.58454e-10
103463388	rs79529808	4.37691e-07	-1.32931e-10	1.73717	0.000219741	-1.32931e-10	2.03864
103463598	rs73177889	1.42641e-08	-1.6866	-2.58454e-10	5.56996e-06	-1.63643	-2.58454e-10
103463637	rs11111433	3.88957e-09	-1.62763	-1.35841	1.54065e-06	-1.61592	-1.30569
103463691	rs73177890	1.42415e-08	-1.68818	-2.58454e-10	5.55898e-06	-1.6384	-2.58454e-10
103463741	rs73177892	1.0335e-08	-1.28625	-0.722557	2.04028e-06	-1.77746	-0.863271
103464045	rs73177894	1.43305e-08	-1.68195	-2.58454e-10	5.60218e-06	-1.63066	-2.58454e-10
103464358	rs17033406	1.42483e-08	-1.6877	-2.58454e-10	5.5623e-06	-1.6378	-2.58454e-10
103465564	rs1533403	1.33858e-08	-1.75015	-2.58454e-10	9.94903e-06	-1.05634	-2.58454e-10
103465966	rs1879251	3.35283e-09	-1.77564	-1.3589	2.12692e-06	-1.30089	-1.29825
103466719	rs61942162	1.06383e-08	-1.09557	-0.884318	3.03009e-06	-1.25708	-0.988137
103466777	rs118180595	1.42726e-08	-1.686	-2.58454e-10	5.57407e-06	-1.63569	-2.58454e-10
103466849	rs187545071	2.12439e-08	-1.32931e-10	-1.28827	7.54082e-06	-1.32931e-10	-1.33348
103466886	rs141043826	1.42726e-08	-1.686	-2.58454e-10	5.57407e-06	-1.63569	-2.58454e-10
103467451	rs73177899	1.41792e-08	-1.69256	-2.58454e-10	5.52861e-06	-1.64388	-2.58454e-10
103467554	rs73177900	1.42777e-08	-1.68564	-2.58454e-10	5.57657e-06	-1.63524	-2.58454e-10
103468329	rs73177901	7.85085e-07	2.32145	-2.58454e-10	8.6846e-06	-1.19226	-2.58454e-10
103468356	rs192375378	1.93153e-08	-1.38345	-2.58454e-10	5.00167e-06	-1.74404	-2.58454e-10
103468478	rs12369143	4.20677e-09	-1.70605	-1.2016	3.73127e-06	-0.780023	-1.25704
103469190	rs139122762	9.04706e-08	-1.32931e-10	0.160682	2.85041e-05	-1.32931e-10	-0.00376612
103469236	rs79680413	1.44384e-08	-1.67445	-2.58454e-10	8.11769e-06	-1.25977	-2.58454e-10
103469296	rs73179703	1.40374e-08	-1.70262	-2.58454e-10	5.45897e-06	-1.65655	-2.58454e-10
103469376	rs4764934	1.70026e-07	0.791611	-2.58454e-10	5.42251e-06	-1.66325	-2.58454e-10
103470184	rs77186703	1.40956e-08	-1.69848	-2.58454e-10	5.48762e-06	-1.65132	-2.58454e-10
103470191	rs73179704	1.41218e-08	-1.69662	-2.58454e-10	5.50049e-06	-1.64898	-2.58454e-10
103470245	rs73183634	1.40812e-08	-1.6995	-2.58454e-10	5.48056e-06	-1.65261	-2.58454e-10
103470560	rs73183635	1.42618e-08	-1.68676	-2.58454e-10	5.56882e-06	-1.63663	-2.58454e-10
103470792	rs10860938	8.39088e-09	-1.2855	-0.931696	2.501e-06	-1.4217	-1.01542
103472672	rs79947834	2.85324e-08	-0.993302	-2.58454e-10	4.86522e-06	-1.7717	-2.58454e-10
103472673	rs17033419	5.68126e-09	-1.7431	-0.864071	1.84995e-06	-1.73777	-1.00088
103473206	rs4764935	7.73703e-07	2.30685	-2.58454e-10	8.63687e-06	-1.19777	-2.58454e-10
103473609	rs73183637	1.41885e-08	-1.69191	-2.58454e-10	5.53314e-06	-1.64306	-2.58454e-10
103474068	rs4764936	7.34712e-07	2.25514	-2.58454e-10	8.47105e-06	-1.21716	-2.58454e-10
103474712	rs73183640	1.35324e-08	-1.73925	-2.58454e-10	5.20243e-06	-1.70469	-2.58454e-10
103474824	rs1543127	1.35324e-08	-1.73925	-2.58454e-10	5.20243e-06	-1.70469	-2.58454e-10
103475044	rs4584635	1.19711e-06	3.44774	-0.704425	4.91505e-06	-1.27011	-0.491398
103475223	rs74334775	2.5048e-08	-1.61761	0.494055	1.2117e-05	-1.7362	0.876994
103475705	rs17033425	1.40243e-08	-1.70355	-2.58454e-10	5.45252e-06	-1.65774	-2.58454e-10
103475970	rs75014723	1.40011e-08	-1.7052	-2.58454e-10	5.44104e-06	-1.65984	-2.58454e-10
103476299	rs182147356	4.91278e-08	-1.32931e-10	-0.449918	1.4317e-05	-1.32931e-10	-0.692363
103476305	rs73183641	1.40011e-08	-1.7052	-2.58454e-10	5.44104e-06	-1.65984	-2.58454e-10
103476935	rs149267898	1.39875e-08	-1.70618	-2.58454e-10	5.43426e-06	-1.66109	-2.58454e-10
103477435	rs117968190	1.51331e-08	-1.62746	-2.58454e-10	7.52777e-06	-1.33521	-2.58454e-10
103477476	rs7972145	4.24965e-07	2.35595	-0.648284	3.96454e-06	-1.54948	-0.426939
103477710	rs73183644	1.30209e-08	-1.77779	-2.58454e-10	4.85253e-06	-1.77431	-2.58454e-10
103477788	rs73183645	1.35379e-08	-1.73885	-2.58454e-10	5.20532e-06	-1.70413	-2.58454e-10
103478755	rs140627605	2.99232e-08	-0.945708	-2.58454e-10	5.61231e-06	-1.62885	-2.58454e-10
103479736	rs73183647	1.35687e-08	-1.73658	-2.58454e-10	5.22151e-06	-1.70103	-2.58454e-10
103481438	rs78160399	1.34688e-08	-1.74397	-2.58454e-10	5.16852e-06	-1.71123	-2.58454e-10
103481878	rs73183649	1.34902e-08	-1.74238	-2.58454e-10	5.17999e-06	-1.70901	-2.58454e-10
103481927	rs11111436	3.77921e-09	-1.65587	-1.35895	1.58229e-06	-1.59447	-1.30047
103481952	rs73183651	1.35687e-08	-1.73658	-2.58454e-10	5.22151e-06	-1.70103	-2.58454e-10
103482733	rs12422530	1.30916e-07	0.530211	-2.58454e-10	5.15134e-06	-1.71456	-2.58454e-10
103482753	rs151263191	1.34996e-08	-1.74169	-2.58454e-10	5.18497e-06	-1.70805	-2.58454e-10
103483094	rs10745954	1.3482e-06	3.48577	-0.623581	5.17409e-06	-1.25821	-0.451938
103483285	rs73183654	1.36265e-08	-1.73233	-2.58454e-10	5.2517e-06	-1.69526	-2.58454e-10
103483458	rs73183655	1.34718e-08	-1.74374	-2.58454e-10	5.17013e-06	-1.71092	-2.58454e-10
103483925	rs17549238	1.30213e-08	-1.77776	-2.58454e-10	5.5503e-06	-1.63996	-2.58454e-10
103484508	rs147175344	1.66882e-07	0.772943	-2.58454e-10	7.08145e-06	-1.39634	-2.58454e-10
103485848	rs77860497	1.3505e-08	-1.74129	-2.58454e-10	1.08789e-05	-0.966984	-2.58454e-10
103485860	rs73183658	1.35334e-08	-1.73918	-2.58454e-10	5.20296e-06	-1.70459	-2.58454e-10
103486021	rs73183659	1.35744e-08	-1.73616	-2.58454e-10	5.22451e-06	-1.70045	-2.58454e-10
103487096	rs73381814	3.88635e-08	-1.31473	0.630446	1.61039e-05	-1.60133	1.02658
103487613	rs73183660	1.59477e-08	-1.57503	-2.58454e-10	6.36541e-06	-1.50294	-2.58454e-10
103488065	rs73183661	1.58964e-08	-1.57825	-2.58454e-10	6.34152e-06	-1.50669	-2.58454e-10
103488660	rs4144504	8.20221e-09	-1.1909	-1.04904	2.4988e-06	-1.34061	-1.09739
103488841	rs11111439	8.3531e-09	-1.18171	-1.04	2.53973e-06	-1.33268	-1.08908
103489415	rs118108566	1.71465e-08	-1.50255	-2.58454e-10	1.57706e-05	-0.595665	-2.58454e-10
103489549	rs78124694	1.27091e-05	5.10573	-2.58454e-10	2.29418e-05	-0.220852	-2.58454e-10
103490085	rs73183663	1.41583e-08	-1.69404	-2.58454e-10	5.51836e-06	-1.64573	-2.58454e-10
103491018	rs4764937	5.33231e-07	2.85285	-0.918235	4.96707e-06	-0.700839	-1.05014
103492168	rs7295481	9.85727e-07	2.52244	0.0265983	8.88739e-06	-1.50909	0.339906
103492402	rs117849951	1.80039e-08	-1.45375	-2.58454e-10	3.47521e-05	0.194426	-2.58454e-10
103492880	rs73183664	1.34805e-08	-1.7431	-2.58454e-10	5.17479e-06	-1.71001	-2.58454e-10
103493401	rs3843669	2.82928e-08	-1.00174	-2.58454e-10	5.99309e-06	-1.56321	-2.58454e-10
103493445	rs73183667	1.56633e-08	-1.59302	-2.58454e-10	6.23299e-06	-1.52396	-2.58454e-10
103493663	rs73183668	1.43199e-08	-1.68269	-2.58454e-10	5.59705e-06	-1.63157	-2.58454e-10
103494148	rs184134600	1.6119e-07	0.738244	-2.58454e-10	9.8505e-06	-1.06629	-2.58454e-10
103494662	rs17033429	1.35397e-08	-1.73872	-2.58454e-10	5.20627e-06	-1.70395	-2.58454e-10
103494847	rs73183669	1.34551e-08	-1.74498	-2.58454e-10	5.16114e-06	-1.71266	-2.58454e-10
103495151	rs10778213	2.23254e-06	3.34319	0.0233654	1.1033e-05	-1.37249	0.419565
103495337	rs142025056	4.98499e-07	1.86726	-2.58454e-10	8.38897e-05	1.07569	-2.58454e-10
103495380	rs11111443	4.0875e-07	2.65362	-0.984856	4.48317e-06	-0.748016	-1.10547
103495394	rs76637098	1.08183e-05	4.94465	-2.58454e-10	2.12605e-05	-0.296963	-2.58454e-10
103496446	rs73183670	7.05517e-09	-1.60414	-0.786447	2.1869e-06	-1.67743	-0.893898
103497452	rs73183671	1.61171e-08	-1.56446	-2.58454e-10	6.44404e-06	-1.49066	-2.58454e-10
103499799	rs73183672	1.35005e-08	-1.74162	-2.58454e-10	5.18546e-06	-1.70796	-2.58454e-10
103500091	rs118109863	2.55223e-07	1.1978	-2.58454e-10	6.5458e-06	-1.47499	-2.58454e-10
103500270	rs73183673	1.36026e-08	-1.73408	-2.58454e-10	5.23927e-06	-1.69763	-2.58454e-10
103500285	rs73183674	1.35005e-08	-1.74162	-2.58454e-10	5.18546e-06	-1.70796	-2.58454e-10
103500667	rs73183676	1.34374e-08	-1.7463	-2.58454e-10	5.15155e-06	-1.71452	-2.58454e-10
103500939	rs73183677	1.36873e-08	-1.72788	-2.58454e-10	5.28304e-06	-1.68931	-2.58454e-10
103501101	rs7295063	1.44996e-06	3.93233	-0.997376	7.1741e-06	-0.299684	-1.08365
103501562	rs1401989	1.41133e-06	3.93118	-1.02323	6.99078e-06	-0.30027	-1.10895
103503008	rs12317145	1.31595e-08	-1.7672	-2.58454e-10	4.98997e-06	-1.74638	-2.58454e-10
103503658	rs73381822	1.01413e-08	-1.18532	-0.84241	3.59965e-06	-1.54763	-0.525347
103503712	rs73183680	1.42837e-08	-1.68523	-2.58454e-10	5.8325e-06	-1.59037	-2.58454e-10
103504225	rs73183681	1.77654e-06	3.13808	-2.58454e-10	1.21629e-05	-0.855425	-2.58454e-10
103504698	rs12426769	4.10373e-09	-1.58284	-1.3496	1.55872e-06	-1.66504	-1.24491
103504865	rs10860939	4.17908e-09	-1.56465	-1.3496	1.5384e-06	-1.67816	-1.24491
103506272	rs117667911	7.59741e-08	-1.32931e-10	-0.0139505	9.66454e-05	-1.32931e-10	1.21724
103506481	rs73183682	1.34902e-08	-1.74238	-2.58454e-10	5.17999e-06	-1.70901	-2.58454e-10
103506499	rs17033443	1.36026e-08	-1.73408	-2.58454e-10	5.23927e-06	-1.69763	-2.58454e-10
103506929	rs79758090	2.47167e-08	-1.32931e-10	-1.13687	9.82901e-06	-1.32931e-10	-1.06848
103507608	rs17549584	1.31959e-08	-1.76444	-2.58454e-10	7.00079e-06	-1.40779	-2.58454e-10
103508097	rs116916548	1.61905e-08	-1.55992	-2.58454e-10	4.8379e-06	-1.77733	-2.58454e-10
103509045	rs12426552	4.26369e-09	-1.77383	-1.12038	2.49375e-06	-1.24353	-1.19649
103509271	rs11111449	9.81553e-07	-1.32931e-10	2.54479	0.000227184	-1.32931e-10	2.07195
103509370	rs73183683	1.1353e-06	2.69031	-2.58454e-10	1.09063e-05	-0.964474	-2.58454e-10
103510157	rs11111450	1.97985e-08	-1.32931e-10	-1.35874	7.49356e-06	-1.32931e-10	-1.33977
103510232	rs150977554	1.40946e-08	-1.69855	-2.58454e-10	5.88797e-06	-1.5809	-2.58454e-10
103510349	rs74377561	2.69368e-08	-1.05085	-2.58454e-10	6.71546e-06	-1.4494	-2.58454e-10
103511245	rs190284745	1.32214e-08	-1.76251	-2.58454e-10	4.88051e-06	-1.76856	-2.58454e-10
103511870	rs73183685	1.25006e-07	0.484021	-2.58454e-10	7.81061e-06	-1.29833	-2.58454e-10
103512298	rs148137758	5.5399e-08	-1.32931e-10	-0.329782	1.60644e-05	-1.32931e-10	-0.577209
103512600	rs117440921	2.20407e-08	-1.32931e-10	-1.25145	7.63447e-06	-1.32931e-10	-1.32114
103513412	rs117026478	1.30399e-08	-1.77633	-2.58454e-10	6.97376e-06	-1.41166	-2.58454e-10
103515016	rs57531769	7.1014e-06	5.34996	-0.826259	4.69394e-06	-0.772032	-1.03551
103515033	rs77471575	5.03003e-08	-1.32931e-10	-0.426332	1.37162e-05	-1.32931e-10	-0.735239
103515225	rs60893614	3.10818e-08	-1.32931e-10	-0.907721	8.59575e-06	-1.32931e-10	-1.20255
103515869	rs117493306	2.00727e-08	-1.32931e-10	-1.34498	7.35762e-06	-1.32931e-10	-1.35808
103516424	rs78526970	1.99197e-08	-1.32931e-10	-1.35264	7.58922e-06	-1.32931e-10	-1.32709
103516757	rs10860940	4.4582e-06	4.93767	-0.879516	3.65875e-06	-0.974072	-1.08262
103517005	rs117428440	2.84155e-08	-1.32931e-10	-0.997407	1.1561e-05	-1.32931e-10	-0.906174
103517154	rs73381827	2.24332e-08	-1.32931e-10	-1.2338	1.00136e-05	-1.32931e-10	-1.04987
103518091	rs10860941	9.3154e-09	-1.23057	-0.882103	1.75972e-06	-1.76619	-1.02247
103519296	rs1520187	4.54674e-06	4.97385	-0.89603	3.65892e-06	-0.961522	-1.09512
103519839	rs150334450	2.2175e-08	-1.24538	-2.58454e-10	5.25218e-06	-1.69517	-2.58454e-10
103520884	rs7298698	4.10847e-06	3.85568	0.120784	1.18718e-05	-1.23912	0.35947
103521622	rs117146168	1.55903e-08	-1.59769	-2.58454e-10	4.83837e-06	-1.77724	-2.58454e-10
103522747	rs11111456	4.27494e-06	4.96345	-0.947272	4.10967e-06	-0.832974	-1.1075
103522952	rs4764939	4.86949e-06	4.02562	0.120784	1.23556e-05	-1.19917	0.35947
103522975	rs79282315	8.53551e-08	0.102477	-2.58454e-10	1.92578e-05	-0.395898	-2.58454e-10
103523009	rs4764940	4.33151e-06	5.01417	-0.984843	3.49347e-06	-0.947463	-1.15546
103523555	rs1818702	4.14276e-06	5.00331	-1.01854	3.97625e-06	-0.818014	-1.15546
103524779	rs79107313	9.50791e-07	2.51295	-2.58454e-10	1.14132e-05	-0.919042	-2.58454e-10
103525573	rs60485583	3.19568e-07	2.7217	-1.29907	2.77635e-06	-0.981879	-1.3508
103525608	rs117081764	3.1021e-08	-1.32931e-10	-0.909678	1.21329e-05	-1.32931e-10	-0.857889
103525699	rs116831862	1.19067e-07	-1.32931e-10	0.435343	6.44743e-05	-1.32931e-10	0.812454
103525945	rs11111457	3.74833e-06	4.84855	-0.96383	3.83479e-06	-0.875685	-1.13401
103526189	rs73183688	3.44058e-06	4.82177	-1.02272	3.17989e-06	-1.01384	-1.18313
103526625	rs79981723	1.25712e-07	-1.32931e-10	0.489647	6.84405e-05	-1.32931e-10	0.872152
103527516	rs73183689	3.58106e-06	4.88068	-1.04161	3.74874e-06	-0.859184	-1.17321
103527620	rs140052039	3.41695e-09	-1.77368	-1.34192	1.4739e-06	-1.60763	-1.35827
103528192	rs7358572	3.09619e-06	4.7347	-1.04112	3.05962e-06	-1.03916	-1.19636
103528538	rs4764941	3.20667e-06	4.77428	-1.04564	3.09081e-06	-1.02579	-1.19958
103528711	rs4764942	3.423e-06	4.84855	-1.05462	3.65099e-06	-0.875685	-1.18313
103528796	rs12580951	3.37787e-06	4.82177	-1.04112	3.13809e-06	-1.01384	-1.19636
103528852	rs12582534	3.36264e-06	4.82177	-1.04564	3.12798e-06	-1.01384	-1.19958
103529008	rs76850897	9.80408e-08	0.241041	-2.58454e-10	2.16945e-05	-0.276755	-2.58454e-10
103529183	rs73183692	3.7638e-07	2.91542	-1.32916	2.99919e-06	-0.899214	-1.35626
103529534	rs11111459	3.36264e-06	4.82177	-1.04564	3.12798e-06	-1.01384	-1.19958
103529601	rs11111460	3.64392e-06	4.89759	-1.04112	3.22056e-06	-0.987901	-1.19636
103530071	rs11111462	3.9783e-06	5.00331	-1.05904	3.85477e-06	-0.818014	-1.18649
103530412	rs4764727	9.65021e-07	3.63292	-1.10512	2.4433e-06	-1.2395	-1.22096
103530529	rs11111463	7.36481e-09	-1.23057	-1.11706	1.4625e-06	-1.76619	-1.20748
103530629	rs4764943	3.61382e-06	4.92029	-1.07211	3.71737e-06	-0.844435	-1.19636
103531240	rs12303382	3.31192e-06	4.82177	-1.06083	3.10043e-06	-1.01384	-1.20843
103531520	rs58843793	3.32988e-08	-1.32931e-10	-0.838821	1.05713e-05	-1.32931e-10	-0.995675
103531568	rs78432843	2.19261e-08	-1.32931e-10	-1.25666	7.58581e-06	-1.32931e-10	-1.32753
103532175	rs12582337	7.576e-09	-1.19592	-1.12343	1.44865e-06	-1.77066	-1.21252
103533030	rs11111466	2.92512e-06	4.69446	-1.05771	3.34637e-06	-0.960464	-1.18547
103533302	rs145689926	1.98741e-08	-1.32931e-10	-1.35493	7.68668e-06	-1.32931e-10	-1.31432
103533483	rs12231647	2.90764e-06	4.68757	-1.05682	3.35531e-06	-0.958469	-1.1848
103533984	rs77740382	6.49237e-08	-0.17113	-2.58454e-10	1.61586e-05	-0.571362	-2.58454e-10
103534810	rs10860942	3.38105e-09	-1.77696	-1.34919	1.29167e-06	-1.76223	-1.33566
103535020	rs7135240	2.56271e-06	3.34114	0.163334	9.84187e-06	-1.44594	0.378769
103535281	rs11111467	9.33626e-07	3.02932	-0.534584	3.11019e-06	-1.43865	-0.780482
103535368	rs10778214	8.29982e-07	3.19281	-0.815744	2.84295e-06	-1.39421	-0.914762
103536009	rs12312776	3.68769e-08	-0.736758	-2.58454e-10	7.04434e-06	-1.40159	-2.58454e-10
103536162	rs12230024	1.12903e-06	3.15624	-0.471474	3.35899e-06	-1.41276	-0.729415
103536226	rs80037841	3.61991e-08	-0.755309	-2.58454e-10	7.11911e-06	-1.39103	-2.58454e-10
103536722	rs117275807	1.31142e-07	-1.32931e-10	0.531941	7.21951e-05	-1.32931e-10	0.925558
103537266	rs10778215	3.10173e-06	3.65869	0.0366799	9.25404e-06	-1.3625	0.233747
103537430	rs10860944	4.03056e-09	-1.60451	-1.34593	1.27917e-06	-1.76146	-1.34614
103538004	rs11111468	3.73726e-09	-1.77163	-1.25436	1.27397e-06	-1.76234	-1.34933
103538161	rs76517145	1.55378e-08	-1.60107	-2.58454e-10	4.83742e-06	-1.77743	-2.58454e-10
103538924	rs77838665	1.57101e-08	-1.59004	-2.58454e-10	4.83533e-06	-1.77786	-2.58454e-10
103539098	rs7314842	4.49701e-07	2.52367	-0.759425	2.734e-06	-1.6784	-0.669648
103539182	rs140245913	7.52423e-08	-1.32931e-10	-0.0236292	3.14098e-05	-1.32931e-10	0.093305
103539215	rs10860945	4.56763e-08	0.741501	-1.26426	1.34063e-06	-1.73674	-1.32393
103539540	rs7979617	1.60619e-08	-1.56789	-2.58454e-10	6.66902e-06	-1.45634	-2.58454e-10
103539542	rs117519909	3.68718e-08	-0.736895	-2.58454e-10	5.54676e-06	-1.6406	-2.58454e-10
103540312	rs116916939	1.55116e-08	-1.60276	-2.58454e-10	4.83789e-06	-1.77734	-2.58454e-10
103540739	rs74746347	2.87048e-08	-1.32931e-10	-0.987277	9.71929e-06	-1.32931e-10	-1.0797
103541072	rs1401987	4.42759e-08	0.721198	-1.2751	1.32859e-06	-1.7393	-1.33039
103541217	rs5011101	5.18336e-07	2.54227	-0.635986	3.12851e-06	-1.67555	-0.537706
103541428	rs12299173	4.5076e-08	0.741501	-1.27749	1.33015e-06	-1.73674	-1.33178
103541594	rs1004081	1.29075e-08	-1.1186	-0.667929	2.36513e-06	-1.7116	-0.781382
103541943	rs12300756	4.39821e-08	0.721198	-1.28176	1.32351e-06	-1.7393	-1.33422
103542027	rs12300816	4.38902e-08	0.721198	-1.28385	1.32196e-06	-1.7393	-1.3354
103542509	rs10735386	4.40205e-07	2.4027	-0.659801	3.07502e-06	-1.69043	-0.540072
103542558	rs11111470	1.26865e-08	-1.2798	-0.523998	2.59863e-06	-1.75451	-0.64432
103542900	rs10450752	4.28477e-08	0.703257	-1.28995	1.31868e-06	-1.73843	-1.33876
103543299	rs73183700	1.06186e-08	-1.42329	-0.558444	2.61585e-06	-1.71606	-0.67616
103543420	rs4764944	3.90788e-08	0.613159	-1.29192	1.30438e-06	-1.74827	-1.33982
103543422	rs4764728	3.90788e-08	0.613159	-1.29192	1.30438e-06	-1.74827	-1.33982
103543522	rs117619644	1.51158e-08	-1.6286	-2.58454e-10	4.85071e-06	-1.77469	-2.58454e-10
103543694	rs7133215	1.67387e-08	-1.52662	-2.58454e-10	7.0154e-06	-1.40571	-2.58454e-10
103543779	rs76177838	1.50573e-08	-1.63248	-2.58454e-10	4.85364e-06	-1.77408	-2.58454e-10
103544077	rs186243369	2.1624e-08	-1.32931e-10	-1.27054	7.93423e-06	-1.32931e-10	-1.28263
103544233	rs12228500	9.41652e-09	-1.4073	-0.694576	2.27297e-06	-1.7154	-0.817331
103544330	rs10860946	4.04124e-08	0.654126	-1.29933	1.30068e-06	-1.74725	-1.34368
103544418	rs11111471	1.30802e-08	-1.77325	-2.58454e-10	5.13824e-06	-1.7171	-2.58454e-10
103544487	rs7971192	4.07772e-07	2.34768	-0.681321	2.88692e-06	-1.70755	-0.586072
103544957	rs7310263	3.96302e-08	0.636428	-1.30118	1.30049e-06	-1.74647	-1.3446
103546934	rs10860947	1.13252e-08	-1.12761	-0.789708	2.10038e-06	-1.71949	-0.89221
103547606	rs2176823	3.71489e-08	0.590177	-1.31958	1.28001e-06	-1.75406	-1.35289
103548096	rs57326773	3.71489e-08	0.590177	-1.31958	1.28001e-06	-1.75406	-1.35289
103548120	rs58210583	3.70933e-08	0.590177	-1.32108	1.27926e-06	-1.75406	-1.35347
103548467	rs11111473	1.03145e-08	-1.18107	-0.829719	2.00458e-06	-1.73001	-0.928371
103548480	rs11111474	1.10077e-08	-1.13846	-0.807287	2.06059e-06	-1.72271	-0.908115
103549047	rs73185807	2.80375e-07	1.29178	-2.58454e-10	8.8465e-06	-1.17379	-2.58454e-10
103549079	rs11111475	1.69129e-08	-1.51627	-2.58454e-10	7.10418e-06	-1.39313	-2.58454e-10
103549344	rs118084692	1.49742e-08	-1.63801	-2.58454e-10	4.85834e-06	-1.77312	-2.58454e-10
103549931	rs11837118	8.72105e-09	-1.43506	-0.743547	2.23259e-06	-1.68919	-0.861456
103550409	rs146621263	1.36804e-08	-1.72838	-2.58454e-10	7.26552e-06	-1.37067	-2.58454e-10
103550526	rs10860948	2.48905e-08	0.165695	-1.29555	1.34859e-06	-1.71302	-1.34173
103550623	rs7961076	2.53949e-08	0.187662	-1.29746	1.35275e-06	-1.70896	-1.34272
103550830	rs138545634	1.49742e-08	-1.63801	-2.58454e-10	4.85834e-06	-1.77312	-2.58454e-10
103551279	rs116871445	1.53785e-08	-1.61137	-2.58454e-10	4.84095e-06	-1.7767	-2.58454e-10
103551533	rs7314091	1.67181e-08	-1.52785	-2.58454e-10	7.00489e-06	-1.40721	-2.58454e-10
103551672	rs142619906	1.49992e-08	-1.63634	-2.58454e-10	5.81778e-06	-1.59289	-2.58454e-10
103551688	rs75995137	8.83243e-08	-1.32931e-10	0.136672	5.28674e-05	-1.32931e-10	0.613973
103552246	rs7968481	3.82462e-08	0.634187	-1.33448	1.27979e-06	-1.74945	-1.35767
103552519	rs142379331	1.50864e-08	-1.63055	-2.58454e-10	4.85215e-06	-1.77439	-2.58454e-10
103552763	rs117310821	1.48932e-08	-1.64344	-2.58454e-10	4.86356e-06	-1.77204	-2.58454e-10
103552771	rs7969097	9.92565e-09	-1.16541	-0.883814	1.93605e-06	-1.71614	-0.977022
103552875	rs7307328	3.84733e-08	0.636428	-1.33081	1.28364e-06	-1.74647	-1.35765
103552910	rs6539062	5.18677e-07	2.4027	-0.49576	3.40086e-06	-1.69043	-0.439354
103552986	rs75695886	2.73134e-08	-1.03696	-2.58454e-10	5.05519e-06	-1.7334	-2.58454e-10
103553081	rs77312281	1.51158e-08	-1.6286	-2.58454e-10	4.85071e-06	-1.77469	-2.58454e-10
103553204	rs2271934	3.86117e-08	0.654126	-1.34491	1.28097e-06	-1.74725	-1.35895
103553271	rs2271935	3.78159e-08	0.634187	-1.3458	1.27819e-06	-1.74945	-1.35892
103553470	rs74839319	2.26986e-08	-1.32931e-10	-1.22204	8.14216e-06	-1.32931e-10	-1.25676
103553551	rs3817402	3.65658e-08	0.601428	-1.34666	1.27973e-06	-1.7483	-1.35886
103554338	rs7961913	4.84153e-08	0.642676	-1.1072	1.84035e-06	-1.74466	-0.999194
103554595	rs11615631	1.57698e-08	-1.58624	-2.58454e-10	4.83499e-06	-1.77794	-2.58454e-10
103554803	rs11613585	1.54427e-08	-1.6072	-2.58454e-10	4.83933e-06	-1.77704	-2.58454e-10
103555364	rs1520186	4.0885e-08	0.723487	-1.35707	1.30339e-06	-1.73584	-1.353
103555779	rs2292995	4.58853e-08	0.838104	-1.3563	1.35276e-06	-1.72453	-1.32713
103556109	rs7956099	4.76757e-07	2.46175	-0.639089	2.93251e-06	-1.69045	-0.587501
103556359	rs1520185	2.01348e-08	-1.32931e-10	-1.34189	7.47849e-06	-1.32931e-10	-1.34178
103556972	rs2292996	4.3871e-07	2.3004	-0.560908	3.01317e-06	-1.72181	-0.529009
103557292	rs10778216	3.43624e-08	0.550724	-1.3581	1.27002e-06	-1.77355	-1.34123
103557345	rs145136280	1.33457e-07	-1.32931e-10	0.549434	5.69636e-05	-1.32931e-10	0.6886
103557789	rs117886247	9.12302e-09	-1.47505	-0.658489	2.94476e-06	-1.44475	-0.829033
103557947	rs938434	0.000244486	9.32947	-1.2669	3.64454e-06	-0.750888	-1.30969
103558047	rs17453719	1.3924e-07	0.591859	-2.58454e-10	1.90058e-05	-0.40907	-2.58454e-10
103558227	rs79732279	2.00757e-08	-1.32931e-10	-1.34483	8.32533e-06	-1.32931e-10	-1.23451
103558235	rs11111476	9.26044e-09	-0.761164	-1.35743	2.1202e-06	-1.28226	-1.32004
103558605	rs17453782	1.30662e-08	-1.77431	-2.58454e-10	8.46096e-06	-1.21835	-2.58454e-10
103559115	rs73381891	4.24029e-09	-1.67819	-1.22153	2.09128e-06	-1.28118	-1.33486
103559501	rs201149407	1.98238e-08	-1.32931e-10	-1.35746	7.3526e-06	-1.32931e-10	-1.35876
103559502	rs201931257	1.98238e-08	-1.32931e-10	-1.35746	7.35261e-06	-1.32931e-10	-1.35876
103559648	rs11609360	1.34465e-08	-0.438515	-1.30711	1.56039e-06	-1.55058	-1.3583
103560234	rs10507158	4.2708e-05	7.65145	-1.33365	1.27714e-06	-1.75588	-1.35332
103560838	rs143810897	3.00308e-08	-0.942119	-2.58454e-10	3.62888e-05	0.237696	-2.58454e-10
103560861	rs80343983	5.75788e-09	-1.36112	-1.23265	1.4173e-06	-1.67851	-1.32655
103561131	rs11111477	1.54096e-08	-0.397107	-1.21224	2.70255e-06	-1.03257	-1.32704
103561166	rs117794944	2.08568e-08	-1.30667	-2.58454e-10	4.92521e-06	-1.75945	-2.58454e-10
103561272	rs73381900	1.0754e-08	-1.48397	-0.485098	2.23633e-06	-1.76785	-0.781123
103561799	rs1401988	0.0444079	14.623	-1.35842	1.30515e-06	-1.7305	-1.35699
103562369	rs61540170	5.55234e-09	-1.37013	-1.25999	1.44714e-06	-1.67403	-1.31019
103562557	rs117483797	1.43027e-08	-1.6839	-2.58454e-10	6.32474e-06	-1.50934	-2.58454e-10
103562779	rs10778217	0.00011923	8.6642	-1.31973	1.44319e-06	-1.75848	-1.22848
103562911	rs7975993	0.000119411	8.6642	-1.31822	1.44715e-06	-1.75848	-1.22573
103563024	rs7976027	0.000113494	8.61383	-1.31867	1.44758e-06	-1.7606	-1.22332
103563123	rs7976163	0.000119613	8.6642	-1.31652	1.45158e-06	-1.75848	-1.22268
103563323	rs76142717	5.81463e-09	-1.32525	-1.25871	1.38564e-06	-1.71657	-1.31108
103563368	rs143726057	1.30219e-08	-1.77771	-2.58454e-10	1.32829e-05	-0.767336	-2.58454e-10
103563372	rs7963232	9.24044e-05	8.40358	-1.31399	1.44408e-06	-1.76816	-1.21818
103563794	rs1401997	3.99175e-05	7.59865	-1.34843	1.29065e-06	-1.75836	-1.34031
103563888	rs11111480	1.6182e-08	-0.410578	-1.14986	2.89196e-06	-0.990795	-1.30108
103564402	rs10745955	0.000119613	8.6642	-1.31652	1.45158e-06	-1.75848	-1.22268
103565047	rs10778218	8.9454e-05	8.40033	-1.34319	1.42942e-06	-1.77377	-1.22278
103565144	rs10745956	0.000123448	8.69258	-1.31335	1.45488e-06	-1.76184	-1.21705
103565453	rs10778219	5.67839e-05	7.94586	-1.34319	1.45001e-06	-1.75947	-1.22278
103565455	rs10778220	5.17529e-05	7.84509	-1.33519	1.4891e-06	-1.7548	-1.20084
103565781	rs79137603	1.07972e-08	-1.53233	-0.432733	2.3172e-06	-1.77505	-0.738399
103566007	rs73185815	1.54241e-08	-0.468273	-1.14014	2.78286e-06	-1.03442	-1.29592
103566264	rs74837235	1.3313e-08	-1.7556	-2.58454e-10	7.39651e-06	-1.35281	-2.58454e-10
103567245	rs117033005	3.19429e-08	-0.880393	-2.58454e-10	7.70359e-06	-1.31213	-2.58454e-10
103567683	rs17033545	3.48432e-09	-1.77183	-1.32424	1.57931e-06	-1.53821	-1.35862
103568147	rs75169963	5.41975e-08	-1.32931e-10	-0.351708	1.27151e-05	-1.32931e-10	-0.811027
103568316	rs7962035	3.66738e-05	7.51843	-1.35295	1.28964e-06	-1.76559	-1.33387
103569020	rs73383835	3.43294e-09	-1.7762	-1.33473	1.42707e-06	-1.64164	-1.35655
103569575	rs75189260	1.04856e-08	-1.54772	-0.446616	2.28771e-06	-1.77651	-0.749754
103571181	rs78441725	6.01192e-09	-1.32704	-1.22356	1.393e-06	-1.69416	-1.3282
103571314	rs75086031	6.17525e-09	-1.30237	-1.22142	1.37752e-06	-1.70432	-1.3292
103571343	rs10745957	5.07983e-05	7.8335	-1.34222	1.28743e-06	-1.75304	-1.34813
103572583	rs149586384	2.78074e-08	-1.01904	-2.58454e-10	2.73799e-05	-0.0440032	-2.58454e-10
103572695	rs75083395	7.44464e-08	-1.32931e-10	-0.0342634	5.42025e-05	-1.32931e-10	0.638914
103573193	rs116958871	2.46128e-08	-1.32931e-10	-1.14107	1.02409e-05	-1.32931e-10	-1.02742
103573575	rs10860949	0.0332631	14.3172	-1.34156	1.36935e-06	-1.7202	-1.31928
103573590	rs115576471	6.48213e-08	-0.172709	-2.58454e-10	1.75555e-05	-0.488446	-2.58454e-10
103574202	rs7306170	0.0128278	13.3373	-1.31455	1.37872e-06	-1.67658	-1.35608
103574510	rs28375473	1.13921e-08	-1.52718	-0.384239	2.40311e-06	-1.77447	-0.70258
103574524	rs28637567	1.09635e-08	-1.52448	-0.425289	2.32445e-06	-1.77415	-0.736186
103574582	rs139484179	5.4231e-09	-1.34843	-1.30524	1.34369e-06	-1.77498	-1.28341
103574769	rs113561475	5.38876e-09	-1.36009	-1.29993	1.33442e-06	-1.77392	-1.2914
103575057	rs73185820	1.20287e-08	-0.503719	-1.35333	2.60723e-06	-1.06107	-1.33446
103575280	rs73185822	1.01814e-07	0.278803	-2.58454e-10	7.41069e-06	-1.35089	-2.58454e-10
103575583	rs10778221	0.0372133	14.3977	-1.30988	1.4573e-06	-1.71645	-1.26078
103575599	rs75185895	1.08472e-08	-1.52718	-0.433258	2.30862e-06	-1.77447	-0.742692
103575787	rs10860950	0.00100553	10.8299	-1.35326	1.27745e-06	-1.75433	-1.35462
103575828	rs77338334	1.08255e-08	-1.51658	-0.445859	2.28811e-06	-1.77312	-0.752965
103575842	rs77799019	1.07702e-08	-1.53227	-0.43529	2.30347e-06	-1.77505	-0.744349
103575987	rs10860951	0.000309031	9.61092	-1.31407	1.28624e-06	-1.76785	-1.33424
103576018	rs10860952	0.00032779	9.66819	-1.3124	1.28573e-06	-1.76948	-1.333
103576218	rs12308465	6.26899e-09	-1.19873	-1.31	1.33795e-06	-1.7776	-1.28508
103576789	rs116935624	3.29332e-08	-0.849861	-2.58454e-10	4.83896e-06	-1.77711	-2.58454e-10
103576882	rs78942742	1.09328e-08	-1.51932	-0.433258	2.31089e-06	-1.77349	-0.742692
103577030	rs60306422	3.37674e-09	-1.77647	-1.35096	1.57577e-06	-1.55557	-1.3435
103578127	rs11111484	0.000265561	9.43948	-1.29422	1.31441e-06	-1.76287	-1.31755
103578391	rs75609984	1.35192e-08	-1.74023	-2.58454e-10	7.72481e-06	-1.30938	-2.58454e-10
103578511	rs78986382	2.62788e-08	-1.32931e-10	-1.07558	7.39264e-06	-1.32931e-10	-1.35333
103578540	rs185374805	1.97994e-08	-1.32931e-10	-1.35869	8.35505e-06	-1.32931e-10	-1.23095
103578764	rs73383851	3.38069e-09	-1.77697	-1.34929	1.56201e-06	-1.56221	-1.34563
103578776	rs77600961	1.0757e-08	-1.53756	-0.431225	2.30985e-06	-1.7756	-0.741032
103580090	rs7308725	0.000224583	9.28	-1.30235	1.31295e-06	-1.75643	-1.32511
103580200	rs7308934	0.03369	14.2886	-1.30026	1.46433e-06	-1.72507	-1.24735
103580376	rs10860953	0.000237967	9.33133	-1.29578	1.31835e-06	-1.75863	-1.3188
103580392	rs7309203	0.000268026	9.45028	-1.29578	1.31329e-06	-1.76248	-1.3188
103581041	rs1879250	0.0578235	14.8451	-1.31656	1.43013e-06	-1.72572	-1.27033
103581721	rs10860954	0.00094986	10.7774	-1.35767	1.30603e-06	-1.72838	-1.35844
103581985	rs10860955	0.0535067	14.7696	-1.31865	1.42248e-06	-1.72805	-1.27336
103583645	rs117786718	3.25854e-08	-0.86048	-2.58454e-10	7.60185e-06	-1.32542	-2.58454e-10
103584038	rs75537840	1.49526e-08	-1.63946	-2.58454e-10	4.351e-05	0.419178	-2.58454e-10
103584223	rs10778222	0.00044009	9.93387	-1.28348	1.32644e-06	-1.76243	-1.30888
103584853	rs11111485	0.000518506	10.0978	-1.28348	1.31932e-06	-1.76782	-1.30888
103585228	rs11614058	1.08043e-08	-1.53992	-0.424473	2.32208e-06	-1.77583	-0.735519
103585974	rs10778223	0.000546822	10.1428	-1.27525	1.3202e-06	-1.77389	-1.30214
103586332	rs78888963	7.05879e-09	-1.04827	-1.3418	1.44263e-06	-1.76775	-1.2196
103586618	rs61942184	1.3035e-08	-1.7767	-2.58454e-10	4.93322e-06	-1.75782	-2.58454e-10
103586941	rs4015583	0.000586249	10.2095	-1.27238	1.32741e-06	-1.77081	-1.29977
103587734	rs1607688	0.0011101	10.8709	-1.2953	1.39884e-06	-1.74549	-1.27268
103587834	rs77738392	1.08085e-08	-1.55003	-0.413983	2.34007e-06	-1.77669	-0.726946
103587869	rs74350232	1.09828e-08	-1.56241	-0.385608	2.39326e-06	-1.77746	-0.703702
103587973	rs141784309	3.85494e-08	-1.32931e-10	-0.692403	1.55916e-05	-1.32931e-10	-0.607079
103588566	rs10860958	0.000587606	10.2095	-1.27007	1.32995e-06	-1.77081	-1.29786
103589066	rs12312922	7.42581e-09	-0.993797	-1.34558	1.44938e-06	-1.77477	-1.2079
103589443	rs111496456	3.40009e-09	-1.7735	-1.34704	1.61208e-06	-1.52827	-1.34802
103589462	rs1607692	0.000625764	10.2629	-1.26052	1.33892e-06	-1.77206	-1.28989
103589757	rs189547252	2.2568e-08	-1.32931e-10	-1.22781	8.43013e-06	-1.32931e-10	-1.222
103589891	rs74563780	1.0911e-08	-1.55991	-0.394663	2.37586e-06	-1.77733	-0.711128
103590283	rs78297863	1.11197e-08	-1.54513	-0.390495	2.38645e-06	-1.7763	-0.707711
103590652	rs10860959	0.000527544	10.0872	-1.25556	1.34986e-06	-1.76808	-1.28573
103590723	rs77668362	1.10859e-08	-1.55258	-0.386085	2.39371e-06	-1.77687	-0.704094
103591248	rs2176822	1.2835e-08	-0.45397	-1.3382	2.79207e-06	-1.02363	-1.3034
103591312	rs77274886	1.11584e-08	-1.55258	-0.379566	2.40656e-06	-1.77687	-0.698744
103591376	rs12316992	7.93115e-09	-0.946674	-1.32687	1.38201e-06	-1.77705	-1.25322
103591508	rs1607691	0.00198431	11.5137	-1.3573	1.26363e-06	-1.76351	-1.35632
103591612	rs1607690	0.0949652	15.3589	-1.33418	1.43869e-06	-1.69322	-1.29685
103591852	rs57809382	3.41374e-09	-1.77283	-1.34371	1.61551e-06	-1.52335	-1.35081
103591979	rs1401990	0.000920602	10.6601	-1.27169	1.42331e-06	-1.75533	-1.2455
103592013	rs1401991	0.000638604	10.2629	-1.2402	1.3621e-06	-1.77206	-1.27273
103592072	rs1401992	0.000610413	10.2095	-1.23199	1.37341e-06	-1.77081	-1.26571
103592305	rs1949550	0.000756164	10.4237	-1.23199	1.36758e-06	-1.77506	-1.26571
103592778	rs1949551	0.000677508	10.311	-1.22919	1.37362e-06	-1.77306	-1.2633
103592919	rs117451786	1.12444e-08	-1.56489	-0.35958	2.44471e-06	-1.77757	-0.682316
103593803	rs117036158	1.45211e-08	-1.66874	-2.58454e-10	5.94155e-06	-1.57184	-2.58454e-10
103594062	rs10860960	0.122377	15.6108	-1.33254	1.47181e-06	-1.67305	-1.29428
103594232	rs58142894	3.44013e-09	-1.76603	-1.34281	1.68899e-06	-1.48403	-1.34565
103594658	rs143476129	1.16827e-08	-1.53992	-0.346307	2.47588e-06	-1.77583	-0.671387
103594712	rs10860961	0.00208167	11.5624	-1.35809	1.26016e-06	-1.76543	-1.35714
103594727	rs10860962	0.00169201	11.268	-1.27095	1.48276e-06	-1.72308	-1.23682
103595080	rs10860963	0.00208217	11.5624	-1.35785	1.2606e-06	-1.76543	-1.3568
103595160	rs80254353	1.11061e-08	-1.59054	-0.346307	2.47078e-06	-1.77789	-0.671387
103595268	rs11111488	0.00208124	11.5624	-1.3583	1.25977e-06	-1.76543	-1.35745
103595522	rs111406772	3.44192e-09	-1.76551	-1.34281	1.69332e-06	-1.48147	-1.34565
103595537	rs75282720	2.01144e-08	-1.32931e-10	-1.34291	7.42801e-06	-1.32931e-10	-1.34855
103595543	rs1829513	0.00076224	10.4344	-1.23476	1.3641e-06	-1.77524	-1.26808
103595640	rs1589290	0.000671903	10.311	-1.2375	1.36388e-06	-1.77306	-1.27042
103595925	rs11111489	1.06558e-08	-0.647385	-1.33085	2.44568e-06	-1.16775	-1.29174
103596109	rs76407195	1.18651e-08	-1.53756	-0.333178	2.50341e-06	-1.7756	-0.660561
103596455	rs10860964	0.123142	15.6108	-1.32631	1.48595e-06	-1.67305	-1.28471
103596816	rs149355247	5.16556e-08	-1.32931e-10	-0.399745	1.47602e-05	-1.32931e-10	-0.661879
103596917	rs870865	0.00233803	11.679	-1.35848	1.25525e-06	-1.76874	-1.35773
103597146	rs2139556	0.123744	15.6108	-1.32143	1.4968e-06	-1.67305	-1.27744
103597544	rs1879253	1.08151e-08	-0.634185	-1.32921	2.47578e-06	-1.15805	-1.28921
103598254	rs142046643	2.72268e-08	-1.32931e-10	-1.04014	1.17574e-05	-1.32931e-10	-0.889331
103598706	rs1949552	0.00114812	10.9651	-1.35579	1.29538e-06	-1.74088	-1.35413
103598819	rs78385146	1.22215e-08	-1.53756	-0.303587	2.56538e-06	-1.7756	-0.636108
103598894	rs77914668	1.20701e-08	-1.55003	-0.303587	2.56259e-06	-1.77669	-0.636108
103599075	rs183543396	1.33193e-08	-1.75513	-2.58454e-10	4.84254e-06	-1.77637	-2.58454e-10
103599600	rs78435211	1.21261e-08	-1.55003	-0.298952	2.57244e-06	-1.77669	-0.632271
103599832	rs7133508	0.00101523	10.7126	-1.22636	1.37029e-06	-1.77792	-1.26087
103599987	rs77995784	1.21796e-08	-1.55003	-0.29455	2.58183e-06	-1.77669	-0.628626
103600131	rs7133857	0.113389	15.5182	-1.31621	1.50039e-06	-1.67826	-1.26983
103600231	rs147001371	3.02337e-08	-0.198399	-0.736986	4.77555e-06	-0.875857	-0.914446
103600344	rs12310393	7.13677e-09	-1.0238	-1.35528	1.52682e-06	-1.76852	-1.16211
103600411	rs75941759	1.20033e-08	-1.56241	-0.296752	2.57515e-06	-1.77746	-0.630449
103601016	rs11111491	0.000654522	10.2765	-1.22919	1.37034e-06	-1.77545	-1.2633
103601091	rs11111492	0.000871953	10.5633	-1.22919	1.36843e-06	-1.77684	-1.2633
103601528	rs146092053	1.41572e-07	-1.32931e-10	0.608462	8.87627e-05	-1.32931e-10	1.13215
103601577	rs77813127	1.20481e-08	-1.56489	-0.290542	2.58813e-06	-1.77757	-0.625305
103601638	rs7959287	0.000739939	10.3963	-1.22636	1.37475e-06	-1.77467	-1.26087
103601765	rs7959408	0.000742059	10.3963	-1.2235	1.37814e-06	-1.77467	-1.25841
103602109	rs11609653	1.21044e-08	-1.56489	-0.285883	2.59815e-06	-1.77757	-0.621443
103602216	rs11111493	1.05796e-08	-0.66738	-1.31803	2.45672e-06	-1.18242	-1.27257
103602237	rs77720463	1.22016e-08	-1.55003	-0.292745	2.5857e-06	-1.77669	-0.627131
103603439	rs11111494	7.71065e-09	-0.944208	-1.35753	1.67092e-06	-1.77521	-1.06523
103604010	rs11111495	0.00119135	10.9835	-1.33723	1.316e-06	-1.75024	-1.32897
103604948	rs117469404	1.34173e-08	-1.7478	-2.58454e-10	5.9526e-06	-1.56998	-2.58454e-10
103604967	rs939330	0.000105402	8.45487	-1.23368	1.326e-06	-1.71329	-1.35835
103605121	rs11111496	1.1775e-08	-0.593454	-1.28491	2.7118e-06	-1.12955	-1.22665
103605337	rs10860965	0.00196303	11.4792	-1.33352	1.29877e-06	-1.76326	-1.32914
103605765	rs10860966	0.061358	14.9338	-1.34592	1.37694e-06	-1.71262	-1.32133
103606574	rs1401994	5.17504e-05	7.69975	-1.1899	1.28827e-06	-1.74263	-1.35789
103606600	rs76691701	1.16986e-08	-1.51396	-0.370916	2.43371e-06	-1.77276	-0.691638
103607242	rs142586512	2.00084e-08	-1.32931e-10	-1.34819	8.08313e-06	-1.32931e-10	-1.26403
103607412	rs78475562	2.10988e-08	-1.32931e-10	-1.29513	7.37267e-06	-1.32931e-10	-1.35603
103607446	rs11111497	0.00151773	11.1934	-1.30498	1.35524e-06	-1.75598	-1.29386
103607581	rs11612540	1.16072e-08	-1.53497	-0.357744	2.45388e-06	-1.77534	-0.680806
103608071	rs10778224	0.0398927	14.5148	-1.35747	1.31328e-06	-1.73633	-1.34496
103608279	rs74959515	1.16876e-08	-1.53233	-0.353491	2.46318e-06	-1.77505	-0.677304
103608325	rs78475805	1.14581e-08	-1.55002	-0.355619	2.45486e-06	-1.77669	-0.679056
103608532	rs76246300	1.1737e-08	-1.52993	-0.35166	2.46756e-06	-1.77479	-0.675797
103608767	rs11111498	0.0014474	11.1388	-1.29784	1.36903e-06	-1.75367	-1.28604
103608812	rs11111499	1.36958e-08	-1.72725	-2.58454e-10	6.53806e-06	-1.47617	-2.58454e-10
103609415	rs7969688	0.000770982	10.2304	-1.0193	1.67242e-06	-1.77366	-1.06589
103609423	rs7956592	8.36591e-05	8.08092	-1.09076	1.33286e-06	-1.73035	-1.33613
103610067	rs60982613	7.76262e-09	-0.937215	-1.35781	1.55423e-06	-1.7756	-1.13724
103610150	rs117667660	1.66361e-08	-1.53277	-2.58454e-10	4.8487e-06	-1.7751	-2.58454e-10
103610234	rs143353821	3.40065e-08	-0.817792	-2.58454e-10	7.60843e-06	-1.32456	-2.58454e-10
103610300	rs10860967	0.00081722	10.3708	-1.10149	1.75982e-06	-1.75566	-1.03294
103610378	rs10860968	0.000801822	10.2891	-1.03883	1.66892e-06	-1.7747	-1.06694
103610428	rs7973757	0.000551447	9.90179	-1.02584	1.69575e-06	-1.7651	-1.06058
103610700	rs118189776	1.65551e-08	-1.53765	-2.58454e-10	5.11371e-06	-1.72189	-2.58454e-10
103610786	rs7974280	0.00065246	10.0655	-1.02138	1.69469e-06	-1.76995	-1.05637
103610821	rs7977336	0.00119277	10.9107	-1.26326	1.44721e-06	-1.74272	-1.24145
103610975	rs143955908	1.07678e-07	-1.32931e-10	0.334798	2.48829e-05	-1.32931e-10	-0.139633
103611069	rs12229151	0.00283708	11.8324	-1.3185	1.27016e-06	-1.77304	-1.34163
103611226	rs117304522	6.61482e-08	-1.32931e-10	-0.152445	2.90453e-05	-1.32931e-10	0.0150446
103611495	rs998499	7.96793e-09	-1.19773	-1.07119	1.2509e-06	-1.77125	-1.35869
103611551	rs1961983	1.80075e-06	3.35328	-0.201662	0.000579775	2.79465	0.214176
103611777	rs118090583	2.41981e-08	-1.15807	-2.58454e-10	4.22476e-05	0.389735	-2.58454e-10
103611787	rs140451117	1.98095e-08	-1.32931e-10	-1.35818	9.92682e-06	-1.32931e-10	-1.05857
103612305	rs10860969	6.81154e-07	2.59747	-0.418029	2.03057e-06	-1.49638	-1.14912
103612430	rs1850957	2.78023e-06	4.79214	-1.20619	1.62449e-06	-1.64103	-1.22759
103612733	rs1961982	3.04154e-06	4.73293	-1.05715	2.2913e-06	-1.47644	-1.04825
103613142	rs10778225	6.77836e-07	2.46412	-0.289553	2.23069e-06	-1.46125	-1.09025
103613439	rs147504063	1.98643e-08	-1.32931e-10	-1.35542	7.40006e-06	-1.32931e-10	-1.35233
103613686	rs141636136	2.82174e-08	-1.32931e-10	-1.0044	9.47417e-06	-1.32931e-10	-1.10524
103614111	rs10860970	6.29174e-07	2.33277	-0.232703	2.38305e-06	-1.42405	-1.06138
103614148	rs149701602	4.26703e-08	-0.59084	-2.58454e-10	7.02436e-06	-1.40443	-2.58454e-10
103614198	rs10860971	7.87211e-07	2.57349	-0.249337	2.28415e-06	-1.45792	-1.0699
103614208	rs10860972	7.61937e-07	2.54086	-0.249337	2.30463e-06	-1.44899	-1.0699
103614336	rs148921931	2.97688e-08	-1.32931e-10	-0.950883	8.55e-06	-1.32931e-10	-1.20788
103614448	rs11111501	4.37118e-09	-1.63788	-1.23143	1.4189e-06	-1.71669	-1.28724
103614913	rs12829188	9.19877e-06	6.10953	-1.32704	1.47996e-06	-1.68937	-1.27243
103615128	rs73185842	2.93076e-08	-1.32931e-10	-0.966496	9.74225e-06	-1.32931e-10	-1.07734
103615323	rs10860973	7.9152e-07	2.58722	-0.257606	2.28006e-06	-1.4555	-1.07412
103615521	rs59628740	3.42152e-09	-1.77786	-1.33639	1.45851e-06	-1.6636	-1.3128
103615749	rs117032894	1.851e-08	-1.42603	-2.58454e-10	5.01325e-06	-1.74173	-2.58454e-10
103615906	rs10745958	6.26891e-07	2.47079	-0.37436	2.19449e-06	-1.42285	-1.14501
103616704	rs34029399	4.13355e-06	5.33076	-1.34821	1.53779e-06	-1.61052	-1.31295
103616837	rs10860975	4.5397e-07	2.03164	-0.257948	2.5803e-06	-1.32828	-1.07763
103617385	rs181190284	3.22819e-08	-1.32931e-10	-0.869835	1.31595e-05	-1.32931e-10	-0.776671
103618392	rs577347578	2.7875e-08	-1.32931e-10	-1.01661	1.47512e-05	-1.32931e-10	-0.66249
103618679	rs141546866	2.78825e-08	-1.26813	0.251787	9.10467e-06	-1.49862	0.353598
103619205	rs117385421	1.36399e-08	-1.73134	-2.58454e-10	5.72005e-06	-1.60984	-2.58454e-10
103619207	rs150799807	1.12146e-07	0.375459	-2.58454e-10	1.32603e-05	-0.769041	-2.58454e-10
103619498	rs145928576	4.51638e-09	-1.59375	-1.24288	1.46444e-06	-1.69416	-1.27818
103619660	rs11561325	3.50508e-09	-1.76799	-1.32214	1.59303e-06	-1.59502	-1.29315
103619661	rs11561326	3.52926e-09	-1.76251	-1.32074	1.63067e-06	-1.57354	-1.29129
103619706	rs117649277	3.15686e-08	-0.892179	-2.58454e-10	5.57575e-06	-1.63539	-2.58454e-10
103620471	rs11111505	3.50625e-09	-1.76528	-1.32452	1.60563e-06	-1.58395	-1.29635
103620567	rs35652045	1.85285e-07	1.67543	-0.797882	7.10313e-06	-0.604373	-0.788905
103620793	rs191721407	1.34443e-08	-1.74579	-2.58454e-10	2.47309e-05	-0.14576	-2.58454e-10
103620921	rs113268558	5.55222e-09	-1.33557	-1.29457	1.91753e-06	-1.49294	-1.20984
103620926	rs117367395	2.49831e-08	-1.3591	0.232952	8.1625e-06	-1.58844	0.334176
103621055	rs113195655	5.4093e-09	-1.35219	-1.30403	1.92142e-06	-1.50625	-1.1945
103621244	rs10745960	2.30948e-08	-0.0566224	-1.14811	9.70238e-06	-0.170502	-0.910941
103621337	rs11611655	3.45027e-08	-1.29072	0.487412	1.11175e-05	-1.5416	0.596306
103621434	rs149301047	1.41125e-07	-1.32931e-10	0.605305	1.88349e-05	-1.32931e-10	-0.418104
103621519	rs12307607	4.91091e-07	3.17712	-1.32484	2.22243e-06	-1.25	-1.30521
103622541	rs11612302	1.81295e-08	-1.17063	-0.276176	5.50383e-06	-1.45595	-0.192421
103622567	rs11614359	3.61348e-08	0.18147	-0.938558	3.76137e-06	-1.02294	-1.0061
103623089	rs73185843	3.9118e-07	1.62483	-2.58454e-10	8.35981e-06	-1.23038	-2.58454e-10
103623744	rs17033593	4.66958e-08	-1.32931e-10	-0.50069	1.50004e-05	-1.32931e-10	-0.645734
103623855	rs12299423	1.12962e-08	-0.573264	-1.34661	2.16676e-06	-1.52034	-1.06024
103625326	rs10778226	2.5991e-07	1.59175	-0.375754	1.59893e-05	-1.57925	0.997354
103626179	rs12316853	9.53951e-09	-1.16999	-0.918915	1.94968e-06	-1.33549	-1.35065
103626529	rs77555343	2.56998e-08	-1.32931e-10	-1.09786	2.00403e-05	-1.32931e-10	-0.356067
103627084	rs9919808	3.81505e-09	-1.64887	-1.35652	1.71932e-06	-1.48678	-1.32511
103627123	rs2139555	4.32636e-09	-1.56288	-1.31674	2.17e-05	0.28083	-0.557333
103628238	rs12317748	8.00986e-09	-1.28296	-0.980713	2.06986e-06	-1.26815	-1.35819
103628391	rs12310655	3.79117e-09	-1.65814	-1.35353	1.62596e-06	-1.53425	-1.33347
103628563	rs117185888	2.30486e-08	-1.20674	-2.58454e-10	4.87744e-06	-1.76919	-2.58454e-10
103628631	rs79124514	4.11497e-08	-1.32931e-10	-0.627127	1.79808e-05	-1.32931e-10	-0.46451
103629697	rs17454946	4.96227e-09	-1.77371	-0.96877	1.65233e-06	-1.74388	-1.10775
103630724	rs76112411	2.07717e-08	-1.31075	-2.58454e-10	6.6595e-06	-1.45777	-2.58454e-10
103631315	rs12809764	3.78312e-09	-1.65979	-1.354	1.57403e-06	-1.56553	-1.33465
103631549	rs78291434	5.54678e-08	-0.32854	-2.58454e-10	2.073e-05	-0.322233	-2.58454e-10
103631920	rs74575444	3.23198e-08	-1.32931e-10	-0.868664	2.94205e-05	-1.32931e-10	0.0278786
103632437	rs7971476	1.75668e-08	-0.448757	-1.02958	3.70129e-06	-1.28055	-0.764585
103632455	rs75330467	2.25646e-08	-1.32931e-10	-1.22796	7.52454e-06	-1.32931e-10	-1.33564
103632874	rs17033601	8.93369e-09	-1.23573	-0.918786	2.07134e-06	-1.2671	-1.35852
103633605	rs148960892	1.39982e-08	-1.70541	-2.58454e-10	4.92684e-06	-1.75912	-2.58454e-10
103633615	rs1879252	8.42325e-09	-1.77562	-0.43773	2.8368e-05	-0.220793	0.212241
103634193	rs17033611	3.81289e-09	-1.6486	-1.35736	1.68721e-06	-1.50917	-1.32156
103635581	rs80194375	2.04202e-08	-1.32931e-10	-1.32782	8.89558e-06	-1.32931e-10	-1.16826
103635998	rs1520189	5.22797e-08	-1.32931e-10	-0.387736	8.81306e-06	-1.32931e-10	-1.17758
103636028	rs79396652	2.20894e-08	-1.24925	-2.58454e-10	4.91863e-06	-1.76078	-2.58454e-10
103638472	rs12299934	3.78466e-09	-1.65488	-1.35851	1.66861e-06	-1.51826	-1.32356
103640537	rs148340708	5.62438e-07	1.98794	-2.58454e-10	4.71396e-05	0.499301	-2.58454e-10
103640883	rs79627006	2.26622e-08	-1.32931e-10	-1.22364	7.79977e-06	-1.32931e-10	-1.29972
103640952	rs1520194	7.76763e-09	-0.953982	-1.3404	6.33619e-06	-1.07451	-0.43303
103641233	rs10507161	9.52739e-08	0.704099	-0.491687	1.81558e-05	-1.35976	0.904941
103642150	rs10507162	9.69583e-09	-1.27117	-0.801477	1.76837e-06	-1.45347	-1.33029
103642345	rs1401998	9.12763e-09	-1.1314	-1.00164	1.05109e-05	-0.592443	-0.40896
103642843	rs12579174	3.26561e-08	-1.32931e-10	-0.858311	3.03884e-05	-1.32931e-10	0.060249
103643199	rs1356821	1.47081e-08	-1.65594	-2.58454e-10	1.9537e-05	-0.381505	-2.58454e-10
103643996	rs77614924	9.397e-09	-1.31635	-0.787602	1.76301e-06	-1.45642	-1.33037
103644073	rs77443034	1.00482e-08	-1.26882	-0.768132	1.84295e-06	-1.41656	-1.32589
103644254	rs140265238	1.45606e-08	-1.66603	-2.58454e-10	4.86002e-06	-1.77277	-2.58454e-10
103644550	rs117849286	2.03805e-08	-1.32976	-2.58454e-10	1.09767e-05	-0.958042	-2.58454e-10
103645576	rs3858691	7.57776e-08	0.538696	-0.555236	1.5609e-05	-1.40749	0.801522
103645975	rs12424464	8.89728e-09	-0.93331	-1.22529	1.70458e-06	-1.71552	-1.10498
103646553	rs117790091	1.20152e-08	-1.60451	-0.253661	0.000129869	1.05622	0.456489
103648214	rs2139557	1.03781e-08	-1.56637	-0.438279	1.95527e-06	-1.46324	-1.22005
103648582	rs117592752	6.39948e-08	-0.185541	-2.58454e-10	5.42297e-06	-1.66317	-2.58454e-10
103648643	rs11609956	3.85915e-09	-1.64455	-1.34935	1.8191e-06	-1.50334	-1.25212
103648717	rs2373980	5.52128e-09	-1.35481	-1.28092	1.15467e-05	-0.219601	-0.68781
103648870	rs139082837	2.45484e-08	-1.1437	-2.58454e-10	4.99416e-06	-1.74554	-2.58454e-10
103650031	rs4433630	8.35828e-09	-0.926391	-1.2947	2.85936e-06	-1.13895	-1.16427
103650173	rs1554394	5.14736e-09	-1.55735	-1.14851	1.66806e-06	-1.48908	-1.35308
103651494	rs12320837	6.01685e-09	-1.48593	-1.06385	1.77383e-06	-1.42356	-1.35711
103652558	rs7302493	4.38651e-09	-1.76339	-1.10241	0.000281706	0.712006	1.57504
103653657	rs113937182	1.37646e-08	-1.72224	-2.58454e-10	7.60437e-06	-1.32509	-2.58454e-10
103654649	rs17033627	5.65128e-09	-1.51603	-1.09643	1.72203e-06	-1.4568	-1.35351
103654787	rs11830344	4.63528e-09	-1.67575	-1.13489	0.000417363	1.21755	1.46259
103656096	rs77058666	6.68777e-08	-1.32931e-10	-0.141477	5.49184e-05	-1.32931e-10	0.652035
103656233	rs1464321	4.14883e-09	-1.75773	-1.16378	0.000242677	0.780384	1.35754
103656343	rs17033633	8.34122e-09	-1.57432	-0.648811	1.98388e-05	-0.537953	0.17178
103656896	rs118109777	1.98855e-08	-1.32931e-10	-1.35435	7.82416e-06	-1.32931e-10	-1.2966
103657098	rs191756577	1.30224e-08	-1.77767	-2.58454e-10	5.06828e-06	-1.73081	-2.58454e-10
103657670	rs11111508	4.47822e-09	-1.55033	-1.29478	3.06502e-06	-1.29414	-0.939619
103658096	rs4764949	6.80934e-09	-1.59605	-0.829993	0.00765483	1.85203	3.73725
103658273	rs17033634	2.21447e-08	-1.32931e-10	-1.24674	1.79121e-05	-1.32931e-10	-0.468338
103658424	rs11614685	1.30185e-08	-1.77797	-2.58454e-10	4.91599e-06	-1.76132	-2.58454e-10
103658540	rs7305590	4.04017e-09	-1.75773	-1.19032	0.00021922	0.780384	1.25588
103658925	rs2373979	4.10467e-09	-1.73855	-1.19367	0.000253616	0.939354	1.24265
103658953	rs2888710	4.46617e-09	-1.68234	-1.16547	0.00035864	1.17727	1.35123
103661060	rs12581862	2.15043e-08	-1.32931e-10	-1.27609	1.66022e-05	-1.32931e-10	-0.544278
103661104	rs11111510	3.96218e-09	-1.76234	-1.20521	0.000206072	0.778185	1.19623
103661467	rs149037944	1.64972e-08	-1.54115	-2.58454e-10	7.02386e-06	-1.4045	-2.58454e-10
103661924	rs146240704	1.30267e-08	-1.77734	-2.58454e-10	6.07611e-06	-1.54945	-2.58454e-10
103662484	rs1520190	4.36856e-09	-1.75972	-1.11018	0.000263076	0.757486	1.46114
103662895	rs1520191	3.95752e-09	-1.77246	-1.19627	0.0001027	0.0447396	1.23326
103663058	rs17033645	2.13935e-08	-1.32931e-10	-1.28126	1.63325e-05	-1.32931e-10	-0.560654
103663275	rs4764729	4.4994e-09	-1.60761	-1.23279	3.30203e-06	-1.34636	-0.812912
103663526	rs58616642	6.06601e-09	-1.44653	-1.09511	1.87439e-06	-1.37275	-1.35278
103663536	rs75524125	3.94897e-08	-0.668303	-2.58454e-10	5.62218e-06	-1.62709	-2.58454e-10
103664278	rs77147201	2.17662e-08	-1.32931e-10	-1.26398	1.704e-05	-1.32931e-10	-0.518248
103664869	rs12578243	2.11845e-08	-1.32931e-10	-1.29107	1.55443e-05	-1.32931e-10	-0.610117
103666272	rs11111512	4.55071e-09	-1.59716	-1.2319	3.41634e-06	-1.32983	-0.79541
103666931	rs76578334	6.14379e-08	-0.226317	-2.58454e-10	6.49496e-06	-1.48279	-2.58454e-10
103667795	rs140719285	2.75568e-08	-1.32931e-10	-1.02809	1.26442e-05	-1.32931e-10	-0.816615
103668953	rs74949082	7.26729e-09	-1.54804	-0.81292	1.53329e-05	-0.565002	-0.0588113
103669151	rs79417289	2.1028e-08	-1.32931e-10	-1.29849	1.54269e-05	-1.32931e-10	-0.617703
103670018	rs146652629	1.98167e-08	-1.32931e-10	-1.35782	7.70095e-06	-1.32931e-10	-1.31247
103670917	rs12311525	3.92037e-09	-1.70347	-1.27468	0.000220367	1.16036	0.881123
103671045	rs79947969	2.07619e-08	-1.32931e-10	-1.31122	1.47263e-05	-1.32931e-10	-0.664176
103671342	rs74761085	2.08099e-08	-1.32931e-10	-1.30892	1.50062e-05	-1.32931e-10	-0.645347
103673075	rs12309101	3.5268e-09	-1.76762	-1.31633	1.99736e-06	-1.69608	-0.965909
103673183	rs12315487	3.43798e-09	-1.76762	-1.34184	1.82708e-06	-1.69608	-1.05501
103673954	rs7956028	7.02022e-09	-1.58897	-0.806574	1.90016e-05	-0.422818	0.0135268
103674077	rs883064	6.48205e-09	-1.61842	-0.856888	5.76362e-05	-0.31032	1.01066
103674410	rs75501900	1.99291e-08	-1.32931e-10	-1.35216	7.61238e-06	-1.32931e-10	-1.32404
103675070	rs17033659	8.22543e-09	-1.52789	-0.709227	1.82573e-05	-0.5974	0.148153
103675287	rs144294165	1.82779e-07	-1.32931e-10	0.863932	3.6875e-05	-1.32931e-10	0.253719
103675498	rs12306103	3.4154e-09	-1.77274	-1.34331	1.79646e-06	-1.70669	-1.06131
103675808	rs75284956	2.02612e-08	-1.32931e-10	-1.33563	1.33259e-05	-1.32931e-10	-0.764107
103675908	rs17033661	2.61717e-08	-1.32931e-10	-1.07967	1.40891e-05	-1.32931e-10	-0.708414
103676625	rs17033662	8.20375e-09	-1.53948	-0.700271	1.89882e-05	-0.571772	0.161776
103677498	rs116871794	3.65575e-08	-1.32931e-10	-0.745456	2.1424e-05	-1.32931e-10	-0.289301
103677691	rs74879269	1.80218e-08	-1.45276	-2.58454e-10	4.99336e-06	-1.7457	-2.58454e-10
103678062	rs1915110	4.18857e-09	-1.70315	-1.20883	0.000389362	1.41652	1.19417
103678221	rs80276879	1.56738e-08	-1.59235	-2.58454e-10	4.87331e-06	-1.77004	-2.58454e-10
103679901	rs12579725	1.98991e-08	-1.32931e-10	-1.35367	1.19192e-05	-1.32931e-10	-0.875662
103680164	rs144400498	3.54744e-08	-1.32931e-10	-0.775533	1.50166e-05	-1.32931e-10	-0.644655
103681424	rs79527658	1.98593e-08	-1.32931e-10	-1.35567	1.16696e-05	-1.32931e-10	-0.896828
103681877	rs10860976	4.60419e-09	-1.56234	-1.25504	1.94558e-06	-1.40255	-1.2857
103682063	rs10860977	4.79643e-09	-1.73434	-1.04213	0.00217254	1.21805	3.11179
103682293	rs17033671	2.01221e-08	-1.32931e-10	-1.34253	2.35458e-05	-1.32931e-10	-0.194867
103683177	rs4144505	4.71653e-09	-1.53937	-1.25389	1.94787e-06	-1.40517	-1.2819
103683513	rs7956476	8.64269e-09	-1.52789	-0.659744	1.96771e-05	-0.5974	0.223042
103684233	rs10778228	6.33083e-09	-1.75146	-0.747454	0.00394661	1.06078	3.86602
103684285	rs10860978	3.79728e-09	-1.77797	-1.23209	5.87744e-05	0.727395	-0.0075018
103684556	rs73185849	1.39232e-08	-1.71078	-2.58454e-10	7.86017e-06	-1.29201	-2.58454e-10
103684673	rs117775298	7.30689e-08	-0.0529401	-2.58454e-10	5.51499e-06	-1.64634	-2.58454e-10
103685203	rs77379490	2.0915e-08	-1.32931e-10	-1.30388	1.44781e-05	-1.32931e-10	-0.681174
103685268	rs11613843	3.54947e-09	-1.77744	-1.30011	1.99737e-06	-1.7349	-0.92708
103685537	rs12315113	4.48654e-09	-1.56953	-1.27373	1.95389e-06	-1.41206	-1.27193
103685597	rs12301542	6.1002e-09	-1.74457	-0.791456	0.00357986	1.0642	3.76507
103686632	rs12366555	1.8366e-08	-1.43384	-2.58454e-10	4.91033e-06	-1.76247	-2.58454e-10
103686728	rs79201274	2.98021e-08	-0.949764	-2.58454e-10	6.37951e-06	-1.50072	-2.58454e-10
103686954	rs80134809	1.98081e-08	-1.32931e-10	-1.35825	1.1201e-05	-1.32931e-10	-0.93781
103687546	rs73185850	7.82752e-09	-1.5873	-0.699401	2.22521e-05	-0.420845	0.169466
103687843	rs143338491	1.4104e-08	-1.69789	-2.58454e-10	2.33801e-05	-0.20193	-2.58454e-10
103687935	rs4764950	2.36911e-08	-1.32931e-10	-1.17925	7.56742e-06	-1.32931e-10	-1.32996
103688496	rs4764731	4.51503e-09	-1.57708	-1.25985	1.92531e-06	-1.42208	-1.27664
103689076	rs7137989	4.67679e-09	-1.76929	-1.03244	0.00158124	0.8095	3.20265
103689256	rs75567333	4.43518e-09	-1.59689	-1.25789	1.87157e-06	-1.44862	-1.27841
103689483	rs74417186	4.41015e-09	-1.60058	-1.25985	1.86557e-06	-1.45361	-1.27664
103689511	rs139987290	2.62859e-08	-1.32931e-10	-1.07531	1.27243e-05	-1.32931e-10	-0.810302
103689939	rs187357900	2.11629e-07	-1.32931e-10	1.01049	4.17923e-05	-1.32931e-10	0.378899
103689949	rs59258104	1.98081e-08	-1.32931e-10	-1.35825	1.1201e-05	-1.32931e-10	-0.93781
103692112	rs75948919	1.9805e-08	-1.32931e-10	-1.35841	1.11555e-05	-1.32931e-10	-0.941883
103692345	rs1972135	4.75874e-09	-1.73434	-1.05002	0.00212909	1.21805	3.09159
103692736	rs73185851	7.54051e-09	-1.5873	-0.736757	2.08851e-05	-0.420845	0.106068
103692799	rs10778229	3.77425e-09	-1.75277	-1.26337	8.52935e-05	1.19172	-0.0994353
103692838	rs10860979	4.41171e-09	-1.59635	-1.26373	1.9356e-06	-1.42037	-1.27303
103693810	rs113955760	2.91719e-08	-0.971137	-2.58454e-10	6.13766e-06	-1.53937	-2.58454e-10
103694312	rs11111517	4.53711e-09	-1.55733	-1.27472	2.00556e-06	-1.39595	-1.26194
103694599	rs7300758	7.83548e-09	-1.51432	-0.771361	1.6027e-05	-0.619322	0.0397813
103694978	rs7133233	7.28473e-09	-1.55736	-0.801198	1.61747e-05	-0.5639	-0.00646439
103695561	rs141305012	2.86413e-08	-1.32931e-10	-0.989493	1.25547e-05	-1.32931e-10	-0.823716
103695757	rs117233971	4.80082e-08	-1.32931e-10	-0.472971	3.88676e-05	-1.32931e-10	0.306348
103696182	rs79387839	1.04734e-08	-1.16857	-0.826937	9.90045e-06	-1.03031	-0.0309253
103696982	rs10860981	4.68228e-09	-1.54094	-1.25961	2.01141e-06	-1.37449	-1.28049
103697293	rs75754813	7.9938e-08	0.0369085	-2.58454e-10	7.32759e-06	-1.36217	-2.58454e-10
103697755	rs79242959	1.97996e-08	-1.32931e-10	-1.35868	1.10108e-05	-1.32931e-10	-0.954933
103699685	rs7488867	3.8862e-09	-1.73036	-1.25655	9.2403e-05	1.24027	-0.0679254
103701265	rs78602813	1.97942e-08	-1.32931e-10	-1.35895	1.07721e-05	-1.32931e-10	-0.976857
103701494	rs74828629	4.50568e-09	-1.63105	-1.20795	1.72945e-06	-1.49532	-1.31069
103701537	rs7308188	4.16137e-09	-1.66735	-1.25115	0.000367588	1.54284	1.01031
103701844	rs7295291	7.6719e-09	-1.77225	-0.534534	7.43115e-05	0.573572	0.380881
103702132	rs10860982	4.53641e-09	-1.62425	-1.20795	1.74578e-06	-1.48592	-1.31069
103702358	rs77914211	1.97956e-08	-1.32931e-10	-1.35889	1.06765e-05	-1.32931e-10	-0.985764
103702405	rs116895393	3.1343e-08	-0.899351	-2.58454e-10	5.45581e-06	-1.65713	-2.58454e-10
103702603	rs7961837	7.75085e-09	-1.77225	-0.524296	7.54239e-05	0.573572	0.39574
103703212	rs112616466	1.3089e-08	-1.77257	-2.58454e-10	6.14299e-06	-1.5385	-2.58454e-10
103703481	rs73185853	8.24834e-09	-1.76795	-0.466382	7.61187e-05	0.499206	0.479274
103703522	rs76175244	1.97948e-08	-1.32931e-10	-1.35892	1.07136e-05	-1.32931e-10	-0.982301
103704399	rs11111520	4.63058e-09	-1.6208	-1.19086	1.73849e-06	-1.48116	-1.31964
103705098	rs6419384	4.10762e-09	-1.67691	-1.25459	0.000342881	1.4895	0.994073
103705437	rs78519069	3.13968e-08	-1.32931e-10	-0.897637	7.80014e-06	-1.32931e-10	-1.29967
103706329	rs75666814	1.97943e-08	-1.32931e-10	-1.35895	1.07591e-05	-1.32931e-10	-0.978066
103706754	rs6539064	4.20729e-09	-1.68886	-1.21866	0.000128946	1.46218	0.0434042
103706800	rs6539065	4.36324e-09	-1.57229	-1.29884	3.65859e-05	0.603838	-0.357988
103707230	rs144473340	1.33818e-08	-1.75045	-2.58454e-10	5.89587e-06	-1.57956	-2.58454e-10
103707800	rs59259889	4.59054e-09	-1.65043	-1.16992	1.65285e-06	-1.52246	-1.32886
103707815	rs57342939	4.59054e-09	-1.65043	-1.16992	1.65285e-06	-1.52246	-1.32886
103708697	rs35730312	1.97965e-08	-1.32931e-10	-1.35884	1.08155e-05	-1.32931e-10	-0.97283
103709453	rs76836262	3.74223e-09	-1.77681	-1.24785	2.24274e-06	-1.73212	-0.814001
103710167	rs74565404	4.76228e-09	-1.63557	-1.14805	1.62998e-06	-1.5285	-1.33674
103710509	rs149366506	1.86186e-08	-1.42018	-2.58454e-10	4.87845e-06	-1.76899	-2.58454e-10
103710705	rs144741448	5.71061e-08	-0.299432	-2.58454e-10	2.09998e-05	-0.309302	-2.58454e-10
103710755	rs12228711	4.80546e-09	-1.63227	-1.14232	1.63416e-06	-1.52413	-1.33855
103711435	rs11111522	4.74534e-09	-1.65065	-1.13652	1.62628e-06	-1.52724	-1.34028
103711640	rs6539066	5.67587e-09	-1.67507	-0.93305	0.00462638	1.52688	3.55884
103712067	rs11111523	3.89081e-09	-1.7714	-1.21433	2.43937e-06	-1.71963	-0.742445
103712964	rs7134630	4.27175e-09	-1.66312	-1.2292	0.000477736	1.66759	1.14765
103712974	rs79029388	4.02025e-08	-1.32931e-10	-0.650413	2.95852e-05	-1.32931e-10	0.0334602
103713537	rs73185855	9.26101e-09	-1.74485	-0.373685	5.73113e-05	0.0840425	0.610641
103713587	rs76573733	1.97983e-08	-1.32931e-10	-1.35875	1.11694e-05	-1.32931e-10	-0.940632
103714133	rs11111525	4.8444e-09	-1.64784	-1.11867	1.62499e-06	-1.5233	-1.34501
103714424	rs7294776	5.63137e-09	-1.55082	-1.06517	1.90518e-06	-1.35467	-1.35456
103714665	rs11111527	4.91589e-09	-1.63017	-1.1217	1.66235e-06	-1.50131	-1.34427
103714675	rs11111528	4.78128e-09	-1.65065	-1.12898	1.62205e-06	-1.52724	-1.34289
103715818	rs7954263	4.81623e-09	-1.65065	-1.1217	1.61981e-06	-1.52724	-1.34427
103716449	rs6539067	4.68979e-09	-1.66831	-1.13065	1.58345e-06	-1.55227	-1.34193
103716512	rs10778231	5.62852e-09	-1.6405	-0.976001	0.00473832	1.68947	3.42015
103716897	rs12582267	1.97963e-08	-1.32931e-10	-1.35885	1.07857e-05	-1.32931e-10	-0.975589
103718055	rs17033698	1.98183e-08	-1.32931e-10	-1.35774	1.05071e-05	-1.32931e-10	-1.00177
103718256	rs117551902	1.77292e-08	-1.46913	-2.58454e-10	4.84244e-06	-1.77639	-2.58454e-10
103718432	rs11111529	4.73118e-09	-1.64784	-1.14232	1.63552e-06	-1.5233	-1.33855
103718777	rs117705461	2.33328e-08	-1.32931e-10	-1.19448	1.70552e-05	-1.32931e-10	-0.517357
103719027	rs12579358	1.98071e-08	-1.32931e-10	-1.3583	1.06265e-05	-1.32931e-10	-0.990465
103719170	rs117335065	1.71778e-08	-1.50073	-2.58454e-10	1.43845e-05	-0.687665	-2.58454e-10
103719595	rs11111530	4.77651e-09	-1.64784	-1.13279	1.6284e-06	-1.5233	-1.34291
103719863	rs77804335	1.98104e-08	-1.32931e-10	-1.35814	1.05863e-05	-1.32931e-10	-0.994251
103720178	rs7971321	5.44758e-09	-1.64344	-1.00573	0.00452009	1.72091	3.34156
103720658	rs73185857	9.28779e-09	-1.76439	-0.351256	0.000153559	1.05224	0.628033
103720937	rs7975056	5.04727e-09	-1.67145	-1.05404	1.59151e-06	-1.53268	-1.35645
103721013	rs1996749	5.73386e-09	-1.63238	-0.96557	0.00565884	1.81243	3.47473
103721428	rs4764951	1.51541e-08	-1.62607	-2.58454e-10	5.00588e-06	-1.7432	-2.58454e-10
103722253	rs11111531	4.89482e-09	-1.65374	-1.10243	1.60392e-06	-1.53158	-1.34979
103722301	rs79713600	4.92539e-09	-1.65065	-1.09929	1.60996e-06	-1.52724	-1.35037
103722537	rs17033705	4.95487e-09	-1.64784	-1.09613	1.6154e-06	-1.5233	-1.35093
103722932	rs111466120	9.43612e-09	-1.75444	-0.345359	0.000175512	1.17759	0.63631
103723187	rs59488535	1.985e-08	-1.32931e-10	-1.35614	1.01826e-05	-1.32931e-10	-1.03313
103723239	rs4764952	5.42699e-09	-1.62884	-1.02412	0.00445223	1.78054	3.26681
103723332	rs60001902	1.98423e-08	-1.32931e-10	-1.35653	1.02014e-05	-1.32931e-10	-1.03129
103723581	rs73185858	9.42617e-09	-1.77155	-0.329306	7.97778e-05	0.352246	0.673185
103723619	rs11111532	5.20928e-09	-1.64149	-1.05241	1.62261e-06	-1.51444	-1.35533
103724090	rs7138383	4.84414e-09	-1.62865	-1.13793	0.00142654	1.91605	1.99315
103724343	rs17033712	2.21893e-08	-1.32931e-10	-1.24473	2.3227e-05	-1.32931e-10	-0.2085
103724603	rs73185859	1.33447e-08	-1.75322	-2.58454e-10	6.52141e-06	-1.47872	-2.58454e-10
103724666	rs12230008	5.29912e-09	-1.69024	-0.986565	1.52096e-06	-1.57553	-1.35894
103725318	rs10778232	4.60638e-09	-1.59049	-1.22641	0.013765	2.48211	3.69396
103725601	rs117217826	2.28291e-08	-1.32931e-10	-1.21631	1.15878e-05	-1.32931e-10	-0.903862
103725623	rs12423213	2.20457e-08	-1.32931e-10	-1.25122	2.14654e-05	-1.32931e-10	-0.28737
103726457	rs939629	1.53505e-08	-1.61319	-2.58454e-10	5.03751e-06	-1.7369	-2.58454e-10
103726820	rs1320346	3.82881e-09	-1.65223	-1.34956	2.38496e-06	-1.46823	-1.0164
103726962	rs146801294	3.20023e-08	-1.32931e-10	-0.878535	1.48447e-05	-1.32931e-10	-0.656168
103727590	rs77868894	2.02667e-08	-1.33536	-2.58454e-10	1.95839e-05	-0.379104	-2.58454e-10
103729306	rs139333107	2.2931e-08	-1.21185	-2.58454e-10	1.50146e-05	-0.644789	-2.58454e-10
103729325	rs2374244	3.55271e-09	-1.76123	-1.3154	2.33553e-06	-1.63247	-0.873104
103729608	rs146930662	2.18102e-08	-1.32931e-10	-1.26197	1.02991e-05	-1.32931e-10	-1.02176
103729758	rs4764953	5.65098e-09	-1.60781	-1.00471	1.76752e-06	-1.42689	-1.35735
103730182	rs10860987	3.64951e-09	-1.74477	-1.30498	2.47378e-06	-1.60846	-0.839603
103731395	rs7966251	6.87287e-09	-1.77759	-0.639171	0.00129336	0.414104	3.39708
103731617	rs12315963	3.66244e-09	-1.74338	-1.30283	2.51953e-06	-1.59677	-0.83297
103731823	rs7969597	6.08689e-09	-1.49548	-1.04273	0.059144	2.86103	4.77288
103732388	rs78826008	9.58068e-09	-0.990457	-1.09414	3.942e-06	-0.636108	-1.34602
103732456	rs7305198	5.72702e-09	-1.76679	-0.832358	6.04455e-05	0.340274	0.407655
103732884	rs10778236	6.52395e-09	-1.51753	-0.951335	0.0756812	2.73552	5.14496
103733044	rs148217087	1.78533e-08	-1.46216	-2.58454e-10	7.7451e-06	-1.30675	-2.58454e-10
103733256	rs2374243	3.84438e-09	-1.68955	-1.30819	2.79565e-06	-1.47611	-0.849643
103733549	rs11111534	3.77391e-09	-1.70027	-1.31596	2.67891e-06	-1.49622	-0.872189
103734215	rs11111535	7.12665e-09	-1.24555	-1.13495	3.02941e-06	-0.90872	-1.33672
103734719	rs57747432	7.20646e-09	-1.23332	-1.13604	3.08374e-06	-0.893119	-1.33455
103734763	rs10860988	3.729e-09	-1.66931	-1.35889	0.00012004	0.786924	0.647091
103735338	rs79581444	7.21583e-09	-1.2203	-1.14777	3.14813e-06	-0.876543	-1.33046
103735855	rs78672720	4.91377e-09	-1.60104	-1.15126	1.83462e-06	-1.41719	-1.32978
103735918	rs78160339	9.94359e-09	-0.927978	-1.11944	4.26919e-06	-0.561118	-1.34127
103736005	rs117150378	4.28205e-08	-0.587327	-2.58454e-10	6.43871e-06	-1.49148	-2.58454e-10
103736026	rs73185863	5.72986e-09	-1.74108	-0.857568	4.39251e-05	0.0674483	0.361223
103736255	rs78900237	2.10361e-08	-1.32931e-10	-1.2981	8.88276e-06	-1.32931e-10	-1.1697
103736499	rs12817542	1.30442e-08	-1.776	-2.58454e-10	5.56378e-06	-1.63754	-2.58454e-10
103736721	rs7137486	5.24637e-09	-1.73975	-0.947052	3.92212e-05	0.0995813	0.215824
103736770	rs79190338	1.71946e-08	-1.49975	-2.58454e-10	4.83484e-06	-1.77797	-2.58454e-10
103737009	rs74241048	2.26571e-08	-1.32931e-10	-1.22387	2.41539e-05	-1.32931e-10	-0.169369
103737867	rs12582331	2.21199e-08	-1.32931e-10	-1.24787	2.21412e-05	-1.32931e-10	-0.256375
103738268	rs11609171	6.91169e-08	-0.108543	-2.58454e-10	7.48828e-06	-1.34047	-2.58454e-10
103738947	rs73185864	5.66891e-09	-1.76428	-0.845068	5.51245e-05	0.284915	0.370866
103739480	rs117040573	1.48065e-08	-1.64927	-2.58454e-10	6.28695e-06	-1.51534	-2.58454e-10
103740042	rs4147494	2.17723e-08	-1.32931e-10	-1.2637	2.13888e-05	-1.32931e-10	-0.290945
103740105	rs7980492	4.38375e-09	-1.63774	-1.22869	1.82511e-06	-1.47052	-1.28166
103740378	rs79835200	2.18187e-08	-1.32931e-10	-1.26158	2.1541e-05	-1.32931e-10	-0.283853
103740464	rs12309358	4.01276e-09	-1.65368	-1.30118	2.84257e-06	-1.47434	-0.834766
103741253	rs112995813	5.7874e-09	-1.7613	-0.827364	5.72049e-05	0.250257	0.442569
103741838	rs72487507	2.23128e-08	-1.32931e-10	-1.23918	2.30599e-05	-1.32931e-10	-0.215716
103741950	rs4764733	5.72057e-09	-1.74756	-0.852718	0.000321212	1.3246	1.09368
103742661	rs10778237	3.91002e-09	-1.69218	-1.28863	0.000444171	1.75498	0.987412
103743752	rs2374052	4.20747e-09	-1.60869	-1.2988	0.000637377	2.17678	0.926766
103744536	rs78419235	2.23498e-08	-1.32931e-10	-1.23753	2.35586e-05	-1.32931e-10	-0.194324
103744783	rs150656240	1.77238e-08	-1.46943	-2.58454e-10	5.0613e-06	-1.73219	-2.58454e-10
103744824	rs10860989	5.26681e-09	-1.73659	-0.946331	0.000285113	1.42773	0.871346
103745110	rs12305336	5.25887e-09	-1.7335	-0.950924	0.000289719	1.45445	0.860651
103745441	rs12305510	3.54471e-09	-1.73371	-1.34518	2.22028e-06	-1.56411	-0.992069
103745856	rs142120255	1.98048e-08	-1.32931e-10	-1.35842	7.52127e-06	-1.32931e-10	-1.33608
103746086	rs12229038	4.44895e-09	-1.62425	-1.22743	1.79395e-06	-1.48006	-1.28933
103746514	rs12320834	3.50657e-09	-1.74737	-1.34234	2.15934e-06	-1.60605	-0.977966
103746936	rs117911791	2.21707e-08	-1.24557	-2.58454e-10	8.95365e-06	-1.16175	-2.58454e-10
103746959	rs56670740	2.23704e-08	-1.32931e-10	-1.2366	2.3006e-05	-1.32931e-10	-0.218057
103747178	rs2374053	3.95521e-09	-1.64879	-1.32052	0.000194439	1.84799	0.0683198
103747921	rs77810225	1.57072e-08	-1.59022	-2.58454e-10	4.9027e-06	-1.76403	-2.58454e-10
103748475	rs1879621	6.18523e-09	-1.53469	-0.98749	0.0635792	2.69768	5.00855
103748572	rs1879620	3.48417e-09	-1.74927	-1.34685	2.05357e-06	-1.63334	-1.0009
103748971	rs74571974	2.22073e-08	-1.32931e-10	-1.24392	2.34108e-05	-1.32931e-10	-0.200615
103749116	rs75857428	2.22796e-08	-1.32931e-10	-1.24067	2.3032e-05	-1.32931e-10	-0.216931
103749653	rs4077792	3.49604e-09	-1.74293	-1.34978	2.06432e-06	-1.61125	-1.01776
103750109	rs1574503	3.42306e-09	-1.76706	-1.34675	2.01895e-06	-1.65087	-1.00037
103750708	rs60563650	4.60164e-09	-1.59845	-1.21948	1.97044e-06	-1.38395	-1.2916
103751139	rs138266248	3.59484e-08	-1.32931e-10	-0.762258	2.07808e-05	-1.32931e-10	-0.319784
103751173	rs11111537	6.89279e-09	-1.74058	-0.673286	0.00349778	1.48541	3.32066
103751277	rs17033762	2.19262e-08	-1.32931e-10	-1.25666	2.15993e-05	-1.32931e-10	-0.281155
103751463	rs117417993	1.98062e-08	-1.32931e-10	-1.35835	7.52477e-06	-1.32931e-10	-1.33561
103751631	rs4764955	5.52036e-09	-1.65991	-0.97599	0.0371584	2.12381	5.04532
103752882	rs2374054	6.22162e-09	-1.74936	-0.766947	0.000163551	1.22919	0.514126
103753680	rs7955455	6.12306e-09	-1.77013	-0.762147	6.8424e-05	0.355261	0.516649
103753691	rs7970479	6.45231e-09	-1.51135	-0.968552	0.0747274	2.79601	5.07178
103753960	rs73185870	6.03067e-09	-1.77316	-0.774328	7.20997e-05	0.411553	0.512683
103754641	rs77123131	1.98224e-08	-1.32931e-10	-1.35753	8.35295e-06	-1.32931e-10	-1.2312
103755097	rs12578952	4.14769e-09	-1.60753	-1.31426	0.000244419	2.03981	0.105264
103755200	rs10778238	6.20556e-09	-1.55016	-0.968742	0.0642001	2.6305	5.08545
103756494	rs73185871	5.90728e-09	-1.77229	-0.795864	6.51827e-05	0.349391	0.47399
103756616	rs73185872	5.90184e-09	-1.77322	-0.795864	6.64105e-05	0.368051	0.47399
103756921	rs115919615	3.42412e-09	-1.75954	-1.35396	2.00614e-06	-1.61112	-1.04648
103756962	rs7970531	6.52112e-09	-1.51321	-0.956092	0.0732216	2.75439	5.09305
103757337	rs35084914	3.40471e-09	-1.774	-1.34518	1.98802e-06	-1.6746	-0.992069
103757392	rs35101665	3.64615e-09	-1.70779	-1.34288	2.37093e-06	-1.50994	-0.980591
103757528	rs6539069	4.42877e-09	-1.56001	-1.29621	0.000818572	2.41841	0.935334
103757633	rs6539070	6.49791e-09	-1.50577	-0.967092	0.0732527	2.78499	5.06287
103758050	rs7132491	4.87488e-09	-1.52789	-1.23236	2.13076e-06	-1.31854	-1.27879
103758275	rs143491127	1.58538e-08	-1.58094	-2.58454e-10	5.12299e-06	-1.72007	-2.58454e-10
103758933	rs10047640	7.2452e-09	-1.49951	-0.864491	0.00128341	2.74675	1.05672
103759154	rs112997192	1.3129e-08	-1.76952	-2.58454e-10	6.80762e-06	-1.43577	-2.58454e-10
103760007	rs4764956	5.289e-09	-1.34095	-1.33776	4.89139e-06	-0.809229	-0.957109
103760027	rs4764957	5.36277e-09	-1.33526	-1.3296	5.31094e-06	-0.760245	-0.9238
103761183	rs11111538	5.61414e-09	-1.2928	-1.32626	5.45996e-06	-0.745197	-0.911175
103761292	rs11111539	6.35978e-09	-1.63356	-0.860793	0.0007879	2.22743	1.08813
103761501	rs11111540	6.98638e-09	-1.43804	-0.962345	0.130754	3.33704	5.09021
103761546	rs9669355	6.79427e-09	-1.54254	-0.885723	0.00103208	2.56784	1.01768
103761553	rs74729966	2.14421e-08	-1.32931e-10	-1.27899	2.02302e-05	-1.32931e-10	-0.346635
103761909	rs12426345	2.13724e-08	-1.32931e-10	-1.28224	2.00541e-05	-1.32931e-10	-0.355379
103762153	rs12423757	2.16763e-08	-1.32931e-10	-1.26812	2.13507e-05	-1.32931e-10	-0.29273
103762406	rs4147493	4.45191e-09	-1.58778	-1.26323	2.08598e-06	-1.36822	-1.25036
103762434	rs7969944	3.56457e-09	-1.72454	-1.34876	2.23439e-06	-1.5382	-1.01165
103762638	rs12317808	3.59728e-09	-1.71541	-1.34876	2.27713e-06	-1.51925	-1.01165
103763208	rs4462440	5.84137e-09	-1.767	-0.812381	5.66795e-05	0.239507	0.444092
103763287	rs6419385	5.71699e-09	-1.77461	-0.826289	0.00010668	0.866349	0.449672
103763593	rs7309571	5.80847e-09	-1.76266	-0.822363	5.41398e-05	0.185992	0.451764
103763834	rs7312908	5.4572e-09	-1.75338	-0.894027	0.000271122	1.23498	1.01378
103764586	rs11111541	5.95737e-09	-1.76939	-0.790328	0.00012015	0.936598	0.498328
103765539	rs146236562	1.37181e-08	-1.72562	-2.58454e-10	4.99026e-06	-1.74633	-2.58454e-10
103765644	rs12422337	2.13293e-08	-1.32931e-10	-1.28426	2.00982e-05	-1.32931e-10	-0.353181
103765744	rs10860990	6.15295e-09	-1.59199	-0.935425	0.059217	2.42916	5.20599
103765893	rs12227177	4.5764e-09	-1.62279	-1.20064	1.87661e-06	-1.42043	-1.30392
103766039	rs117813737	7.99694e-08	0.0373011	-2.58454e-10	2.99094e-05	0.044358	-2.58454e-10
103766154	rs12578510	6.45123e-09	-1.74061	-0.739461	4.84674e-05	-0.0475934	0.574671
103766639	rs2888728	4.56232e-09	-1.62422	-1.20229	1.93786e-06	-1.38929	-1.30294
103766743	rs2374060	5.72147e-09	-1.51638	-1.08374	0.0416255	2.72331	4.55934
103767862	rs1343868	3.76759e-09	-1.74841	-1.26949	0.000290314	1.2413	1.07585
103767871	rs75765333	6.16e-09	-1.77588	-0.75039	7.58735e-05	0.393172	0.582083
103768241	rs79485547	2.152e-08	-1.32931e-10	-1.27536	7.54413e-06	-1.32931e-10	-1.33304
103768660	rs10507163	3.58387e-09	-1.73381	-1.33409	2.39096e-06	-1.5405	-0.941617
103769322	rs12320856	3.51967e-09	-1.75194	-1.33404	2.23749e-06	-1.60708	-0.941381
103769466	rs141708911	2.01702e-08	-1.32931e-10	-1.34013	8.93212e-06	-1.32931e-10	-1.16416
103769619	rs73185876	6.35639e-08	-0.192298	-2.58454e-10	5.39833e-05	0.634861	-2.58454e-10
103769787	rs10507164	6.18311e-09	-1.77208	-0.750443	6.93092e-05	0.302775	0.581988
103769987	rs7316140	5.81742e-09	-1.74428	-0.839203	0.000330767	1.31189	1.13571
103770010	rs74207156	2.06948e-08	-1.32931e-10	-1.31446	1.73976e-05	-1.32931e-10	-0.497481
103771416	rs7306825	5.99415e-09	-1.74227	-0.811286	0.000340868	1.28125	1.19643
103771879	rs11111542	3.80164e-09	-1.67946	-1.32945	2.6349e-06	-1.46177	-0.923203
103772207	rs12424243	2.04326e-08	-1.32931e-10	-1.32721	1.65302e-05	-1.32931e-10	-0.548624
103772579	rs1343985	5.4084e-09	-1.329	-1.32739	6.64222e-06	-0.921845	-0.538521
103772733	rs1343986	5.16515e-09	-1.55099	-1.15142	1.9277e-06	-1.37144	-1.32605
103772777	rs2374061	1.05091e-08	-1.51419	-0.477912	0.0207916	2.11638	4.47212
103772937	rs12829170	3.66663e-09	-1.71437	-1.3307	2.6362e-06	-1.45072	-0.933758
103772994	rs79343549	4.07103e-09	-1.70495	-1.2355	3.32804e-06	-1.44983	-0.701594
103772995	rs10860991	9.32761e-09	-0.75429	-1.35707	1.39273e-05	-0.693114	-0.0268523
103773440	rs73185877	1.54991e-08	-1.49161	-0.111952	1.02641e-05	-1.46119	0.436026
103773747	rs12301895	2.09774e-08	-1.32931e-10	-1.3009	1.17497e-05	-1.32931e-10	-0.889986
103774432	rs10778239	3.61123e-09	-1.76201	-1.29829	2.21621e-06	-1.68644	-0.871577
103774815	rs59535339	2.10382e-08	-1.32931e-10	-1.298	1.31595e-05	-1.32931e-10	-0.776667
103775419	rs11611044	1.26269e-07	-1.03525	1.52932	1.78054e-05	-1.46892	0.994606
103775446	rs145496747	1.34209e-08	-1.74753	-2.58454e-10	5.24751e-06	-1.69606	-2.58454e-10
103775583	rs148059446	2.13294e-08	-1.32931e-10	-1.28425	1.36475e-05	-1.32931e-10	-0.740254
103775585	rs141788496	2.13344e-08	-1.32931e-10	-1.28402	1.36567e-05	-1.32931e-10	-0.739586
103775644	rs11836983	2.17446e-08	-1.32931e-10	-1.26498	1.43962e-05	-1.32931e-10	-0.686849
103775754	rs78649413	1.05905e-07	-1.03979	1.35799	1.51556e-05	-1.47184	0.836402
103775875	rs11111543	2.17563e-08	-1.32931e-10	-1.26444	1.44169e-05	-1.32931e-10	-0.685409
103775974	rs11111544	2.15602e-08	-1.32931e-10	-1.27349	1.40672e-05	-1.32931e-10	-0.709965
103776111	rs117762134	7.49657e-08	-0.0273126	-2.58454e-10	2.33433e-05	-0.203504	-2.58454e-10
103776489	rs12369026	1.5119e-08	-0.272054	-1.35634	1.54657e-06	-1.64445	-1.27333
103776744	rs7976887	3.57726e-09	-1.76265	-1.3071	2.14908e-06	-1.69729	-0.891482
103776760	rs11615621	9.02571e-08	-1.04382	1.20214	1.31434e-05	-1.47444	0.696544
103777087	rs7980116	3.5435e-09	-1.77394	-1.30529	2.09557e-06	-1.72791	-0.886081
103777467	rs1317015	3.66458e-09	-1.73865	-1.30697	2.25529e-06	-1.64943	-0.891106
103777801	rs2888729	3.57134e-09	-1.76611	-1.30529	2.14299e-06	-1.70553	-0.886081
103777832	rs6539072	3.57734e-09	-1.76443	-1.30529	2.15171e-06	-1.70147	-0.886081
103778017	rs2374062	4.26474e-09	-1.75519	-1.13877	6.95644e-06	-1.69155	0.277409
103778118	rs79249051	2.16861e-08	-1.32931e-10	-1.26767	1.42924e-05	-1.32931e-10	-0.694089
103778503	rs10745962	4.25083e-09	-1.75874	-1.13849	7.04584e-06	-1.68861	0.287236
103778522	rs77781782	2.19735e-08	-1.32931e-10	-1.25451	1.47981e-05	-1.32931e-10	-0.659313
103779126	rs7967003	3.53236e-09	-1.74837	-1.33401	2.1917e-06	-1.76652	-0.802615
103779219	rs78610175	2.21906e-08	-1.32931e-10	-1.24468	1.51742e-05	-1.32931e-10	-0.634217
103779252	rs79445106	2.22373e-08	-1.32931e-10	-1.24257	1.52546e-05	-1.32931e-10	-0.628932
103779767	rs10778240	3.51901e-09	-1.75095	-1.33521	2.20818e-06	-1.76482	-0.796824
103779825	rs147507060	3.96163e-08	-0.665103	-2.58454e-10	1.12822e-05	-0.930589	-2.58454e-10
103780188	rs74943033	2.25695e-08	-1.32931e-10	-1.22774	1.58212e-05	-1.32931e-10	-0.592466
103780659	rs143116661	1.30628e-08	-1.77458	-2.58454e-10	4.88658e-06	-1.76732	-2.58454e-10
103780735	rs78899705	2.83947e-08	-1.32931e-10	-0.99814	9.67628e-06	-1.32931e-10	-1.08414
103780766	rs10745963	3.51637e-09	-1.74837	-1.33854	2.2421e-06	-1.76652	-0.779876
103780992	rs71466267	4.8887e-09	-1.60948	-1.14793	2.03603e-06	-1.7759	-0.866907
103781254	rs7975406	3.50776e-09	-1.7722	-1.31717	1.83159e-06	-1.59464	-1.15398
103782137	rs17033807	4.83399e-09	-1.73762	-1.03105	5.26819e-06	-1.69588	0.00375718
103782194	rs7965775	4.77958e-09	-1.43734	-1.34265	1.82389e-06	-1.74237	-1.01047
103782269	rs77327560	2.38444e-08	-1.32931e-10	-1.17279	1.7946e-05	-1.32931e-10	-0.466446
103782472	rs35028077	1.3019e-08	-1.77793	-2.58454e-10	4.88609e-06	-1.76742	-2.58454e-10
103783314	rs17568045	1.31878e-08	-1.76505	-2.58454e-10	5.03612e-06	-1.73718	-2.58454e-10
103783356	rs17033809	6.84153e-09	-1.73148	-0.68985	1.06395e-05	-1.72118	0.731944
103783596	rs17033810	4.14802e-09	-1.68907	-1.23264	1.80863e-06	-1.77768	-0.983557
103783670	rs140180185	1.30972e-08	-1.77195	-2.58454e-10	4.90798e-06	-1.76295	-2.58454e-10
103783847	rs35663013	3.55005e-09	-1.77356	-1.30383	1.70412e-06	-1.70993	-1.11084
103784139	rs10778241	4.46817e-09	-1.62882	-1.21854	5.21218e-06	-1.76336	0.0605446
103784140	rs76834151	3.38547e-08	-1.32931e-10	-0.822266	3.60409e-05	-1.32931e-10	0.230841
103784774	rs75025060	3.41495e-08	-1.32931e-10	-0.813594	3.65819e-05	-1.32931e-10	0.245741
103784888	rs11111547	3.59596e-09	-1.7658	-1.29873	1.68669e-06	-1.73089	-1.10016
103785205	rs12230309	3.62587e-09	-1.76185	-1.2944	1.68999e-06	-1.73784	-1.09125
103786515	rs2374045	4.18048e-09	-1.72944	-1.18448	5.97727e-06	-1.73068	0.164829
103786928	rs7970506	4.14097e-09	-1.73569	-1.18772	5.97372e-06	-1.72408	0.157635
103787019	rs35045561	3.61119e-09	-1.75891	-1.3014	1.65854e-06	-1.74216	-1.10571
103787185	rs139637724	6.63026e-08	-0.150113	-2.58454e-10	2.07795e-05	-0.319846	-2.58454e-10
103787238	rs145254438	4.49023e-08	-0.539855	-2.58454e-10	1.25905e-05	-0.820871	-2.58454e-10
103787250	rs78395906	1.39878e-08	-1.70616	-2.58454e-10	1.13416e-05	-0.925335	-2.58454e-10
103787512	rs2374046	3.64309e-09	-1.75421	-1.2973	1.66299e-06	-1.74799	-1.09721
103788301	rs10161218	5.79468e-09	-1.54023	-1.04718	1.65429e-06	-1.58779	-1.26265
103788427	rs10745964	4.56063e-09	-1.61703	-1.20985	5.33856e-06	-1.76676	0.0878979
103788938	rs7957584	3.57381e-09	-1.75891	-1.3118	1.632e-06	-1.74216	-1.12184
103789269	rs7957668	3.57381e-09	-1.75891	-1.3118	1.632e-06	-1.74216	-1.12184
103789275	rs147370219	3.59232e-08	-1.32931e-10	-0.76296	3.92595e-05	-1.32931e-10	0.316379
103789346	rs113778537	1.35071e-08	-1.74113	-2.58454e-10	5.54128e-06	-1.64159	-2.58454e-10
103789359	rs79793241	3.59232e-08	-1.32931e-10	-0.76296	3.92595e-05	-1.32931e-10	0.316379
103789404	rs10161272	4.13961e-09	-1.72944	-1.1943	5.80461e-06	-1.73068	0.135518
103790107	rs59287527	3.29511e-08	-1.32931e-10	-0.849318	1.52254e-05	-1.32931e-10	-0.63085
103790118	rs11111548	3.54896e-09	-1.76464	-1.31305	1.62464e-06	-1.74388	-1.12465
103790122	rs7312095	4.07759e-09	-1.74799	-1.19085	6.06764e-06	-1.69673	0.145887
103790193	rs7295887	4.0618e-09	-1.75187	-1.19085	6.03767e-06	-1.70168	0.145887
103790245	rs7295986	4.63985e-09	-1.70192	-1.10774	1.83341e-06	-1.44229	-1.30535
103790348	rs11111549	3.56108e-09	-1.75891	-1.31537	1.61886e-06	-1.74216	-1.12993
103790415	rs7296215	4.62586e-09	-1.70192	-1.11076	1.83087e-06	-1.44229	-1.30673
103790535	rs11111550	3.5629e-09	-1.76041	-1.31336	1.62976e-06	-1.74003	-1.12535
103790571	rs113391537	1.33065e-08	-1.75609	-2.58454e-10	5.39541e-06	-1.66827	-2.58454e-10
103791170	rs7965797	6.00517e-09	-1.47486	-1.07686	1.5288e-06	-1.63874	-1.2906
103791220	rs138443884	2.81521e-08	-1.32931e-10	-1.00672	1.23026e-05	-1.32931e-10	-0.844
103791495	rs12830978	3.5414e-09	-1.76323	-1.31659	1.61505e-06	-1.73558	-1.13886
103791675	rs7301105	6.70295e-09	-1.34942	-1.09237	1.40579e-06	-1.71509	-1.29812
103792214	rs77024226	1.32918e-08	-1.7572	-2.58454e-10	5.34539e-06	-1.67758	-2.58454e-10
103792262	rs2888730	4.99782e-09	-1.6461	-1.08924	1.68422e-06	-1.53589	-1.29662
103792395	rs2374063	4.87202e-09	-1.66535	-1.09548	1.72666e-06	-1.50802	-1.2996
103792719	rs4433658	4.78566e-09	-1.67707	-1.10165	1.75461e-06	-1.48906	-1.30251
103792861	rs12227434	6.82899e-09	-1.76438	-0.658787	1.07278e-05	-1.73357	0.752598
103792903	rs12227436	6.88922e-09	-1.7556	-0.658787	1.05912e-05	-1.74639	0.752598
103793051	rs117868453	5.69645e-08	-0.301914	-2.58454e-10	9.71691e-06	-1.07995	-2.58454e-10
103793149	rs76369078	1.50615e-08	-1.6322	-2.58454e-10	6.01514e-06	-1.55953	-2.58454e-10
103793186	rs11111551	4.1688e-09	-1.72241	-1.1943	5.76721e-06	-1.73714	0.135518
103793575	rs146800843	2.62432e-08	-1.32931e-10	-1.07694	1.38268e-05	-1.32931e-10	-0.727203
103793808	rs2374064	6.97186e-09	-1.7503	-0.652162	1.0653e-05	-1.75207	0.764093
103794246	rs10745965	4.10113e-09	-1.75871	-1.17437	6.42146e-06	-1.68858	0.194415
103794305	rs75823880	3.61062e-08	-1.32931e-10	-0.757879	3.95951e-05	-1.32931e-10	0.324891
103794317	rs17033834	3.55574e-09	-1.75572	-1.32006	1.59476e-06	-1.74624	-1.14085
103794327	rs76880391	3.61062e-08	-1.32931e-10	-0.757879	3.95951e-05	-1.32931e-10	0.324891
103794491	rs7313836	4.17226e-09	-1.74152	-1.17437	6.24126e-06	-1.71705	0.194415
103794782	rs17033840	3.59969e-09	-1.75421	-1.30929	1.62132e-06	-1.74799	-1.12258
103795144	rs2374065	3.55487e-09	-1.76354	-1.31248	1.45127e-06	-1.66849	-1.31289
103795292	rs78426170	3.52824e-08	-1.32931e-10	-0.78096	3.8675e-05	-1.32931e-10	0.301381
103795425	rs117838745	2.00436e-08	-1.34643	-2.58454e-10	9.8984e-06	-1.06144	-2.58454e-10
103795670	rs77844774	1.97943e-08	-1.32931e-10	-1.35895	7.46255e-06	-1.32931e-10	-1.34392
103795963	rs17033847	3.96483e-09	-1.69515	-1.27173	1.69826e-06	-1.77793	-1.04628
103796508	rs76527187	1.3215e-08	-1.76299	-2.58454e-10	5.27474e-06	-1.69088	-2.58454e-10
103796594	rs75729462	3.70603e-08	-1.32931e-10	-0.731796	4.20064e-05	-1.32931e-10	0.384009
103796611	rs138477082	1.36839e-08	-1.72812	-2.58454e-10	4.89012e-06	-1.7666	-2.58454e-10
103796960	rs188800849	3.63185e-08	-1.32931e-10	-0.752017	4.06095e-05	-1.32931e-10	0.35019
103797026	rs192399764	1.47593e-08	-1.65247	-2.58454e-10	5.86674e-06	-1.58451	-2.58454e-10
103797108	rs4408393	3.54371e-09	-1.76974	-1.30943	1.4788e-06	-1.64816	-1.31442
103797224	rs7295666	4.32456e-09	-1.70946	-1.17058	1.8149e-06	-1.42584	-1.33194
103798102	rs7959115	4.33816e-09	-1.70631	-1.17058	1.80223e-06	-1.43285	-1.33194
103798734	rs7308343	4.3675e-09	-1.70192	-1.16824	1.78688e-06	-1.44229	-1.33105
103799099	rs10860994	6.82985e-09	-1.77754	-0.645504	1.16587e-05	-1.67338	0.77562
103799467	rs2374066	6.82985e-09	-1.77754	-0.645504	1.16587e-05	-1.67338	0.77562
103800129	rs1317390	6.97186e-09	-1.7503	-0.652162	1.0653e-05	-1.75207	0.764093
103800290	rs1317389	6.99871e-09	-1.74646	-0.652162	1.06161e-05	-1.75554	0.764093
103800360	rs1317388	7.15131e-09	-1.77697	-0.600074	1.25196e-05	-1.68021	0.853689
103800959	rs11111555	4.40236e-09	-1.74691	-1.11529	7.40565e-06	-1.70958	0.358011
103800981	rs10860995	4.64343e-09	-1.6206	-1.18829	1.54513e-06	-1.58033	-1.33838
103801226	rs10778244	4.51691e-09	-1.72882	-1.1077	7.40996e-06	-1.72906	0.378076
103801360	rs75826729	1.32441e-08	-1.76079	-2.58454e-10	5.30228e-06	-1.68568	-2.58454e-10
103801607	rs7135654	7.33122e-09	-1.75213	-0.600074	1.16729e-05	-1.75024	0.853689
103801819	rs7960043	4.93645e-09	-1.56942	-1.17828	1.46989e-06	-1.63382	-1.33481
103802440	rs77914874	3.72354e-08	-1.32931e-10	-0.727082	4.23376e-05	-1.32931e-10	0.391863
103802599	rs180865050	1.32751e-08	-1.75846	-2.58454e-10	4.83482e-06	-1.77797	-2.58454e-10
103802604	rs12823492	7.41511e-09	-1.75389	-0.58693	1.196e-05	-1.74834	0.876094
103802754	rs12230097	7.43684e-09	-1.7556	-0.582299	1.17298e-05	-1.74639	0.854704
103803139	rs74792287	3.58025e-08	-1.32931e-10	-0.766325	3.96438e-05	-1.32931e-10	0.326122
103803816	rs7302598	4.71861e-09	-1.6268	-1.16603	1.60998e-06	-1.57813	-1.29946
103804101	rs7303147	4.76008e-09	-1.769	-1.01507	7.62741e-06	-1.66027	0.338207
103804117	rs7302890	4.76008e-09	-1.769	-1.01507	7.62741e-06	-1.66027	0.338207
103804210	rs117968180	2.92799e-08	-0.967443	-2.58454e-10	6.8535e-06	-1.42905	-2.58454e-10
103804304	rs7303437	3.86914e-09	-1.7361	-1.25521	1.76476e-06	-1.76386	-1.02194
103804435	rs7303337	9.07664e-09	-1.71039	-0.42825	1.47053e-05	-1.77394	1.10834
103804459	rs11111556	4.82083e-09	-1.76585	-1.00554	7.73597e-06	-1.66723	0.359298
103804872	rs10778245	4.82192e-09	-1.61688	-1.15429	1.6028e-06	-1.58919	-1.29287
103805626	rs6539073	4.84581e-09	-1.77034	-0.995886	7.99771e-06	-1.65517	0.380515
103805648	rs12579792	9.58892e-08	-1.32931e-10	0.218851	8.7198e-05	-1.32931e-10	1.11437
103805880	rs59554723	3.86831e-08	-1.32931e-10	-0.68894	4.36936e-05	-1.32931e-10	0.423388
103806074	rs145480839	5.03079e-08	-1.32931e-10	-0.426181	4.12117e-05	-1.32931e-10	0.364909
103806178	rs2374067	4.80847e-09	-1.62211	-1.15185	1.6143e-06	-1.58344	-1.29148
103806250	rs4488299	4.6151e-09	-1.65135	-1.16366	1.66233e-06	-1.54745	-1.29815
103806928	rs10400501	3.94434e-09	-1.73848	-1.23358	1.8071e-06	-1.76844	-0.993653
103806981	rs61066941	3.99083e-08	-1.32931e-10	-0.657759	4.59629e-05	-1.32931e-10	0.474022
103807314	rs10400542	4.02852e-09	-1.75042	-1.20052	1.92183e-06	-1.75399	-0.94654
103807322	rs10400543	9.26902e-09	-1.75202	-0.365642	1.63723e-05	-1.75246	1.19423
103807329	rs10400505	3.99463e-09	-1.75379	-1.2056	1.93232e-06	-1.75064	-0.94445
103807355	rs79003849	1.64049e-08	-1.54676	-2.58454e-10	4.88037e-06	-1.76859	-2.58454e-10
103807503	rs4015527	4.73196e-09	-1.62872	-1.16128	1.61803e-06	-1.57579	-1.29681
103807749	rs61270164	3.97104e-08	-1.32931e-10	-0.66273	4.55947e-05	-1.32931e-10	0.465978
103807850	rs3953541	4.73196e-09	-1.62872	-1.16128	1.61803e-06	-1.57579	-1.29681
103808023	rs2374057	4.99575e-09	-1.77396	-0.9618	8.74679e-06	-1.63934	0.454215
103808064	rs116990710	1.84602e-08	-1.42872	-2.58454e-10	8.89137e-06	-1.16873	-2.58454e-10
103808294	rs2374056	4.96419e-09	-1.77067	-0.971419	8.4328e-06	-1.65528	0.433594
103809030	rs148897493	2.01257e-08	-1.32931e-10	-1.34235	7.47786e-06	-1.32931e-10	-1.34187
103809039	rs10128971	9.7202e-09	-1.7017	-0.368433	1.61711e-05	-1.77574	1.20515
103809772	rs138390735	1.35587e-08	-1.73731	-2.58454e-10	7.92241e-06	-1.28412	-2.58454e-10
103809853	rs73187804	1.82253e-06	3.16364	-2.58454e-10	6.4472e-05	0.812418	-2.58454e-10
103809869	rs74394832	3.99083e-08	-1.32931e-10	-0.657759	4.59629e-05	-1.32931e-10	0.474022
103809931	rs1320347	7.2471e-09	-1.43746	-0.926279	6.18653e-06	-1.71101	0.179571
103809935	rs1320348	4.74332e-09	-1.62872	-1.15888	1.62021e-06	-1.57579	-1.29547
103810390	rs11111561	1.45772e-08	-1.66488	-2.58454e-10	4.91179e-06	-1.76217	-2.58454e-10
103810615	rs60532885	3.99083e-08	-1.32931e-10	-0.657759	4.59629e-05	-1.32931e-10	0.474022
103811152	rs118104994	1.33094e-08	-1.75587	-2.58454e-10	7.37455e-06	-1.35578	-2.58454e-10
103811606	rs10467019	6.41722e-09	-1.71132	-0.774039	1.03157e-05	-1.60201	0.581869
103811810	rs10467020	9.86764e-09	-1.7017	-0.353379	1.6567e-05	-1.77574	1.22933
103812002	rs10860997	5.08924e-09	-1.77055	-0.946661	8.91756e-06	-1.65219	0.486401
103812088	rs11611918	3.04842e-08	-0.65542	-0.271715	5.63011e-06	-1.16853	-0.457154
103812335	rs10860998	4.08051e-09	-1.7292	-1.20892	1.90872e-06	-1.76745	-0.939932
103812353	rs140262040	1.54139e-07	0.693509	-2.58454e-10	5.74106e-05	0.696416	-2.58454e-10
103812996	rs1343847	3.45494e-09	-1.76046	-1.34407	2.80081e-06	-0.967291	-1.35661
103813097	rs77095576	3.87931e-08	-1.32931e-10	-0.6861	4.30414e-05	-1.32931e-10	0.408349
103813706	rs10467022	3.44858e-09	-1.76485	-1.34153	2.70625e-06	-1.00077	-1.35748
103813787	rs78165218	1.56545e-08	-1.59358	-2.58454e-10	5.80151e-06	-1.59569	-2.58454e-10
103813845	rs78193441	2.0607e-08	-1.32931e-10	-1.31871	8.54285e-06	-1.32931e-10	-1.20872
103814574	rs7959146	4.78833e-09	-1.61688	-1.16128	1.59649e-06	-1.58919	-1.29681
103815827	rs112295539	2.9921e-08	-0.945782	-2.58454e-10	6.45879e-06	-1.48837	-2.58454e-10
103816793	rs77018712	3.02332e-08	-0.935401	-2.58454e-10	6.99986e-06	-1.40792	-2.58454e-10
103817326	rs10745966	4.83743e-09	-1.58682	-1.18114	1.53271e-06	-1.61906	-1.30772
103817468	rs74874050	2.43858e-08	-1.32931e-10	-1.15034	8.45013e-06	-1.32931e-10	-1.21963
103818049	rs10860999	1.03424e-08	-1.66775	-0.340338	1.68259e-05	-1.7779	1.247
103818150	rs10861000	5.23915e-09	-1.77022	-0.917961	9.1047e-06	-1.65207	0.507046
103818309	rs118061898	3.7503e-08	-1.32931e-10	-0.719923	4.15309e-05	-1.32931e-10	0.372624
103818317	rs10745967	6.3318e-09	-1.7316	-0.767157	1.01579e-05	-1.63611	0.600554
103818417	rs10861001	4.27998e-09	-1.69859	-1.19181	1.94568e-06	-1.77623	-0.911971
103818646	rs10861002	1.03424e-08	-1.66775	-0.340338	1.68259e-05	-1.7779	1.247
103818727	rs10861003	1.03424e-08	-1.66775	-0.340338	1.68259e-05	-1.7779	1.247
103819044	rs7316757	5.09325e-09	-1.56536	-1.15107	1.53544e-06	-1.63753	-1.28746
103819084	rs189152070	7.38081e-08	-0.0428744	-2.58454e-10	1.9289e-05	-0.394281	-2.58454e-10
103819155	rs12302389	4.42946e-09	-1.6855	-1.17056	2.01091e-06	-1.7776	-0.87763
103819436	rs11111565	4.90608e-09	-1.58156	-1.17231	1.53779e-06	-1.62378	-1.29968
103819710	rs7301460	5.25119e-09	-1.75398	-0.931912	8.73113e-06	-1.69505	0.508133
103819942	rs10778246	5.1281e-09	-1.7727	-0.936912	9.08681e-06	-1.64465	0.497661
103820084	rs10861004	1.03417e-08	-1.67504	-0.333119	1.702e-05	-1.77796	1.25854
103821115	rs12820617	4.49e-09	-1.49243	-1.35006	1.41128e-06	-1.70968	-1.29963
103821169	rs11111567	9.28644e-09	-1.6855	-0.430284	1.45575e-05	-1.7776	1.10189
103821983	rs10861005	4.81077e-09	-1.76756	-1.00593	7.60574e-06	-1.66526	0.340351
103822289	rs11111568	9.5287e-09	-1.68208	-0.407958	1.49432e-05	-1.77778	1.12822
103822319	rs7313920	5.06168e-09	-1.75083	-0.971813	7.91187e-06	-1.69971	0.414256
103822400	rs7299547	5.06766e-09	-1.55383	-1.16764	1.50779e-06	-1.64613	-1.29704
103822878	rs10861006	5.03396e-09	-1.56499	-1.16314	1.52505e-06	-1.63732	-1.29447
103823228	rs12317094	9.85035e-09	-1.67143	-0.385409	1.54941e-05	-1.77796	1.16461
103823490	rs4764959	4.84092e-09	-1.61617	-1.15107	1.63841e-06	-1.57262	-1.28746
103823750	rs112780406	9.95658e-09	-1.66775	-0.378355	1.56719e-05	-1.7779	1.17595
103823771	rs75318309	9.95658e-09	-1.66775	-0.378355	1.56719e-05	-1.7779	1.17595
103823966	rs139623623	1.31751e-08	-1.76601	-2.58454e-10	5.23519e-06	-1.69841	-2.58454e-10
103824130	rs4015536	5.18631e-09	-1.55945	-1.13887	1.54005e-06	-1.64176	-1.28024
103824288	rs11111571	5.20694e-08	-1.32931e-10	-0.391765	9.08162e-05	-1.32931e-10	1.15502
103824435	rs146823268	1.34592e-08	-1.74468	-2.58454e-10	5.29065e-06	-1.68787	-2.58454e-10
103824500	rs11111572	4.93592e-09	-1.74188	-1.00593	7.34805e-06	-1.69973	0.340351
103824928	rs11111573	5.20694e-08	-1.32931e-10	-0.391765	9.08162e-05	-1.32931e-10	1.15502
103824975	rs80132329	4.46052e-08	-1.32931e-10	-0.546492	1.3504e-05	-1.32931e-10	-0.750828
103825681	rs117458947	3.81885e-08	-0.701808	-2.58454e-10	8.30522e-06	-1.23693	-2.58454e-10
103826023	rs10467023	5.18631e-09	-1.55945	-1.13887	1.54005e-06	-1.64176	-1.28024
103826038	rs10467024	3.74739e-09	-1.71039	-1.3129	1.3994e-06	-1.77394	-1.24383
103826056	rs10466955	5.18631e-09	-1.55945	-1.13887	1.54005e-06	-1.64176	-1.28024
103826303	rs7300757	4.92173e-09	-1.7689	-0.981786	8.05013e-06	-1.66096	0.39284
103826337	rs17033932	3.67503e-09	-1.71607	-1.32671	1.37689e-06	-1.7724	-1.26159
103826811	rs7304308	4.94691e-09	-1.76853	-0.977053	8.13338e-06	-1.66086	0.403022
103826899	rs143606785	3.4325e-08	-1.32931e-10	-0.808469	1.15102e-05	-1.32931e-10	-0.910581
103827271	rs7969700	5.19717e-09	-1.56499	-1.13123	1.55403e-06	-1.63732	-1.27565
103827423	rs7970043	4.9163e-09	-1.7653	-0.986489	7.91456e-06	-1.66779	0.382686
103827985	rs7967288	4.88062e-09	-1.76744	-0.991629	7.84145e-06	-1.66594	0.37155
103828321	rs138605017	2.8207e-08	-1.32931e-10	-1.00477	1.29082e-05	-1.32931e-10	-0.795953
103828325	rs7952759	5.06451e-09	-1.74503	-0.977053	7.68935e-06	-1.717	0.403022
103830988	rs199791010	2.31151e-08	-1.32931e-10	-1.20386	1.20292e-05	-1.32931e-10	-0.866476
103831031	rs143855342	1.31002e-08	-1.77172	-2.58454e-10	7.92548e-06	-1.28373	-2.58454e-10
103831305	rs199552012	4.76579e-08	-1.32931e-10	-0.480294	7.6587e-05	-1.32931e-10	0.984614
103831777	rs202026598	4.08706e-08	-1.32931e-10	-0.633933	5.93137e-05	-1.32931e-10	0.729026
103831781	rs200469303	4.76579e-08	-1.32931e-10	-0.480294	7.6587e-05	-1.32931e-10	0.984614
103834275	rs7312427	5.13359e-09	-1.57334	-1.13519	1.53691e-06	-1.646	-1.27804
103834361	rs112974436	2.36484e-08	-1.18105	-2.58454e-10	1.46436e-05	-0.669812	-2.58454e-10
103834558	rs7298211	5.39503e-09	-1.75079	-0.908074	8.39942e-06	-1.70961	0.483956
103835201	rs10861012	5.60458e-09	-1.4933	-1.12746	1.46528e-06	-1.69841	-1.27336
103835316	rs116909975	4.27117e-08	-0.58987	-2.58454e-10	8.51177e-06	-1.21236	-2.58454e-10
103836077	rs17491172	2.1089e-08	-1.29559	-2.58454e-10	1.31215e-05	-0.779561	-2.58454e-10
103836146	rs10861013	5.39641e-09	-1.76142	-0.897187	8.74578e-06	-1.69114	0.5059
103836187	rs58670523	4.9089e-08	-1.32931e-10	-0.450708	7.54879e-05	-1.32931e-10	0.970159
103836360	rs59088168	5.03928e-08	-1.32931e-10	-0.424495	7.87152e-05	-1.32931e-10	1.01202
103836467	rs2888733	5.55587e-09	-1.7271	-0.902387	8.26834e-06	-1.73681	0.495435
103836613	rs10861014	5.31619e-09	-1.75526	-0.918324	8.27581e-06	-1.70365	0.463173
103836756	rs10861015	5.38993e-09	-1.75742	-0.902387	8.58194e-06	-1.69959	0.495435
103836980	rs6539076	6.10275e-09	-1.45383	-1.08177	1.46739e-06	-1.71731	-1.25301
103837056	rs7139422	1.18233e-08	-1.67143	-0.202844	1.85908e-05	-1.77796	1.34681
103837154	rs7310675	1.15136e-08	-1.67419	-0.226621	1.7926e-05	-1.77794	1.31037
103837784	rs79928420	4.72716e-08	-1.32931e-10	-0.488434	7.18332e-05	-1.32931e-10	0.920533
103838430	rs7958520	5.61659e-09	-1.53048	-1.08814	5.4543e-06	-1.66872	0.0113123
103838620	rs35199219	5.06681e-09	-1.44921	-1.27242	1.59785e-06	-1.68777	-1.19738
103838833	rs1320345	5.46164e-09	-1.75526	-0.891331	8.84693e-06	-1.70365	0.529907
103839066	rs10745969	5.3069e-09	-1.57361	-1.10172	1.61631e-06	-1.60926	-1.26441
103840005	rs10861016	5.43143e-09	-1.75506	-0.897085	8.76633e-06	-1.70122	0.518325
103840010	rs140312099	6.54334e-08	-0.16331	-2.58454e-10	1.63209e-05	-0.561368	-2.58454e-10
103840541	rs11111584	3.9953e-09	-1.67966	-1.27956	1.45561e-06	-1.77787	-1.20052
103840573	rs11111585	3.94464e-09	-1.69465	-1.27733	1.46118e-06	-1.7772	-1.19737
103840868	rs185073307	1.32509e-08	-1.76028	-2.58454e-10	5.26054e-06	-1.69358	-2.58454e-10
103840911	rs6539077	5.32391e-09	-1.76687	-0.905262	8.8235e-06	-1.67494	0.498549
103841558	rs7305704	5.39514e-09	-1.74573	-0.913112	8.35293e-06	-1.71707	0.485869
103841876	rs10778252	5.47523e-09	-1.75278	-0.891331	8.8329e-06	-1.70524	0.529907
103841929	rs190374855	2.15622e-08	-1.32931e-10	-1.2734	8.98221e-06	-1.32931e-10	-1.15857
103842403	rs10778253	5.38796e-09	-1.76309	-0.897085	8.91798e-06	-1.68407	0.518325
103842773	rs10861017	5.54835e-09	-1.4933	-1.13754	1.44644e-06	-1.69841	-1.2863
103842799	rs61258440	4.90137e-08	-1.32931e-10	-0.452243	7.48181e-05	-1.32931e-10	0.961246
103842906	rs34518374	9.06251e-09	-1.60675	-0.533446	1.10936e-05	-1.76751	0.820062
103842929	rs11111586	1.92498e-08	-1.29562	-0.091223	3.70537e-06	-1.65936	-0.384667
103843052	rs10861018	5.25901e-09	-1.74764	-0.936756	7.96246e-06	-1.71332	0.434244
103843521	rs145623975	1.30544e-08	-1.77522	-2.58454e-10	5.14931e-06	-1.71495	-2.58454e-10
103843588	rs4764962	5.2403e-09	-1.76124	-0.926719	8.33249e-06	-1.68852	0.454868
103844589	rs4300484	5.25538e-09	-1.77416	-0.910931	8.96784e-06	-1.64723	0.48706
103845166	rs11111587	4.58963e-08	-1.32931e-10	-0.517959	7.10027e-05	-1.32931e-10	0.908904
103845607	rs12816735	4.38808e-09	-1.60845	-1.25701	1.49958e-06	-1.7726	-1.17602
103846180	rs2888734	4.34244e-09	-1.62183	-1.25408	1.50223e-06	-1.77476	-1.17211
103846350	rs2374074	5.36823e-09	-1.51831	-1.14553	1.47271e-06	-1.67655	-1.29016
103846737	rs9668742	4.42806e-09	-1.60386	-1.25252	1.50987e-06	-1.77176	-1.17003
103846763	rs9669232	5.36823e-09	-1.51831	-1.14553	1.47271e-06	-1.67655	-1.29016
103847311	rs9669745	5.38163e-09	-1.51831	-1.14304	1.4748e-06	-1.67655	-1.28875
103848275	rs12825882	4.41702e-09	-1.61743	-1.24145	1.52859e-06	-1.7741	-1.15537
103848302	rs118169044	2.26184e-08	-1.22558	-2.58454e-10	3.42513e-05	0.179911	-2.58454e-10
103849496	rs4015523	4.96562e-09	-1.59195	-1.14986	5.03535e-06	-1.61787	-0.119456
103849731	rs2374075	5.66392e-09	-1.514	-1.09623	1.50515e-06	-1.68386	-1.26106
103849735	rs2888735	8.60321e-09	-0.836997	-1.35521	1.32711e-06	-1.77452	-1.29629
103849908	rs2374076	5.29874e-09	-1.59153	-1.08535	1.6218e-06	-1.61589	-1.25438
103850017	rs12304113	4.32333e-09	-1.65032	-1.22999	1.54746e-06	-1.77682	-1.14038
103850170	rs2374077	5.68329e-09	-1.50783	-1.09898	1.49719e-06	-1.68748	-1.26274
103851111	rs1879619	1.25025e-08	-1.65583	-0.162584	2.05577e-05	-1.77688	1.4463
103851528	rs11111589	1.25093e-08	-1.66312	-0.154749	2.07935e-05	-1.77747	1.4583
103851714	rs145844874	2.31314e-08	-1.32931e-10	-1.20315	1.17399e-05	-1.32931e-10	-0.890823
103852455	rs148186872	1.77786e-08	-1.46635	-2.58454e-10	5.86042e-06	-1.58559	-2.58454e-10
103852714	rs2374078	6.20768e-09	-1.69184	-0.826714	9.97985e-06	-1.73471	0.681463
103852745	rs12308341	1.28171e-08	-1.67417	-0.119394	2.11095e-05	-1.7778	1.47371
103852878	rs73187817	1.80293e-08	-1.45234	-2.58454e-10	4.83762e-06	-1.77739	-2.58454e-10
103853600	rs144546036	4.21588e-08	-1.32931e-10	-0.6029	1.34133e-05	-1.32931e-10	-0.757569
103853757	rs11111590	4.27953e-09	-1.77794	-1.11256	2.05608e-06	-1.63391	-0.999106
103854011	rs74241055	4.52845e-08	-1.32931e-10	-0.531378	6.69883e-05	-1.32931e-10	0.850705
103854098	rs12311801	1.23667e-08	-1.77624	-0.0530889	2.58321e-05	-1.66761	1.56542
103854762	rs7137784	7.43108e-09	-1.58458	-0.754092	1.08644e-05	-1.77776	0.809431
103856612	rs1316751	5.23307e-09	-1.53239	-1.15695	1.53557e-06	-1.63063	-1.29429
103856813	rs10507165	1.2014e-08	-1.77782	-0.0804482	2.6184e-05	-1.65199	1.56333
103856828	rs11111591	4.24035e-08	-1.32931e-10	-0.597113	6.22699e-05	-1.32931e-10	0.777665
103856908	rs12813302	5.67004e-09	-1.41025	-1.1989	1.80086e-06	-1.65645	-1.1091
103857394	rs7305169	7.13985e-09	-1.62121	-0.75744	1.07649e-05	-1.77699	0.799465
103858991	rs11111592	4.34653e-08	-1.32931e-10	-0.57238	6.48947e-05	-1.32931e-10	0.818952
103859030	rs12814770	4.40488e-09	-1.77044	-1.09119	2.00014e-06	-1.68723	-0.973367
103859072	rs114971576	1.5653e-08	-1.59368	-2.58454e-10	7.96566e-06	-1.27867	-2.58454e-10
103859393	rs12815844	4.6875e-09	-1.47122	-1.32823	1.53777e-06	-1.69033	-1.23315
103859606	rs7136280	7.5423e-09	-1.54956	-0.774259	1.00702e-05	-1.77519	0.730952
103859674	rs7972044	1.2033e-08	-1.77738	-0.0793088	2.50162e-05	-1.66041	1.52612
103859726	rs10861020	1.19362e-08	-1.77738	-0.0873903	2.47143e-05	-1.66041	1.51398
103859793	rs11111593	1.17065e-08	-1.77617	-0.108025	2.39857e-05	-1.67248	1.49613
103859954	rs79563233	1.53471e-08	-1.61342	-2.58454e-10	7.49015e-06	-1.34022	-2.58454e-10
103860809	rs7961410	7.06017e-09	-1.62207	-0.7678	1.01748e-05	-1.77705	0.743148
103860863	rs80016370	4.41243e-08	-1.32931e-10	-0.557332	6.41985e-05	-1.32931e-10	0.808166
103861054	rs74331777	2.13617e-08	-1.28275	-2.58454e-10	2.20398e-05	-0.260966	-2.58454e-10
103861216	rs7964462	5.58794e-09	-1.46436	-1.15937	1.46555e-06	-1.67593	-1.29565
103863246	rs117033172	2.39346e-08	-1.32931e-10	-1.16902	7.35854e-06	-1.32931e-10	-1.35795
103864665	rs4506750	5.51098e-09	-1.47107	-1.16653	1.46537e-06	-1.67205	-1.29966
103865213	rs10507166	7.51811e-09	-1.58361	-0.743418	1.06434e-05	-1.77779	0.788908
103865525	rs11111594	4.27647e-09	-1.77625	-1.11496	1.98233e-06	-1.66753	-1.00201
103865645	rs76085425	5.51465e-08	-0.33435	-2.58454e-10	1.0192e-05	-1.03221	-2.58454e-10
103866173	rs11111596	4.00309e-08	-1.32931e-10	-0.654692	5.75212e-05	-1.32931e-10	0.698341
103866249	rs73187819	1.31865e-08	-1.76515	-2.58454e-10	6.2811e-06	-1.51627	-2.58454e-10
103866354	rs2888731	4.89532e-09	-1.59573	-1.16033	1.65129e-06	-1.55606	-1.29619
103866497	rs7956770	1.20783e-08	-1.77363	-0.0793088	2.43548e-05	-1.6872	1.52612
103866808	rs2374068	1.8935e-08	-1.40333	-2.58454e-10	4.88477e-06	-1.76769	-2.58454e-10
103867178	rs11111597	4.02485e-08	-1.32931e-10	-0.649269	5.80564e-05	-1.32931e-10	0.707602
103867800	rs17034010	9.14136e-08	-1.32931e-10	0.171051	2.65659e-05	-1.32931e-10	-0.0741865
103868290	rs4597156	6.51406e-09	-1.67611	-0.794269	1.01377e-05	-1.76673	0.729181
103868698	rs12298824	1.13768e-08	-1.7728	-0.13997	2.30115e-05	-1.69079	1.47297
103869277	rs11111600	1.09972e-08	-1.77363	-0.17308	2.19552e-05	-1.6872	1.42239
103870515	rs10861022	8.34075e-09	-1.45924	-0.763953	1.07066e-05	-1.77007	0.787113
103871090	rs117520978	1.31714e-08	-1.7663	-2.58454e-10	5.73089e-06	-1.60794	-2.58454e-10
103871569	rs75399314	3.82271e-08	-1.32931e-10	-0.700799	5.3133e-05	-1.32931e-10	0.618984
103871579	rs2374069	1.11245e-08	-1.77439	-0.160806	2.29013e-05	-1.68353	1.46091
103871580	rs2374070	4.17267e-09	-1.77618	-1.13961	1.91443e-06	-1.67244	-1.03195
103871765	rs2888732	5.22861e-09	-1.40317	-1.28703	1.39668e-06	-1.7138	-1.30592
103871817	rs79352754	1.69393e-08	-1.51471	-2.58454e-10	5.10355e-06	-1.72388	-2.58454e-10
103872281	rs12306102	1.0829e-08	-1.77284	-0.189268	2.17664e-05	-1.69061	1.41716
103872795	rs11111601	4.22486e-09	-1.77705	-1.12631	1.96114e-06	-1.66453	-1.01576
103873096	rs7977907	5.26233e-09	-1.52011	-1.16366	1.51574e-06	-1.63985	-1.29806
103873739	rs11111602	1.13438e-08	-1.77564	-0.140032	2.38138e-05	-1.67629	1.49274
103873892	rs75774135	2.31828e-08	-1.32931e-10	-1.20093	1.1785e-05	-1.32931e-10	-0.886984
103874344	rs10861023	5.61575e-09	-1.4386	-1.18017	1.42797e-06	-1.68985	-1.30771
103874446	rs10861024	5.57706e-09	-1.44552	-1.18017	1.43309e-06	-1.68627	-1.30771
103874763	rs2374071	1.13076e-08	-1.77099	-0.147876	2.30351e-05	-1.69753	1.48073
103875286	rs11111603	3.95478e-08	-1.32931e-10	-0.666832	5.63379e-05	-1.32931e-10	0.677554
103875605	rs543474171	2.20691e-08	-1.25017	-2.58454e-10	5.74013e-06	-1.60633	-2.58454e-10
103876055	rs12306466	1.13242e-08	-1.77284	-0.144558	2.33132e-05	-1.69061	1.48581
103876189	rs4015524	1.56575e-08	-1.59339	-2.58454e-10	4.84845e-06	-1.77515	-2.58454e-10
103876192	rs12319950	1.13149e-08	-1.77366	-0.144558	2.33965e-05	-1.68704	1.48581
103876300	rs12320001	4.3696e-09	-1.77625	-1.09342	2.03447e-06	-1.66753	-0.976045
103876418	rs10861025	5.46335e-09	-1.65607	-0.990207	6.97552e-06	-1.77219	0.360785
103877180	rs61939886	1.33601e-08	-1.75207	-2.58454e-10	5.16418e-06	-1.71207	-2.58454e-10
103877334	rs4015525	6.93698e-09	-1.61744	-0.790034	2.10561e-06	-1.53066	-1.07855
103877354	rs4015526	4.39628e-09	-1.77502	-1.08856	2.02089e-06	-1.68006	-0.970216
103878554	rs55834556	5.05982e-08	-0.420426	-2.58454e-10	8.93913e-06	-1.16337	-2.58454e-10
103878873	rs552684890	2.03348e-08	-1.32931e-10	-1.33201	8.1936e-06	-1.32931e-10	-1.25046
103879085	rs139248862	3.31894e-08	-1.32931e-10	-0.842113	1.10082e-05	-1.32931e-10	-0.955177
103879230	rs10861026	1.22861e-08	-1.77599	-0.059884	2.72768e-05	-1.66243	1.61465
103879990	rs146462109	1.47002e-08	-1.65648	-2.58454e-10	4.98541e-06	-1.7473	-2.58454e-10
103880909	rs11503454	1.25939e-08	-1.76786	-0.0432746	2.72286e-05	-1.70334	1.6538
103881411	rs10861027	7.01408e-09	-1.56635	-0.830074	1.90659e-06	-1.60206	-1.10644
103882226	rs10861028	1.3845e-08	-1.77099	0.0545703	3.04639e-05	-1.69753	1.76026
103882253	rs11111607	4.77835e-09	-1.77565	-1.0046	2.25307e-06	-1.67621	-0.86531
103882729	rs147884923	2.35237e-08	-1.32931e-10	-1.18633	7.74828e-06	-1.32931e-10	-1.30634
103882865	rs10735387	7.26191e-09	-1.63342	-0.728279	1.12212e-05	-1.77575	0.839741
103883154	rs12309875	4.88177e-09	-1.77626	-0.982572	2.33261e-06	-1.66745	-0.83937
103883212	rs138223875	1.62061e-08	-1.55895	-2.58454e-10	4.92864e-06	-1.75875	-2.58454e-10
103884134	rs7307779	6.43292e-09	-1.6447	-0.838214	2.12623e-06	-1.49398	-1.10548
103884711	rs12231316	4.25572e-08	-1.32931e-10	-0.593494	6.27005e-05	-1.32931e-10	0.784556
103884763	rs1319091	7.84792e-09	-1.46584	-0.818259	1.78684e-06	-1.67511	-1.09826
103886000	rs4764963	1.30515e-08	-1.77544	-2.58454e-10	4.84475e-06	-1.77592	-2.58454e-10
103887477	rs1320344	4.653e-09	-1.76327	-1.04356	1.98382e-06	-1.68954	-0.979245
103887795	rs1320343	3.39801e-09	-1.7716	-1.34956	1.79299e-06	-1.71247	-1.05746
103888475	rs75073024	2.24293e-08	-1.23398	-2.58454e-10	1.36778e-05	-0.738042	-2.58454e-10
103888931	rs11111609	1.32234e-08	-1.76236	-2.58454e-10	5.62891e-06	-1.6259	-2.58454e-10
103889031	rs12422517	4.8301e-09	-1.71323	-1.05625	2.14093e-06	-1.60028	-0.992292
103889408	rs12311248	1.01201e-08	-0.675421	-1.3544	1.11045e-05	0.405849	-1.35232
103889581	rs117706353	3.59802e-08	-1.32931e-10	-0.761373	5.01031e-05	-1.32931e-10	0.560269
103889701	rs75166514	3.63219e-08	-1.32931e-10	-0.751923	5.14219e-05	-1.32931e-10	0.586251
103889716	rs73389785	1.06394e-08	-0.622989	-1.35679	1.1963e-05	0.479392	-1.35138
103889728	rs78143608	2.90009e-08	-0.977017	-2.58454e-10	1.59833e-05	-0.582267	-2.58454e-10
103890486	rs11111612	4.49503e-08	-1.32931e-10	-0.538787	7.03045e-05	-1.32931e-10	0.899022
103891576	rs12315258	1.58232e-08	-0.226126	-1.35674	2.18527e-05	1.08351	-1.353
103891656	rs2374073	1.25893e-08	-0.455521	-1.35597	1.67562e-05	0.818096	-1.35314
103891686	rs61939889	1.3678e-08	-1.72855	-2.58454e-10	5.12065e-06	-1.72053	-2.58454e-10
103892504	rs11111614	1.54304e-08	-0.273853	-1.33415	2.32039e-05	1.1493	-1.35879
103892724	rs11111615	1.75722e-08	-0.141936	-1.33609	2.40654e-05	1.18555	-1.35859
103892812	rs11111616	1.27454e-08	-0.467039	-1.33213	1.7918e-05	0.890901	-1.35891
103892928	rs112725054	1.41038e-08	-1.6979	-2.58454e-10	4.9373e-06	-1.757	-2.58454e-10
103892941	rs12582330	2.27672e-08	-0.066739	-1.15228	3.99265e-06	-1.42016	-0.549198
103892944	rs10861030	8.71187e-09	-1.43104	-0.74862	2.69585e-06	-1.45912	-0.902984
103893494	rs7138689	1.46099e-08	-0.33155	-1.33109	2.15306e-05	1.0746	-1.35894
103893601	rs7138836	4.33461e-08	-0.208379	-0.366749	0.000153	1.18044	0.496184
103894291	rs80159282	2.17825e-08	-1.32931e-10	-1.26324	9.45233e-06	-1.32931e-10	-1.10755
103895177	rs2374050	7.2325e-09	-1.61357	-0.752192	3.49672e-06	-1.19592	-0.906071
103895320	rs76161735	1.66251e-08	-1.53343	-2.58454e-10	7.77212e-06	-1.30327	-2.58454e-10
103895613	rs12833303	1.30498e-08	-1.77557	-2.58454e-10	4.84415e-06	-1.77604	-2.58454e-10
103895792	rs2374049	6.65157e-09	-1.61054	-0.838954	3.28511e-06	-1.18384	-0.980573
103896595	rs17034027	1.17747e-08	-0.541839	-1.33655	1.27922e-05	0.553779	-1.35876
103896685	rs17034029	1.86071e-08	-1.4208	-2.58454e-10	4.8472e-06	-1.77541	-2.58454e-10
103897139	rs7139385	1.18461e-08	-1.52496	-0.347383	2.88207e-06	-1.60715	-0.688157
103897293	rs142775778	3.52933e-08	-1.32931e-10	-0.780651	1.11272e-05	-1.32931e-10	-0.944418
103897360	rs75356146	2.29212e-08	-1.32931e-10	-1.21228	8.36477e-06	-1.32931e-10	-1.22979
103897934	rs17034035	9.32165e-09	-0.833188	-1.27881	1.50072e-06	-1.74736	-1.20051
103898000	rs17034039	1.1205e-07	0.837471	-0.46287	0.000232609	1.53247	0.563077
103898134	rs7137076	4.00329e-09	-1.72054	-1.23669	1.56632e-06	-1.65077	-1.25431
103898296	rs78005692	2.87909e-08	-0.984285	-2.58454e-10	7.40553e-06	-1.35159	-2.58454e-10
103898383	rs76462566	1.83402e-08	-1.43525	-2.58454e-10	5.51492e-06	-1.64636	-2.58454e-10
103898565	rs1317605	1.50571e-08	-1.6325	-2.58454e-10	5.58202e-06	-1.63426	-2.58454e-10
103900225	rs78860677	1.30467e-08	-1.7758	-2.58454e-10	8.06901e-06	-1.26578	-2.58454e-10
103900438	rs73389800	5.44341e-09	-1.46696	-1.18298	2.91524e-06	-1.06823	-1.21563
103901502	rs10861031	5.85326e-09	-1.27737	-1.29998	1.35965e-06	-1.68791	-1.35867
103901596	rs117018926	1.74527e-07	-1.32931e-10	0.817738	8.03651e-05	-1.32931e-10	1.03277
103903022	rs74627553	2.1321e-08	-0.704848	-0.579802	3.38664e-05	-0.16622	0.33483
103903105	rs11111619	5.55971e-09	-1.4537	-1.17509	3.11105e-06	-1.01035	-1.20851
103903171	rs77868834	1.44238e-08	-1.67546	-2.58454e-10	1.03734e-05	-1.01457	-2.58454e-10
103903468	rs113542394	2.08703e-08	-1.30602	-2.58454e-10	9.8371e-06	-1.06765	-2.58454e-10
103903640	rs11111620	5.42974e-09	-1.47736	-1.17509	2.99913e-06	-1.04698	-1.20851
103903814	rs11111621	4.22928e-09	-1.73582	-1.16649	1.74216e-06	-1.59797	-1.20072
103904050	rs117315253	1.30436e-07	0.526538	-2.58454e-10	2.64121e-05	-0.07999	-2.58454e-10
103904421	rs12810919	5.89082e-09	-1.38924	-1.18171	3.40959e-06	-0.912734	-1.21449
103904642	rs117719293	1.71256e-08	-1.50377	-2.58454e-10	5.29333e-06	-1.68737	-2.58454e-10
103905069	rs73187836	1.37477e-08	-1.72347	-2.58454e-10	5.08305e-06	-1.7279	-2.58454e-10
103905076	rs58677593	5.73685e-09	-1.40999	-1.18745	3.28815e-06	-0.94383	-1.21966
103905110	rs149948185	2.09818e-08	-1.30069	-2.58454e-10	4.98566e-06	-1.74725	-2.58454e-10
103905375	rs10082873	1.33193e-08	-1.21805	-0.537082	1.21739e-05	-1.51377	0.659251
103905725	rs10083115	5.07366e-09	-1.4194	-1.30088	1.33601e-06	-1.70539	-1.35873
103906977	rs997804	1.30917e-08	-1.77634	0.00397429	1.78952e-05	-1.30832	0.839037
103907408	rs2374059	1.28439e-08	-1.41966	-0.371816	1.33896e-05	-1.67327	0.91394
103908222	rs11111622	4.13048e-09	-1.74634	-1.17961	1.65873e-06	-1.63518	-1.21259
103908290	rs34251059	3.13655e-08	-0.898633	-2.58454e-10	1.95716e-05	-0.379732	-2.58454e-10
103910125	rs117696957	2.00684e-08	-1.32931e-10	-1.34519	7.52584e-06	-1.32931e-10	-1.33547
103910578	rs11111623	6.30915e-09	-1.23452	-1.26783	1.33908e-06	-1.70862	-1.35321
103911043	rs17034045	4.97501e-09	-1.51601	-1.2239	2.61179e-06	-1.14341	-1.25037
103912187	rs73187839	1.34087e-08	-1.74844	-2.58454e-10	6.1053e-06	-1.54466	-2.58454e-10
103912465	rs4147305	5.10304e-09	-1.48021	-1.2343	2.73949e-06	-1.08832	-1.25772
103912506	rs10861032	1.02248e-08	-1.69772	-0.321809	2.18355e-05	-0.62897	0.358691
103912617	rs61937761	1.52087e-08	-1.62248	-2.58454e-10	5.40257e-06	-1.66694	-2.58454e-10
103913442	rs9804922	5.0554e-09	-1.49425	-1.22963	2.69262e-06	-1.10978	-1.25351
103913750	rs17492856	3.61455e-08	-0.75679	-2.58454e-10	7.59129e-06	-1.32681	-2.58454e-10
103913955	rs79453233	1.53287e-08	-0.803082	-0.811532	1.96499e-05	-0.28714	-0.0886036
103913980	rs111944488	1.63063e-08	-1.55279	-2.58454e-10	4.85866e-06	-1.77305	-2.58454e-10
103914239	rs10861033	7.80999e-09	-1.74502	-0.543924	1.1365e-05	-0.983946	0.0606699
103914945	rs17034050	1.63414e-08	-0.678463	-0.872176	2.05148e-05	-0.133921	-0.198744
103915612	rs56168608	1.28882e-08	-0.601616	-1.18641	1.56032e-06	-1.70087	-1.20805
103916080	rs6539078	6.27191e-09	-1.51964	-0.988621	3.76111e-06	-1.75259	-0.276504
103916279	rs73187844	1.37792e-08	-1.72118	-2.58454e-10	4.96197e-06	-1.75201	-2.58454e-10
103918519	rs78256522	2.09846e-08	-1.32931e-10	-1.30055	8.21102e-06	-1.32931e-10	-1.24834
103920079	rs60014169	3.13044e-08	-0.900586	-2.58454e-10	8.73058e-05	1.1156	-2.58454e-10
103920206	rs11111624	1.41223e-08	-1.10455	-0.59204	1.41623e-05	-0.686009	-0.0172233
103920889	rs7972288	7.67704e-09	-1.61677	-0.689338	6.11506e-06	-1.71275	0.169688
103921435	rs10861035	1.32558e-08	-1.7599	-2.58454e-10	7.51381e-06	-1.33707	-2.58454e-10
103922287	rs10861036	8.60162e-09	-1.68576	-0.506629	2.86561e-05	-0.429594	0.431146
103922301	rs76744553	2.03056e-08	-1.32931e-10	-1.33345	7.51204e-06	-1.32931e-10	-1.33731
103922646	rs76663765	3.08863e-08	-0.914031	-2.58454e-10	8.51964e-05	1.09115	-2.58454e-10
103923154	rs117818633	1.3088e-08	-1.77264	-2.58454e-10	6.70071e-06	-1.4516	-2.58454e-10
103923382	rs76814032	3.17314e-08	-0.887036	-2.58454e-10	8.9477e-05	1.14017	-2.58454e-10
103924079	rs7135673	6.07105e-09	-1.2681	-1.27272	8.37053e-06	0.125694	-1.35479
103924256	rs11111628	1.77467e-08	-0.615606	-0.852539	2.40433e-06	-1.71119	-0.765354
103924481	rs61937763	1.83429e-08	-0.623075	-0.812023	2.37805e-06	-1.71297	-0.77456
103925129	rs9645789	1.79098e-08	-0.759926	-0.699069	2.69497e-06	-1.75118	-0.611245
103925240	rs10778260	3.44664e-09	-1.77741	-1.32954	1.30172e-06	-1.77607	-1.31405
103925987	rs4764964	5.13309e-09	-1.73697	-0.971663	1.06566e-05	-0.800615	-0.187017
103926178	rs150673704	1.58701e-08	-1.57991	-2.58454e-10	5.25687e-06	-1.69428	-2.58454e-10
103926243	rs76376778	3.32983e-08	-0.838835	-2.58454e-10	8.71957e-05	1.11434	-2.58454e-10
103926572	rs4329766	3.86293e-09	-1.6957	-1.29722	2.82954e-06	-1.3452	-0.968497
103926862	rs10507169	4.98452e-09	-1.39944	-1.33857	4.01986e-06	-0.606915	-1.35565
103926934	rs139407449	2.83745e-08	-1.32931e-10	-0.998853	1.04895e-05	-1.32931e-10	-1.00344
103926966	rs117597007	1.30379e-08	-1.77648	-2.58454e-10	6.46258e-06	-1.48778	-2.58454e-10
103927185	rs117213198	2.13768e-08	-1.32931e-10	-1.28204	7.50367e-06	-1.32931e-10	-1.33842
103927859	rs7979144	3.62249e-08	-0.754596	-2.58454e-10	0.00010095	1.26081	-2.58454e-10
103928001	rs7315306	4.15672e-09	-1.65366	-1.26595	3.45415e-06	-1.22915	-0.885089
103928144	rs7315537	4.9768e-09	-1.74023	-0.999329	9.93496e-06	-0.822232	-0.235522
103928539	rs78774149	3.23879e-08	-0.866559	-2.58454e-10	8.30419e-05	1.06553	-2.58454e-10
103928570	rs11111629	4.5437e-09	-1.63614	-1.19446	1.15338e-05	0.257308	-1.16584
103928649	rs73187848	1.35235e-08	-1.73992	-2.58454e-10	6.84074e-06	-1.43092	-2.58454e-10
103929584	rs11111630	2.67241e-08	-0.33166	-0.727115	2.92525e-06	-1.6503	-0.630135
103929658	rs2374058	5.15489e-09	-1.74799	-0.956409	1.04622e-05	-0.863088	-0.142954
103929727	rs1343819	3.98676e-09	-1.67104	-1.29032	3.06689e-06	-1.29074	-0.942414
103929988	rs1343820	7.7683e-09	-1.22268	-1.07161	6.06511e-06	-0.838	-0.713262
103930709	rs10778261	5.02221e-09	-1.76929	-0.961187	8.82209e-06	-1.02529	-0.151269
103931352	rs4421839	4.16727e-09	-1.64405	-1.27303	3.46747e-06	-1.20915	-0.901241
103931655	rs6539079	4.99842e-09	-1.76929	-0.965936	8.74929e-06	-1.02529	-0.159554
103931842	rs11111633	4.09651e-09	-1.65366	-1.28054	3.35855e-06	-1.22915	-0.913156
103932533	rs4368027	4.89808e-09	-1.76415	-0.991349	8.87462e-06	-0.966352	-0.204266
103932998	rs74818756	4.84465e-09	-1.43462	-1.33185	3.77235e-06	-0.668759	-1.35736
103933043	rs11111634	2.90887e-08	-0.339933	-0.634061	3.16123e-06	-1.65275	-0.550107
103933366	rs73187851	1.58139e-08	-1.58346	-2.58454e-10	5.68154e-06	-1.61659	-2.58454e-10
103933415	rs143857152	1.62044e-08	-1.55906	-2.58454e-10	8.48291e-06	-1.21576	-2.58454e-10
103933600	rs141140952	6.07759e-09	-1.43415	-1.10558	4.92753e-06	-0.992357	-0.766618
103933648	rs7307128	3.28382e-08	-0.85275	-2.58454e-10	8.50889e-05	1.08988	-2.58454e-10
103933975	rs145526565	4.9286e-09	-1.39166	-1.35762	3.93791e-06	-0.652295	-1.33087
103934111	rs4764965	4.22512e-09	-1.58822	-1.31507	3.14744e-06	-1.21164	-0.995583
103934387	rs4499092	3.42554e-09	-1.77666	-1.33643	1.28093e-06	-1.76698	-1.33925
103934391	rs147519529	1.31135e-08	-1.7707	-2.58454e-10	5.18009e-06	-1.70899	-2.58454e-10
103934820	rs2374047	3.40792e-09	-1.77706	-1.34118	1.26921e-06	-1.77175	-1.34367
103934974	rs11111635	3.70284e-08	-0.315253	-0.417406	4.24108e-06	-1.59637	-0.312623
103935223	rs2374048	4.25129e-09	-1.57615	-1.32097	3.13795e-06	-1.19092	-1.01932
103936099	rs77848408	1.30294e-08	-1.77714	-2.58454e-10	4.85095e-06	-1.77464	-2.58454e-10
103936325	rs61937764	5.30406e-08	-0.170715	-0.202571	5.51e-06	-1.54574	-0.101506
103936403	rs11111636	5.30834e-09	-1.62387	-1.05119	2.84327e-06	-1.76747	-0.541392
103937093	rs78975784	1.41283e-07	-1.32931e-10	0.606424	6.43806e-05	-1.32931e-10	0.810999
103937900	rs12579524	3.9336e-09	-1.75156	-1.22323	1.99808e-06	-1.76471	-0.896912
103937952	rs11111637	7.27083e-09	-1.75837	-0.602099	6.63497e-06	-1.63323	0.171769
103938334	rs11111638	5.16078e-09	-1.72844	-0.97482	2.27904e-06	-1.69608	-0.833979
103938587	rs35641665	2.40403e-08	-1.16461	-2.58454e-10	1.25374e-05	-0.825097	-2.58454e-10
103938682	rs4397955	8.4467e-09	-1.76738	-0.443183	3.20426e-05	-0.227827	0.34108
103938827	rs7973736	1.30224e-08	-1.77768	-2.58454e-10	1.43949e-05	-0.686937	-2.58454e-10
103939141	rs10778262	3.89548e-09	-1.72969	-1.25484	1.91276e-06	-1.74827	-0.956998
103939994	rs11111640	5.29303e-09	-1.72209	-0.955862	2.34898e-06	-1.68798	-0.811855
103940031	rs11111641	5.2793e-09	-1.72469	-0.955862	2.36473e-06	-1.68129	-0.811855
103940145	rs80037961	2.49715e-08	-1.32931e-10	-1.12661	8.68796e-06	-1.32931e-10	-1.19187
103940262	rs4393415	3.75852e-09	-1.75758	-1.26274	1.84461e-06	-1.76886	-0.972679
103940337	rs4523788	4.03715e-09	-1.6885	-1.26031	1.94573e-06	-1.72035	-0.967823
103940485	rs4409933	3.99462e-09	-1.62415	-1.33525	1.42823e-06	-1.64949	-1.34789
103940525	rs4533129	4.12193e-09	-1.67267	-1.25535	1.99027e-06	-1.70752	-0.958019
103940753	rs11111642	5.50317e-09	-1.72209	-0.916928	2.45761e-06	-1.68798	-0.766644
103941064	rs12578202	4.01497e-09	-1.59541	-1.35891	1.50913e-06	-1.64695	-1.29533
103941231	rs6539080	8.91161e-09	-1.7567	-0.400292	3.84081e-05	-0.104885	0.399341
103941321	rs7954051	4.04306e-09	-1.69002	-1.25732	1.96608e-06	-1.71588	-0.961895
103941619	rs4086099	8.77276e-09	-1.75824	-0.414453	3.66394e-05	-0.132833	0.380143
103941860	rs3898117	4.08936e-09	-1.6885	-1.24746	1.99538e-06	-1.72035	-0.942626
103942198	rs77142289	5.71812e-09	-1.71674	-0.883967	2.57028e-06	-1.68122	-0.728582
103942457	rs4405407	3.87489e-09	-1.64212	-1.34771	1.42252e-06	-1.66587	-1.33551
103942554	rs4531575	3.94151e-09	-1.72275	-1.25003	1.9332e-06	-1.74703	-0.947611
103942556	rs4405408	4.0648e-09	-1.68466	-1.25732	1.96335e-06	-1.71727	-0.961895
103942714	rs4540923	8.51054e-09	-1.7527	-0.45034	3.80058e-05	-0.0473987	0.331323
103943338	rs11111644	4.0958e-09	-1.70304	-1.23134	2.03982e-06	-1.7319	-0.909056
103943615	rs11111645	6.12217e-09	-1.70409	-0.828339	2.78323e-06	-1.66547	-0.664733
103943773	rs142656374	1.5592e-08	-1.59758	-2.58454e-10	9.69216e-06	-1.0825	-2.58454e-10
103944673	rs17034081	9.28394e-09	-0.75712	-1.35894	2.31416e-06	-1.15592	-1.35885
103945012	rs7304955	8.06897e-09	-1.63244	-0.623875	7.94678e-06	-1.3982	0.11715
103945164	rs11111646	7.5743e-09	-1.77436	-0.545224	6.64193e-06	-1.70188	0.241472
103945224	rs11111647	4.75766e-09	-1.73568	-1.0489	2.20172e-06	-1.5726	-0.991979
103945228	rs116551273	6.43138e-09	-1.71281	-0.770346	2.94145e-06	-1.67629	-0.598615
103946404	rs79032476	6.55913e-09	-1.71445	-0.749038	2.87074e-06	-1.67834	-0.620897
103946548	rs117698362	8.45345e-09	-1.12234	-1.08742	2.70272e-06	-1.11512	-1.24444
103946655	rs11111648	7.48094e-09	-0.98482	-1.34716	2.44993e-06	-1.10983	-1.34792
103946711	rs138503264	5.42144e-09	-1.57623	-1.07776	2.02796e-06	-1.68088	-0.965906
103946730	rs142343824	1.51151e-08	-1.62865	-2.58454e-10	1.01078e-05	-1.04051	-2.58454e-10
103946861	rs76541920	4.74225e-09	-1.53117	-1.25667	1.82597e-06	-1.65275	-1.09896
103948383	rs4131921	4.2425e-09	-1.72245	-1.17674	5.4139e-06	-0.651051	-1.01379
103948476	rs4321042	1.08222e-08	-1.6565	-0.306246	7.4111e-06	-1.38498	0.0341419
103948750	rs4385985	2.74078e-08	-1.03352	-2.58454e-10	4.96313e-06	-1.75178	-2.58454e-10
103948890	rs12579074	1.03756e-08	-1.68214	-0.322743	7.2179e-06	-1.3924	0.0151554
103948945	rs4303317	2.40356e-08	-1.16481	-2.58454e-10	4.86103e-06	-1.77256	-2.58454e-10
103948948	rs4612909	2.42621e-08	-1.15543	-2.58454e-10	4.86547e-06	-1.77165	-2.58454e-10
103948997	rs11111649	1.02513e-08	-1.65385	-0.36309	6.46659e-06	-1.4558	-0.0313674
103949046	rs11111650	3.47642e-09	-1.75472	-1.34362	1.53186e-06	-1.66416	-1.26317
103949270	rs11835633	1.02513e-08	-1.65385	-0.36309	6.46659e-06	-1.4558	-0.0313674
103949347	rs11831074	9.6562e-09	-1.68509	-0.391653	5.94129e-06	-1.50751	-0.0643792
103949393	rs7979954	4.30565e-09	-1.61014	-1.27428	2.90728e-06	-0.995357	-1.29124
103950123	rs76619991	2.03894e-08	-1.32931e-10	-1.32933	8.3198e-06	-1.32931e-10	-1.23518
103950819	rs80171773	1.30267e-08	-1.77734	-2.58454e-10	4.87689e-06	-1.76931	-2.58454e-10
103951129	rs4131522	3.92057e-09	-1.68432	-1.29378	2.54682e-06	-1.11585	-1.30312
103951429	rs144729036	1.31538e-08	-1.76764	-2.58454e-10	4.84028e-06	-1.77684	-2.58454e-10
103951541	rs10861037	1.05087e-08	-1.64977	-0.342367	7.35282e-06	-1.37295	0.0142233
103953057	rs10861038	9.50516e-09	-1.68325	-0.409256	5.96396e-06	-1.50438	-0.0637009
103953249	rs10861039	3.81399e-09	-1.75878	-1.24689	1.48582e-06	-1.65265	-1.3052
103953276	rs117621473	3.16338e-08	-1.32931e-10	-0.890118	1.01106e-05	-1.32931e-10	-1.04023
103953392	rs11833672	1.30449e-08	-1.77595	-2.58454e-10	4.89696e-06	-1.7652	-2.58454e-10
103953401	rs11838301	1.30449e-08	-1.77595	-2.58454e-10	4.89696e-06	-1.7652	-2.58454e-10
103953446	rs78264382	1.40939e-08	-1.6986	-2.58454e-10	5.54607e-06	-1.64072	-2.58454e-10
103953723	rs11833714	1.30426e-08	-1.77613	-2.58454e-10	4.89475e-06	-1.76565	-2.58454e-10
103954210	rs4764966	3.55643e-09	-1.77442	-1.30117	1.60388e-06	-1.57016	-1.31123
103954878	rs80334388	2.78659e-08	-1.01694	-2.58454e-10	5.11706e-06	-1.72123	-2.58454e-10
103955095	rs79213113	2.75461e-08	-1.02848	-2.58454e-10	5.10112e-06	-1.72435	-2.58454e-10
103955407	rs4388997	8.59694e-09	-0.834214	-1.35872	2.39155e-06	-1.12974	-1.35213
103956710	rs149837820	4.27488e-08	-0.589002	-2.58454e-10	1.03139e-05	-1.02032	-2.58454e-10
103957082	rs75400228	2.39374e-07	1.13368	-2.58454e-10	6.59006e-05	0.834334	-2.58454e-10
103957318	rs142986235	1.32557e-08	-1.75992	-2.58454e-10	4.84562e-06	-1.77574	-2.58454e-10
103957413	rs79235047	7.5891e-09	-1.75401	-0.563622	4.86909e-06	-1.59381	-0.177098
103957555	rs74578360	1.52097e-08	-1.62241	-2.58454e-10	5.12184e-06	-1.7203	-2.58454e-10
103957800	rs76984711	7.60478e-09	-1.75194	-0.563622	4.89666e-06	-1.58816	-0.177098
103958059	rs79519774	4.36498e-08	-1.32931e-10	-0.568144	1.41314e-05	-1.32931e-10	-0.705416
103958846	rs77233909	6.30661e-09	-1.75299	-0.749759	3.88104e-06	-1.591	-0.406714
103958859	rs73187857	1.69687e-08	-0.422498	-1.09047	2.47233e-06	-1.44285	-1.0058
103959184	rs10778263	8.60126e-09	-0.834214	-1.35822	2.3983e-06	-1.12974	-1.34931
103959463	rs11532373	6.35557e-09	-1.75299	-0.742024	3.91873e-06	-1.591	-0.397051
103959478	rs11559898	6.38567e-09	-1.75194	-0.738343	3.94795e-06	-1.58816	-0.392455
103959727	rs7955950	8.47347e-09	-0.849183	-1.35822	2.36876e-06	-1.14213	-1.34931
103959951	rs76217151	2.30236e-06	3.39735	-2.58454e-10	0.000257419	2.19689	-2.58454e-10
103959965	rs117042872	2.09366e-08	-1.30284	-2.58454e-10	7.61202e-06	-1.32408	-2.58454e-10
103960213	rs76084832	8.72527e-06	4.72964	-2.58454e-10	0.000587156	3.02148	-2.58454e-10
103960652	rs146090969	2.0932e-07	0.999519	-2.58454e-10	5.80411e-05	0.707337	-2.58454e-10
103960691	rs10745971	9.23311e-09	-1.01078	-1.11077	2.39749e-06	-1.42833	-1.05106
103960728	rs10450733	1.46963e-08	-1.65675	-2.58454e-10	5.74932e-06	-1.60473	-2.58454e-10
103960739	rs10861040	9.4286e-09	-0.997338	-1.10326	2.45623e-06	-1.41249	-1.0427
103961764	rs79795993	2.20589e-08	-1.25063	-2.58454e-10	4.93635e-06	-1.75719	-2.58454e-10
103962633	rs78796919	2.95608e-08	-0.957895	-2.58454e-10	5.2044e-06	-1.70431	-2.58454e-10
103962893	rs117734006	1.41265e-08	-1.69629	-2.58454e-10	8.1513e-06	-1.25564	-2.58454e-10
103963015	rs10778264	3.51121e-09	-1.7647	-1.32368	1.46248e-06	-1.63251	-1.34117
103963464	rs67612026	1.82421e-08	-1.44061	-2.58454e-10	1.11242e-05	-0.944693	-2.58454e-10
103964329	rs6539082	8.47924e-09	-0.849183	-1.35754	2.37392e-06	-1.14213	-1.34714
103964619	rs7311417	8.34191e-09	-0.865512	-1.35754	2.34209e-06	-1.15563	-1.34714
103964883	rs115263854	1.56628e-08	-1.59305	-2.58454e-10	6.19605e-06	-1.5299	-2.58454e-10
103964905	rs79488876	2.92085e-08	-0.969883	-2.58454e-10	5.18589e-06	-1.70787	-2.58454e-10
103964986	rs10745972	8.95997e-09	-1.05279	-1.09879	2.36217e-06	-1.4565	-1.03774
103964996	rs4473025	1.31981e-08	-1.76427	-2.58454e-10	5.32807e-06	-1.68083	-2.58454e-10
103965032	rs12229297	6.86916e-09	-1.74149	-0.675816	4.38241e-06	-1.56142	-0.314798
103965553	rs4237987	3.60448e-09	-1.74553	-1.31664	1.40742e-06	-1.67782	-1.33424
103966480	rs1104981	5.96352e-09	-1.76541	-0.793277	3.07635e-06	-1.76874	-0.461325
103966575	rs76913677	2.13838e-08	-1.28171	-2.58454e-10	7.77093e-06	-1.30342	-2.58454e-10
103967252	rs76101661	1.97967e-08	-1.32931e-10	-1.35883	7.3518e-06	-1.32931e-10	-1.35887
103967624	rs11111657	2.82033e-08	-1.32931e-10	-1.0049	1.13648e-05	-1.32931e-10	-0.923291
103967728	rs1346412	9.5912e-09	-0.973319	-1.11018	2.44015e-06	-1.41135	-1.0504
103967744	rs1346411	8.92054e-09	-0.812035	-1.34395	2.45893e-06	-1.12286	-1.33123
103968325	rs11111659	6.63877e-09	-1.76313	-0.688285	4.06558e-06	-1.62103	-0.330226
103968472	rs149894871	2.00015e-08	-1.32931e-10	-1.34853	7.44874e-06	-1.32931e-10	-1.34577
103968797	rs77081228	2.35599e-08	-1.32931e-10	-1.1848	9.74208e-06	-1.32931e-10	-1.07736
103969013	rs10745973	9.34212e-09	-0.756038	-1.35377	2.58299e-06	-1.06468	-1.34018
103969122	rs118058772	2.13389e-08	-1.32931e-10	-1.28381	7.79023e-06	-1.32931e-10	-1.30094
103969162	rs10745974	9.26481e-09	-0.764347	-1.35377	2.53488e-06	-1.08348	-1.34018
103969381	rs10861041	1.04757e-08	-0.643739	-1.35154	2.88803e-06	-0.957123	-1.33612
103969527	rs11837295	1.46963e-08	-1.65675	-2.58454e-10	5.74932e-06	-1.60473	-2.58454e-10
103970234	rs78939090	6.9387e-09	-1.75599	-0.651241	4.50127e-06	-1.59937	-0.250084
103970570	rs67057049	1.8046e-08	-0.109246	-1.34217	3.03601e-06	-0.923576	-1.31969
103970840	rs75241325	1.1316e-05	4.98963	-2.58454e-10	0.00060126	3.04521	-2.58454e-10
103970976	rs79452100	3.88189e-08	-0.685436	-2.58454e-10	5.72487e-06	-1.60899	-2.58454e-10
103971159	rs1593810	3.59598e-09	-1.7199	-1.34463	1.5609e-06	-1.55465	-1.3539
103971379	rs1593811	3.59232e-09	-1.72229	-1.34325	1.55404e-06	-1.55936	-1.35359
103971408	rs116924342	2.02085e-08	-1.32931e-10	-1.33824	7.43701e-06	-1.32931e-10	-1.34735
103971876	rs10454505	2.04143e-08	-1.32811	-2.58454e-10	8.72052e-06	-1.18813	-2.58454e-10
103972027	rs78205632	1.53471e-08	-1.61342	-2.58454e-10	6.00856e-06	-1.56063	-2.58454e-10
103972207	rs10454506	2.01162e-08	-0.251167	-1.09165	3.52826e-06	-1.0714	-1.02161
103972602	rs7958280	1.83874e-08	-0.292971	-1.13971	2.63222e-06	-1.30653	-1.07946
103972917	rs4764967	2.04568e-08	-0.232586	-1.09344	3.5522e-06	-1.05874	-1.02751
103973611	rs17034112	5.75192e-09	-1.75704	-0.837771	3.45076e-06	-1.60239	-0.512826
103973646	rs77103813	3.73689e-08	-0.723505	-2.58454e-10	5.64095e-06	-1.62376	-2.58454e-10
103973841	rs6539083	2.09721e-08	-0.211807	-1.08934	3.61953e-06	-1.04454	-1.02293
103973962	rs6539084	2.03053e-08	-0.240019	-1.09344	3.56703e-06	-1.05457	-1.02751
103974255	rs10454504	1.30752e-08	-1.77363	-2.58454e-10	5.00789e-06	-1.7428	-2.58454e-10
103974277	rs12832814	3.69142e-09	-1.7199	-1.31843	1.58226e-06	-1.55465	-1.34031
103974632	rs17494141	3.89645e-08	-0.681691	-2.58454e-10	5.73332e-06	-1.60752	-2.58454e-10
103974663	rs11111661	5.60677e-09	-1.76065	-0.85972	3.31941e-06	-1.61317	-0.540857
103974723	rs11111662	5.60677e-09	-1.76065	-0.85972	3.31941e-06	-1.61317	-0.540857
103975223	rs17494169	8.09119e-08	0.0490179	-2.58454e-10	7.87894e-06	-1.28962	-2.58454e-10
103975261	rs17034119	3.61807e-09	-1.7199	-1.3385	1.56592e-06	-1.55465	-1.35069
103975607	rs79727670	5.53421e-09	-1.76994	-0.863456	3.19847e-06	-1.6455	-0.545641
103975620	rs118054852	2.3815e-08	-1.32931e-10	-1.17403	1.00388e-05	-1.32931e-10	-1.04735
103975621	rs117829572	2.33693e-08	-1.32931e-10	-1.19292	9.79414e-06	-1.32931e-10	-1.07203
103975649	rs1593812	3.58825e-09	-1.72717	-1.3395	1.5424e-06	-1.56915	-1.35132
103975765	rs10745975	1.33435e-08	-1.75332	-2.58454e-10	5.31544e-06	-1.6832	-2.58454e-10
103975914	rs1593813	3.61445e-09	-1.7199	-1.3395	1.56494e-06	-1.55465	-1.35132
103976244	rs17034125	5.4942e-09	-1.76313	-0.877518	3.21908e-06	-1.62103	-0.563686
103976857	rs11111663	5.45414e-09	-1.76313	-0.884836	3.18892e-06	-1.62103	-0.573099
103976913	rs11111664	5.42039e-09	-1.76934	-0.884836	3.11932e-06	-1.6431	-0.573099
103977113	rs116216603	2.02196e-07	0.964893	-2.58454e-10	5.61711e-05	0.674589	-2.58454e-10
103977199	rs80117977	1.30196e-08	-1.77789	-2.58454e-10	4.95523e-06	-1.75337	-2.58454e-10
103977261	rs10778265	1.33076e-08	-1.756	-2.58454e-10	5.28711e-06	-1.68854	-2.58454e-10
103977266	rs1582880	1.70406e-08	-0.190887	-1.31786	2.79045e-06	-1.0302	-1.2974
103977537	rs17034127	3.63754e-09	-1.72229	-1.33075	1.64601e-06	-1.55936	-1.2961
103977542	rs17578793	4.1192e-08	-0.626098	-2.58454e-10	5.86283e-06	-1.58518	-2.58454e-10
103977546	rs10861042	1.33435e-08	-1.75332	-2.58454e-10	5.31544e-06	-1.6832	-2.58454e-10
103978709	rs7295399	1.96388e-08	-0.0937929	-1.27304	2.81761e-06	-1.06959	-1.24834
103978764	rs17500749	4.24063e-08	-0.597047	-2.58454e-10	5.93356e-06	-1.57319	-2.58454e-10
103979531	rs11111665	5.43119e-09	-1.76045	-0.891735	3.23775e-06	-1.59695	-0.581988
103979628	rs35929067	3.69478e-09	-1.70895	-1.32847	1.75538e-06	-1.49841	-1.29272
103979871	rs117213767	1.35146e-08	-1.74057	-2.58454e-10	4.83513e-06	-1.77791	-2.58454e-10
103979961	rs11111667	5.35233e-09	-1.76718	-0.899627	3.13068e-06	-1.62039	-0.592175
103980083	rs77190027	4.30327e-08	-0.582383	-2.58454e-10	5.97006e-06	-1.56706	-2.58454e-10
103980385	rs7303682	2.09621e-08	-0.0502253	-1.2514	2.94293e-06	-1.04123	-1.23318
103980614	rs76572543	5.56663e-09	-1.76525	-0.862299	3.20897e-06	-1.61324	-0.574622
103980871	rs7307320	1.6675e-08	-0.242855	-1.28758	2.70127e-06	-1.08072	-1.27937
103981144	rs140713294	1.99367e-08	-1.32931e-10	-1.35178	7.59126e-06	-1.32931e-10	-1.32682
103981729	rs17034140	6.27838e-09	-1.58631	-0.920921	2.61672e-06	-1.74313	-0.648763
103982265	rs10861043	1.3448e-08	-1.74551	-2.58454e-10	5.3554e-06	-1.67571	-2.58454e-10
103982368	rs140225070	2.29809e-08	-1.32931e-10	-1.20968	9.27221e-06	-1.32931e-10	-1.12679
103982568	rs7312553	5.28497e-09	-1.40551	-1.27396	2.46663e-06	-1.21268	-1.23828
103982590	rs10507168	1.93451e-08	-1.3819	-2.58454e-10	5.95309e-06	-1.5699	-2.58454e-10
103983409	rs11111668	4.70259e-09	-1.77335	-1.02288	2.37422e-06	-1.72728	-0.761868
103983487	rs17034172	3.43676e-09	-1.75714	-1.35268	1.45606e-06	-1.64406	-1.33401
103983543	rs10778266	1.34019e-08	-1.74895	-2.58454e-10	5.40962e-06	-1.66563	-2.58454e-10
103983643	rs77719083	1.3722e-08	-1.72534	-2.58454e-10	4.83863e-06	-1.77718	-2.58454e-10
103983862	rs78351385	4.68059e-09	-1.77241	-1.02851	2.3495e-06	-1.73022	-0.769389
103985312	rs11111669	3.87942e-09	-1.64392	-1.34474	1.79194e-06	-1.45073	-1.31979
103985392	rs142844800	4.22073e-08	-0.601749	-2.58454e-10	5.31113e-06	-1.68401	-2.58454e-10
103986151	rs1991436	1.80253e-08	-0.131176	-1.32139	2.68879e-06	-1.05775	-1.30697
103986526	rs73391993	3.47243e-08	-0.796902	-2.58454e-10	1.26324e-05	-0.817548	-2.58454e-10
103986950	rs141039008	1.3082e-08	-1.77311	-2.58454e-10	4.84058e-06	-1.77678	-2.58454e-10
103987280	rs79619576	1.30188e-08	-1.77795	-2.58454e-10	4.97882e-06	-1.74862	-2.58454e-10
103987372	rs146871206	2.99758e-08	-0.943952	-2.58454e-10	2.16381e-05	-0.279357	-2.58454e-10
103987745	rs10507167	4.59155e-09	-1.7719	-1.04822	2.28493e-06	-1.73166	-0.79582
103987895	rs1582881	1.70585e-08	-0.192603	-1.31509	2.60136e-06	-1.09817	-1.29961
103987952	rs79031746	1.32238e-08	-1.76233	-2.58454e-10	4.85291e-06	-1.77424	-2.58454e-10
103987997	rs75959020	4.59063e-09	-1.77498	-1.04535	2.31809e-06	-1.72113	-0.791947
103988117	rs703596	4.41483e-08	-0.55679	-2.58454e-10	5.78212e-06	-1.59904	-2.58454e-10
103988311	rs703597	4.67991e-08	-0.498479	-2.58454e-10	5.92888e-06	-1.57398	-2.58454e-10
103988385	rs17034187	3.43525e-09	-1.754	-1.35625	1.45595e-06	-1.63627	-1.34188
103988590	rs854249	5.47441e-08	-0.341673	-2.58454e-10	6.32916e-06	-1.50865	-2.58454e-10
103988728	rs703598	2.0253e-08	-0.0247085	-1.31133	2.84652e-06	-1.01247	-1.29525
103988732	rs11835948	1.39079e-08	-1.71189	-2.58454e-10	6.06321e-06	-1.55157	-2.58454e-10
103988790	rs77543981	1.36601e-08	-1.72987	-2.58454e-10	5.33108e-06	-1.68026	-2.58454e-10
103988896	rs11836449	1.33864e-08	-1.7501	-2.58454e-10	5.31124e-06	-1.68399	-2.58454e-10
103989041	rs55889269	4.70919e-09	-1.43607	-1.35876	1.83424e-06	-1.38843	-1.35876
103989223	rs7134377	4.12681e-09	-1.56796	-1.35888	2.1024e-06	-1.25943	-1.3513
103989735	rs148230918	1.30355e-08	-1.77667	-2.58454e-10	5.05631e-06	-1.73318	-2.58454e-10
103990518	rs115677930	1.32686e-08	-1.75894	-2.58454e-10	5.19176e-06	-1.70674	-2.58454e-10
103990567	rs10861044	4.20724e-09	-1.54969	-1.35784	2.1511e-06	-1.23094	-1.35689
103990594	rs73394003	2.99332e-08	-0.945374	-2.58454e-10	1.09073e-05	-0.964385	-2.58454e-10
103990853	rs703599	2.08155e-08	-0.0258602	-1.28278	2.9383e-06	-1.01323	-1.26275
103990906	rs75489006	3.15916e-08	-1.32931e-10	-0.891451	1.25941e-05	-1.32931e-10	-0.820587
103991145	rs703600	2.14868e-08	-0.00493704	-1.27197	3.01556e-06	-0.999385	-1.25064
103991283	rs1610202	4.28504e-09	-1.53617	-1.35304	2.19185e-06	-1.21012	-1.35895
103991512	rs703601	2.20949e-08	0.0182195	-1.26721	3.07853e-06	-0.984014	-1.24535
103991582	rs703602	2.21978e-08	0.0182195	-1.26257	3.09446e-06	-0.984014	-1.24018
103991695	rs1610171	4.33038e-09	-1.52996	-1.34873	2.21387e-06	-1.20062	-1.35845
103991954	rs1964008	1.30314e-08	-1.77698	-2.58454e-10	5.04633e-06	-1.73515	-2.58454e-10
103992251	rs76981689	4.33129e-09	-1.77461	-1.10387	2.13707e-06	-1.7227	-0.871682
103992293	rs703603	2.27233e-08	0.039253	-1.2602	3.12781e-06	-0.97592	-1.23756
103992305	rs7953892	3.96326e-09	-1.60946	-1.35782	1.82009e-06	-1.398	-1.35693
103992670	rs903186	1.34696e-08	-1.74391	-2.58454e-10	5.37062e-06	-1.67287	-2.58454e-10
103992854	rs697196	4.89247e-08	-0.454061	-2.58454e-10	5.89938e-06	-1.57897	-2.58454e-10
103993020	rs6539085	4.43679e-09	-1.5094	-1.34501	2.28632e-06	-1.16947	-1.3574
103993566	rs1593806	4.44047e-09	-1.5094	-1.34418	2.28697e-06	-1.16947	-1.35712
103993598	rs73394012	2.67305e-08	-1.05854	-2.58454e-10	9.75334e-06	-1.0762	-2.58454e-10
103993926	rs12319902	1.35146e-08	-1.74058	-2.58454e-10	5.40182e-06	-1.66708	-2.58454e-10
103993975	rs56402195	3.57228e-09	-1.71605	-1.35509	1.55034e-06	-1.55666	-1.35868
103994170	rs75573443	3.88608e-09	-1.77416	-1.21278	1.74162e-06	-1.77104	-1.02796
103994175	rs10861045	4.65672e-09	-1.46541	-1.34062	2.44484e-06	-1.10409	-1.35574
103994202	rs10861046	4.66115e-09	-1.46541	-1.33967	2.44583e-06	-1.10409	-1.35533
103994209	rs10861047	4.65916e-09	-1.46541	-1.3401	2.44538e-06	-1.10409	-1.35552
103994496	rs703604	3.80363e-07	2.86544	-1.26866	1.93129e-05	0.852491	-1.24553
103994696	rs12367313	4.39425e-09	-1.5221	-1.34194	2.24537e-06	-1.18867	-1.35628
103995236	rs7979192	4.39825e-09	-1.5221	-1.34103	2.24619e-06	-1.18867	-1.35591
103995327	rs7979507	4.39801e-09	-1.51506	-1.34813	2.26567e-06	-1.17801	-1.35794
103995405	rs7979345	4.39425e-09	-1.5221	-1.34194	2.24537e-06	-1.18867	-1.35628
103995542	rs138064796	4.70234e-08	-0.493699	-2.58454e-10	5.48516e-06	-1.65177	-2.58454e-10
103995593	rs7966214	4.42932e-09	-1.51506	-1.34103	2.27027e-06	-1.17801	-1.35591
103995659	rs703605	6.70382e-07	2.16351	-2.58454e-10	1.99573e-05	-0.360219	-2.58454e-10
103995829	rs7969320	4.43347e-09	-1.51506	-1.3401	2.27116e-06	-1.17801	-1.35552
103996049	rs2100981	4.4358e-09	-1.51506	-1.33957	2.27167e-06	-1.17801	-1.35529
103996209	rs2086246	4.46436e-09	-1.50865	-1.33957	2.29376e-06	-1.16833	-1.35529
103996345	rs2100980	4.46436e-09	-1.50865	-1.33957	2.29376e-06	-1.16833	-1.35529
103996436	rs4015364	4.52526e-09	-1.49607	-1.3386	2.33282e-06	-1.15187	-1.35486
103996574	rs703606	3.82331e-07	2.89295	-1.29101	1.80917e-05	0.811939	-1.2703
103996634	rs112645469	1.30305e-08	-1.77705	-2.58454e-10	4.93518e-06	-1.75743	-2.58454e-10
103996660	rs79205010	1.87314e-08	-1.41414	-2.58454e-10	4.87048e-06	-1.77062	-2.58454e-10
103996720	rs112994230	1.85833e-08	-1.42208	-2.58454e-10	5.0434e-06	-1.73573	-2.58454e-10
103996910	rs1305368	4.5265e-09	-1.4941	-1.34029	2.34807e-06	-1.14655	-1.35367
103996998	rs7958798	4.54575e-09	-1.4941	-1.33605	2.34806e-06	-1.14655	-1.35367
103997070	rs7958925	4.57617e-09	-1.48743	-1.33605	2.37149e-06	-1.13662	-1.35367
103997143	rs11111671	1.36881e-08	-1.72781	-2.58454e-10	5.476e-06	-1.65344	-2.58454e-10
103997282	rs78774099	1.36522e-08	-1.73044	-2.58454e-10	5.73593e-06	-1.60706	-2.58454e-10
103997619	rs56916543	4.18096e-09	-1.57688	-1.33692	2.05439e-06	-1.28027	-1.35356
103997629	rs57650540	4.33186e-09	-1.54142	-1.33692	2.17045e-06	-1.22532	-1.35356
103997630	rs58261212	4.25499e-09	-1.55933	-1.33692	2.11146e-06	-1.25287	-1.35356
103997994	rs10861048	4.63536e-09	-1.47993	-1.3307	2.40453e-06	-1.1255	-1.35096
103998093	rs10861049	4.63536e-09	-1.47993	-1.3307	2.40453e-06	-1.1255	-1.35096
103998169	rs831686	6.52387e-07	2.13629	-2.58454e-10	1.96346e-05	-0.37652	-2.58454e-10
103998259	rs10861050	4.63807e-09	-1.47993	-1.33011	2.40529e-06	-1.1255	-1.35065
103998997	rs10861051	4.6657e-09	-1.47993	-1.32417	2.41327e-06	-1.1255	-1.34733
103999302	rs142936781	2.06816e-08	-1.3151	-2.58454e-10	3.84213e-05	0.294798	-2.58454e-10
103999310	rs12578790	3.91491e-09	-1.76349	-1.21606	1.75134e-06	-1.76645	-1.02699
103999362	rs11111672	4.71702e-09	-1.46541	-1.32776	2.46048e-06	-1.10409	-1.34936
103999401	rs831683	6.70382e-07	2.16351	-2.58454e-10	1.99573e-05	-0.360219	-2.58454e-10
103999505	rs2086245	4.71702e-09	-1.46541	-1.32776	2.46048e-06	-1.10409	-1.34936
103999599	rs2086244	4.7142e-09	-1.46541	-1.32835	2.45967e-06	-1.10409	-1.34969
103999874	rs149841328	1.39515e-08	-1.70876	-2.58454e-10	5.30948e-06	-1.68432	-2.58454e-10
104000074	rs144864042	1.98062e-08	-1.32931e-10	-1.35835	7.52655e-06	-1.32931e-10	-1.33538
104000098	rs11111673	4.72175e-09	-1.46501	-1.32716	2.46277e-06	-1.1035	-1.34903
104000207	rs11111674	4.62316e-09	-1.48611	-1.32716	2.38723e-06	-1.13465	-1.34903
104000319	rs1070073	1.00144e-07	1.59068	-1.32842	4.0574e-06	-0.708068	-1.2452
104000470	rs2723889	1.00019e-07	1.59068	-1.32967	4.04758e-06	-0.708068	-1.24763
104001086	rs138109986	1.39209e-08	-1.71095	-2.58454e-10	4.84172e-06	-1.77654	-2.58454e-10
104001878	rs10431457	3.88211e-09	-1.7619	-1.22607	1.72234e-06	-1.76779	-1.04234
104002077	rs831430	6.52387e-07	2.13629	-2.58454e-10	1.96346e-05	-0.37652	-2.58454e-10
104002682	rs79422467	2.57021e-08	-1.32931e-10	-1.09777	1.0905e-05	-1.32931e-10	-0.964592
104002745	rs1070075	4.72354e-07	3.08847	-1.27508	2.13195e-05	0.958039	-1.25223
104004070	rs13229213	4.82507e-09	-1.44948	-1.32104	2.52825e-06	-1.08079	-1.34549
104004074	rs7965670	1.30249e-08	-1.77748	-2.58454e-10	4.9238e-06	-1.75973	-2.58454e-10
104004218	rs1070078	4.8853e-07	3.12214	-1.27508	2.1865e-05	0.983302	-1.25223
104004251	rs139925690	1.33165e-08	-1.75534	-2.58454e-10	5.59212e-06	-1.63246	-2.58454e-10
104004381	rs146771244	2.02235e-08	-1.32931e-10	-1.3375	7.36358e-06	-1.32931e-10	-1.35727
104004537	rs149133681	2.51952e-08	-1.11769	-2.58454e-10	9.20002e-06	-1.13461	-2.58454e-10
104004541	rs1096552	4.8876e-07	3.12214	-1.27461	2.18766e-05	0.983302	-1.2517
104005397	rs140478854	1.98074e-08	-1.32931e-10	-1.35829	7.45821e-06	-1.32931e-10	-1.3445
104006284	rs61055818	3.59769e-09	-1.73732	-1.32673	1.50105e-06	-1.59886	-1.34879
104006461	rs10861056	3.83429e-09	-1.75844	-1.24191	1.67616e-06	-1.77024	-1.06707
104006636	rs12306237	1.50484e-08	-1.63307	-2.58454e-10	6.33783e-06	-1.50728	-2.58454e-10
104006745	rs143412711	2.05235e-08	-1.32931e-10	-1.32277	7.41963e-06	-1.32931e-10	-1.34968
104006963	rs7977594	1.30313e-08	-1.77699	-2.58454e-10	4.93663e-06	-1.75713	-2.58454e-10
104006970	rs12307758	1.50988e-08	-1.62973	-2.58454e-10	6.36685e-06	-1.50271	-2.58454e-10
104007101	rs4402400	4.91767e-09	-1.43438	-1.31713	2.59042e-06	-1.05887	-1.34313
104007349	rs703607	6.52387e-07	2.13629	-2.58454e-10	1.96346e-05	-0.37652	-2.58454e-10
104007413	rs7978002	4.96657e-09	-1.4271	-1.31451	2.62204e-06	-1.04836	-1.3415
104007551	rs7978339	1.30357e-08	-1.77665	-2.58454e-10	4.94385e-06	-1.75567	-2.58454e-10
104008026	rs6539091	4.81686e-09	-1.45694	-1.31528	2.50966e-06	-1.09169	-1.34198
104008210	rs6539092	4.81686e-09	-1.45694	-1.31528	2.50966e-06	-1.09169	-1.34198
104008584	rs697197	6.55829e-07	2.14156	-2.58454e-10	2.01059e-05	-0.352801	-2.58454e-10
104008719	rs6539093	4.82358e-09	-1.45694	-1.31388	2.51185e-06	-1.09169	-1.3411
104008739	rs17034212	7.33084e-09	-1.11365	-1.2386	1.67645e-06	-1.62151	-1.21563
104009252	rs11111680	1.4941e-08	-1.64023	-2.58454e-10	6.20842e-06	-1.52791	-2.58454e-10
104009644	rs145380116	2.31074e-08	-1.32931e-10	-1.20419	7.94872e-06	-1.32931e-10	-1.2808
104009660	rs58318191	4.85734e-09	-1.4492	-1.31465	2.53918e-06	-1.08039	-1.34159
104009713	rs10861057	3.8435e-09	-1.7459	-1.25206	1.64046e-06	-1.77561	-1.08323
104009817	rs12303315	1.71217e-08	-1.50399	-2.58454e-10	7.50439e-06	-1.33833	-2.58454e-10
104009990	rs17501624	1.30316e-08	-1.77696	-2.58454e-10	4.93711e-06	-1.75703	-2.58454e-10
104010002	rs75430776	2.18541e-08	-1.32931e-10	-1.25996	7.95682e-06	-1.32931e-10	-1.27978
104010020	rs12303334	4.89186e-09	-1.44136	-1.31541	2.56707e-06	-1.06899	-1.34206
104010660	rs17034225	4.90678e-09	-1.43696	-1.31677	2.52761e-06	-1.08364	-1.3429
104010727	rs17034227	2.41456e-08	-1.16024	-2.58454e-10	8.82168e-06	-1.1766	-2.58454e-10
104010924	rs703610	5.85255e-07	3.29906	-1.27135	2.50854e-05	1.1165	-1.24803
104010988	rs138533844	1.79397e-08	-1.45733	-2.58454e-10	5.64386e-06	-1.62324	-2.58454e-10
104011013	rs703611	6.88937e-07	2.19081	-2.58454e-10	2.02871e-05	-0.343826	-2.58454e-10
104011045	rs11832217	1.74446e-08	-1.48531	-2.58454e-10	7.68347e-06	-1.31474	-2.58454e-10
104011204	rs17501769	1.3036e-08	-1.77663	-2.58454e-10	4.94433e-06	-1.75557	-2.58454e-10
104011319	rs11111681	1.65491e-08	-1.53801	-2.58454e-10	7.18571e-06	-1.38172	-2.58454e-10
104011734	rs80002447	1.987e-08	-1.32931e-10	-1.35513	7.50576e-06	-1.32931e-10	-1.33814
104011735	rs697198	1.3626e-08	-1.73236	-2.58454e-10	4.86502e-06	-1.77174	-2.58454e-10
104012299	rs117158255	2.14834e-08	-1.32931e-10	-1.27706	9.25193e-06	-1.32931e-10	-1.12898
104012667	rs3851629	8.95065e-08	1.49421	-1.34424	4.05978e-05	1.63484	-1.28494
104012810	rs77334798	7.84905e-09	-1.53272	-0.751228	2.00807e-06	-1.63182	-1.02482
104013358	rs138503709	2.12185e-08	-1.32931e-10	-1.28947	7.49109e-06	-1.32931e-10	-1.3401
104013517	rs73187882	1.36323e-07	1.92851	-1.35783	2.6401e-05	1.23115	-1.31156
104013639	rs148016475	2.49696e-08	-1.32931e-10	-1.12668	9.89337e-06	-1.32931e-10	-1.06195
104013662	rs17034229	1.46131e-08	-1.74123	0.0788026	4.98546e-06	-1.73014	-0.0171531
104014473	rs117746666	1.52811e-08	-1.61773	-2.58454e-10	4.87595e-06	-1.7695	-2.58454e-10
104014725	rs138845974	1.79849e-08	-1.45481	-2.58454e-10	9.363e-06	-1.11705	-2.58454e-10
104014771	rs147432205	2.10761e-08	-1.2962	-2.58454e-10	8.62214e-06	-1.19948	-2.58454e-10
104014874	rs11111682	1.86475e-07	2.24285	-1.3589	9.62638e-06	0.259873	-1.34918
104015249	rs10861058	5.76677e-08	1.05699	-1.34663	6.98818e-06	-0.113358	-1.29624
104015487	rs117130272	1.33861e-08	-1.75012	-2.58454e-10	5.03615e-06	-1.73717	-2.58454e-10
104015999	rs703612	5.22302e-08	0.763177	-1.15186	1.33633e-05	0.530035	-1.29134
104016215	rs703613	3.68444e-08	0.422403	-1.16004	9.61844e-06	0.205845	-1.29598
104016305	rs140130175	2.18189e-08	-1.32931e-10	-1.26157	7.73845e-06	-1.32931e-10	-1.30761
104016789	rs12830698	1.33122e-08	-1.75566	-2.58454e-10	5.43912e-06	-1.6602	-2.58454e-10
104017567	rs10861059	6.84896e-08	1.20284	-1.3205	7.56356e-06	-0.00116789	-1.3293
104017614	rs703614	4.01371e-09	-1.68771	-1.26691	1.4271e-06	-1.75393	-1.24424
104018059	rs12821299	5.65518e-08	1.00127	-1.31045	6.81763e-06	-0.0972714	-1.33703
104018404	rs73187884	1.94344e-08	-1.3773	-2.58454e-10	6.00298e-06	-1.56156	-2.58454e-10
104018518	rs11111683	4.27536e-08	0.768182	-1.35707	4.00341e-06	-0.631845	-1.33482
104018547	rs111243474	1.80038e-08	-1.45376	-2.58454e-10	4.85593e-06	-1.77361	-2.58454e-10
104018594	rs34689281	6.12125e-08	1.08046	-1.31045	7.25159e-06	-0.0355622	-1.33703
104019152	rs703615	4.08552e-09	-1.65059	-1.2863	1.41581e-06	-1.74009	-1.26602
104019192	rs11111684	6.25385e-08	1.10189	-1.31045	7.37401e-06	-0.018821	-1.33703
104019211	rs112993553	2.2705e-08	-1.22176	-2.58454e-10	5.31257e-06	-1.68374	-2.58454e-10
104019217	rs11111685	6.12125e-08	1.08046	-1.31045	7.25159e-06	-0.0355622	-1.33703
104019371	rs11111686	6.12125e-08	1.08046	-1.31045	7.25159e-06	-0.0355622	-1.33703
104020089	rs117411878	2.02708e-08	-1.33516	-2.58454e-10	6.82356e-06	-1.43343	-2.58454e-10
104020115	rs7133148	1.46763e-08	-0.334561	-1.32355	5.46265e-06	-0.446029	-1.20985
104020232	rs703616	3.87418e-09	-1.6875	-1.30251	1.37096e-06	-1.75382	-1.28448
104020461	rs831684	3.88059e-09	-1.6875	-1.30085	1.37125e-06	-1.75382	-1.28427
104020623	rs703617	3.29151e-08	0.340573	-1.19099	9.35111e-06	0.194033	-1.31235
104020991	rs146086884	9.62385e-08	0.222487	-2.58454e-10	4.68662e-05	0.493483	-2.58454e-10
104021263	rs703618	4.18482e-09	-1.61946	-1.29342	1.42467e-06	-1.72234	-1.27754
104021776	rs150049982	1.8216e-08	-1.44204	-2.58454e-10	2.65926e-05	-0.0731807	-2.58454e-10
104022088	rs703619	4.20502e-09	-1.60709	-1.30097	1.40965e-06	-1.72278	-1.28769
104022179	rs1018033	3.6566e-09	-1.70013	-1.34768	1.50825e-06	-1.58809	-1.35478
104022681	rs1427797	4.04378e-09	-1.64992	-1.29724	1.38573e-06	-1.74579	-1.2818
104022683	rs1427798	4.06707e-09	-1.64418	-1.29724	1.38977e-06	-1.74288	-1.2818
104023304	rs1018034	1.62723e-07	2.09926	-1.35155	8.50915e-06	0.10478	-1.31745
104024604	rs703620	5.44427e-08	0.725344	-1.07254	1.45323e-05	0.565823	-1.24326
104024898	rs10861060	4.93885e-08	0.895518	-1.34014	4.38491e-06	-0.578756	-1.29689
104024899	rs10861061	4.98942e-08	0.905704	-1.34014	4.43672e-06	-0.567011	-1.29689
104024985	rs11111687	1.31108e-08	-1.7709	-2.58454e-10	4.92583e-06	-1.75932	-2.58454e-10
104025539	rs118190482	1.33411e-08	-1.7535	-2.58454e-10	5.19292e-06	-1.70652	-2.58454e-10
104025849	rs11111688	1.3065e-08	-1.77441	-2.58454e-10	4.87847e-06	-1.76898	-2.58454e-10
104026095	rs703621	2.83451e-08	0.0489218	-1.04881	8.67797e-06	0.0349827	-1.22801
104026504	rs78038377	1.96212e-08	-1.36773	-2.58454e-10	6.13048e-06	-1.54054	-2.58454e-10
104026775	rs1588888	3.41147e-08	0.534371	-1.34899	3.20657e-06	-0.875832	-1.31278
104026831	rs117780196	1.88635e-08	-1.40711	-2.58454e-10	6.40636e-06	-1.49652	-2.58454e-10
104026873	rs79125265	1.87255e-08	-1.41446	-2.58454e-10	6.36553e-06	-1.50292	-2.58454e-10
104026933	rs831685	2.56803e-08	-0.0695078	-1.02911	7.83386e-06	-0.0829867	-1.21237
104027086	rs2673654	3.80834e-09	-1.69054	-1.3166	1.33322e-06	-1.76355	-1.30267
104027332	rs73394090	4.1462e-08	0.739284	-1.35885	3.93095e-06	-0.641649	-1.34328
104027585	rs1677979	6.93759e-08	1.03851	-1.14331	5.20329e-06	-0.383023	-1.3215
104027817	rs1993919	7.43544e-09	-1.43414	-0.903941	2.10884e-06	-1.48537	-1.1223
104028195	rs2723888	6.89329e-08	1.00393	-1.11514	5.6711e-06	-0.310372	-1.30806
104028211	rs10861062	1.30152e-07	1.88284	-1.35848	6.6457e-06	-0.118747	-1.3411
104028234	rs1826593	3.70822e-08	0.625814	-1.35702	3.32258e-06	-0.818383	-1.33469
104028293	rs117692512	1.57983e-08	-1.58444	-2.58454e-10	4.84812e-06	-1.77522	-2.58454e-10
104029462	rs11111689	3.34213e-07	2.65166	-1.18422	2.38153e-05	1.17252	-1.35601
104030041	rs11111690	7.30169e-08	1.30266	-1.35631	5.27878e-06	-0.334316	-1.3558
104030609	rs831432	8.29288e-09	-0.870062	-1.35888	2.00496e-06	-1.31544	-1.34275
104031411	rs10861063	6.51761e-08	1.17862	-1.34587	9.04909e-06	0.207798	-1.35895
104031510	rs10861064	6.65393e-08	1.20244	-1.34899	9.22878e-06	0.227323	-1.35881
104032033	rs201919202	5.85228e-09	-1.21856	-1.35895	1.81284e-06	-1.40859	-1.35033
104032074	rs1582876	2.8152e-07	2.64562	-1.34976	2.83333e-05	1.34882	-1.3586
104033448	rs61937794	1.1142e-07	0.759432	-0.390465	7.35409e-06	-0.33804	-1.02052
104033470	rs703622	2.20608e-08	-0.103372	-1.14717	6.61571e-06	-0.178818	-1.28555
104033727	rs140973433	2.32503e-08	-1.32931e-10	-1.19803	9.13275e-06	-1.32931e-10	-1.14195
104034048	rs115840458	1.35673e-08	-1.73668	-2.58454e-10	5.09839e-06	-1.72489	-2.58454e-10
104034319	rs1650123	5.38722e-09	-1.30182	-1.35849	1.97276e-06	-1.31696	-1.35741
104034323	rs1650124	4.39929e-07	3.09556	-1.35329	0.000159036	3.05859	-1.34327
104034542	rs117887963	1.4065e-08	-1.70065	-2.58454e-10	4.84862e-06	-1.77512	-2.58454e-10
104034904	rs75340905	2.34358e-08	-1.19008	-2.58454e-10	8.06216e-06	-1.26663	-2.58454e-10
104034955	rs703623	5.6354e-09	-1.25815	-1.35712	2.21041e-06	-1.20231	-1.35833
104035387	rs7488859	2.94727e-07	2.69932	-1.35761	2.95161e-05	1.38505	-1.35393
104035804	rs703624	5.23202e-09	-1.33062	-1.35893	1.92243e-06	-1.34143	-1.35879
104035825	rs703625	6.42189e-09	-1.12644	-1.35819	2.31629e-06	-1.15499	-1.35885
104036351	rs10861065	6.57416e-08	1.1979	-1.35651	1.0414e-05	0.327737	-1.3384
104036636	rs703626	1.89889e-08	-0.263084	-1.1374	5.67301e-06	-0.3348	-1.28329
104037045	rs76562073	2.14024e-08	-1.32931e-10	-1.28084	7.99052e-06	-1.32931e-10	-1.27556
104037293	rs703627	5.17823e-09	-1.34112	-1.35876	1.90419e-06	-1.35181	-1.35795
104037380	rs831433	9.05961e-09	-0.793868	-1.34665	1.88403e-06	-1.36153	-1.35888
104038453	rs10861066	2.83046e-07	2.63814	-1.33688	4.29565e-05	1.7633	-1.35692
104038689	rs75172043	1.30239e-08	-1.77756	-2.58454e-10	4.91741e-06	-1.76103	-2.58454e-10
104038974	rs10861067	1.13786e-07	1.72238	-1.3324	1.64522e-05	0.802068	-1.35542
104039711	rs11111695	2.6825e-07	2.58446	-1.33688	4.09409e-05	1.71524	-1.35692
104040692	rs703628	1.75477e-08	-0.316733	-1.16268	5.30639e-06	-0.387152	-1.29775
104040728	rs138380193	2.28229e-08	-1.21658	-2.58454e-10	8.10447e-06	-1.2614	-2.58454e-10
104040968	rs12580493	2.50959e-07	2.50317	-1.32222	3.8289e-05	1.64254	-1.35119
104041054	rs11111696	6.13899e-08	0.815795	-1.04289	5.70758e-06	-0.295505	-1.31651
104041211	rs703629	1.55545e-08	-0.433449	-1.16654	4.72542e-06	-0.500961	-1.2999
104041365	rs903185	1.23447e-08	-0.664574	-1.16654	3.77344e-06	-0.725932	-1.2999
104042736	rs697199	1.64827e-06	4.19286	-1.12972	0.000174104	3.109	-1.30316
104044241	rs12829198	2.74581e-07	2.58446	-1.31355	4.13035e-05	1.71524	-1.34811
104045152	rs150290208	4.18973e-08	0.675455	-1.28458	5.8857e-06	-0.287444	-1.29384
104045185	rs12303536	2.97778e-08	-0.950579	-2.58454e-10	1.2132e-05	-0.857966	-2.58454e-10
104045392	rs10861068	2.81029e-07	2.62148	-1.32736	2.97129e-05	1.39468	-1.35691
104045678	rs10778270	2.51151e-07	2.50244	-1.32073	2.69112e-05	1.29372	-1.35499
104046045	rs17034271	1.64992e-08	-1.54103	-2.58454e-10	6.66227e-06	-1.45735	-2.58454e-10
104046149	rs17502807	1.71843e-08	-1.50035	-2.58454e-10	4.93121e-06	-1.75823	-2.58454e-10
104046601	rs1032450	4.06885e-08	0.481152	-1.11955	4.45203e-06	-0.555529	-1.30492
104046948	rs73189803	1.61647e-08	-1.56152	-2.58454e-10	6.12249e-06	-1.54184	-2.58454e-10
104047036	rs11111703	4.65712e-08	0.357894	-0.861256	4.55908e-06	-0.645741	-1.19095
104047682	rs11111704	2.15165e-07	2.34203	-1.31497	2.35442e-05	1.15807	-1.353
104047861	rs141214978	2.18251e-08	-1.32931e-10	-1.26128	7.88294e-06	-1.32931e-10	-1.28911
104048446	rs149524008	1.17334e-07	0.420684	-2.58454e-10	3.58305e-05	0.224985	-2.58454e-10
104048592	rs831425	8.64467e-09	-0.829729	-1.35767	1.77656e-06	-1.44981	-1.32933
104048666	rs75871013	1.02717e-07	-1.32931e-10	0.287635	6.1365e-05	-1.32931e-10	0.763026
104049941	rs17034281	4.90491e-08	0.42767	-0.879191	4.748e-06	-0.594786	-1.2013
104050874	rs703631	9.30842e-09	-0.754531	-1.35889	1.84159e-06	-1.40498	-1.3382
104051026	rs12368407	5.07201e-08	0.463831	-0.881853	4.8682e-06	-0.568261	-1.20283
104051298	rs831681	9.30786e-09	-0.754531	-1.35895	1.83762e-06	-1.40498	-1.34036
104051407	rs703632	7.02919e-09	-1.08052	-1.31375	3.0779e-06	-0.921825	-1.30774
104051664	rs75105939	3.37222e-08	-1.32931e-10	-0.826186	1.49086e-05	-1.32931e-10	-0.651878
104051927	rs75712475	3.95053e-08	0.649001	-1.31691	5.5874e-06	-0.308047	-1.32525
104052124	rs831426	8.85369e-09	-0.804564	-1.35894	1.78485e-06	-1.43494	-1.33954
104052338	rs703633	7.91242e-09	-0.9413	-1.33461	3.50926e-06	-0.768255	-1.33015
104052503	rs146128424	1.99016e-08	-1.32931e-10	-1.35354	7.39168e-06	-1.32931e-10	-1.35346
104053109	rs10431413	7.44588e-09	-1.14359	-1.1931	2.38768e-06	-1.24366	-1.23984
104053228	rs117039181	1.42798e-08	-1.6855	-2.58454e-10	4.97582e-06	-1.74922	-2.58454e-10
104053376	rs76065529	2.05259e-08	-1.58335	0.260698	5.98478e-06	-1.62981	0.0652173
104053420	rs7315384	1.57066e-07	2.07061	-1.35828	1.62437e-05	0.758224	-1.32433
104053738	rs149904111	1.62376e-08	-1.55701	-2.58454e-10	5.55259e-06	-1.63955	-2.58454e-10
104053955	rs11111705	1.38441e-08	-0.522308	-1.19417	8.47815e-06	0.0947493	-1.31107
104054434	rs831427	3.4021e-07	2.82911	-1.34389	9.3483e-05	2.54108	-1.35711
104055061	rs7959033	3.52378e-09	-1.77734	-1.30747	1.55464e-06	-1.58694	-1.32563
104055088	rs7958947	3.52178e-09	-1.76075	-1.32462	1.69075e-06	-1.48325	-1.34538
104055131	rs143606630	1.62838e-08	-1.55417	-2.58454e-10	7.36059e-06	-1.35767	-2.58454e-10
104055170	rs148295919	1.58834e-08	-1.57907	-2.58454e-10	7.11173e-06	-1.39207	-2.58454e-10
104055645	rs79070155	4.26708e-09	-1.54127	-1.35214	1.56387e-06	-1.55833	-1.34832
104056322	rs10778272	1.34345e-08	-0.920122	-0.826392	7.70477e-06	-0.228991	-1.08298
104056616	rs11111706	2.15217e-08	-1.32931e-10	-1.27528	7.69583e-06	-1.32931e-10	-1.31313
104056737	rs148397037	1.58066e-08	-1.58392	-2.58454e-10	6.09302e-06	-1.54667	-2.58454e-10
104057153	rs10861070	3.41442e-09	-1.75743	-1.3589	1.37127e-06	-1.68555	-1.35253
104057384	rs11111707	5.09982e-07	2.76649	-0.876462	0.00012216	2.60883	-1.15731
104057443	rs77582880	2.53358e-08	-1.32931e-10	-1.11213	1.06279e-05	-1.32931e-10	-0.990328
104057619	rs11111708	3.45851e-09	-1.75507	-1.34844	1.3952e-06	-1.69037	-1.33041
104057788	rs703635	1.07197e-07	1.64806	-1.31774	3.51047e-05	1.4913	-1.28678
104057868	rs4497503	3.43401e-09	-1.75743	-1.35318	1.39039e-06	-1.68555	-1.33868
104058079	rs74441827	2.81096e-06	3.59694	-2.58454e-10	0.000435902	2.7236	-2.58454e-10
104058144	rs10778273	3.38881e-09	-1.76619	-1.35768	1.39807e-06	-1.6702	-1.34852
104058214	rs860532	2.03565e-06	3.27423	-2.58454e-10	0.000112683	1.37076	-2.58454e-10
104058396	rs78779616	4.49954e-09	-1.4917	-1.34867	1.6761e-06	-1.5105	-1.32685
104058591	rs10745977	3.36122e-09	-1.77324	-1.3588	1.45086e-06	-1.62892	-1.35273
104058780	rs10745978	3.39059e-09	-1.76447	-1.35887	1.40113e-06	-1.66329	-1.35325
104059010	rs4248849	1.18071e-08	-0.985701	-0.889941	6.55649e-06	-0.344477	-1.12888
104059132	rs903184	3.37361e-09	-1.76949	-1.35887	1.42502e-06	-1.64638	-1.35325
104059170	rs703636	1.31594e-07	1.8833	-1.34793	4.23648e-05	1.72234	-1.32983
104059763	rs703637	1.04996e-07	1.66009	-1.35051	3.22702e-05	1.45447	-1.33414
104059790	rs755598	3.42832e-09	-1.75352	-1.35875	1.36167e-06	-1.68888	-1.35623
104060421	rs79691715	4.43399e-09	-1.51307	-1.34197	1.6662e-06	-1.53114	-1.31213
104060741	rs3752877	4.41659e-09	-1.51575	-1.34322	1.65842e-06	-1.53373	-1.31422
104060845	rs1809783	1.07491e-08	-1.08159	-0.887927	5.73936e-06	-0.474534	-1.13193
104060856	rs147127574	2.50761e-08	-1.32931e-10	-1.12243	9.48008e-06	-1.32931e-10	-1.10462
104060872	rs3752879	3.44685e-09	-1.74824	-1.35864	1.34856e-06	-1.69821	-1.35657
104060912	rs903182	3.44423e-09	-1.75095	-1.3567	1.35204e-06	-1.69361	-1.35859
104061334	rs1582879	1.01358e-08	-1.09813	-0.930144	5.59063e-06	-0.471783	-1.16094
104061525	rs831428	2.47794e-07	1.16825	-2.58454e-10	1.91453e-05	-0.401756	-2.58454e-10
104061597	rs7296829	3.45589e-09	-1.74824	-1.35602	1.34555e-06	-1.69821	-1.3588
```
