## Supplementary material for "Characterization of shared and ancestry-specific signals driving complex traits using multi-ancestry fine-mapping": susiex_nc3.cs80.summary

```
# chr12:103061799-104061799
CS_ID	CS_LENGTH	CS_PURITY	MAX_PIP_SNP	BP	REF_ALLELE	ALT_ALLELE	REF_FRQ	BETA	SE	-LOG10P	MAX_PIP	POST-HOC_PROB_POP1	POST-HOC_PROB_POP2
1	10	0.986129	rs2139556	103597146	A,A	T,T	0.621272,0.845238	-0.0237689,-0.00754895	0.00407601,0.011819	8.25996,0.28149	0.123744	0.999918	0.21001
2	15	0.125351	rs11111540	103761501	A,A	G,G	0.645129,0.337302	0.0134849,0.0336972	0.0041322,0.0090414	2.95822,3.71269	0.130754	0.863374	0.707733
```
