## Supplementary material for "Characterization of shared and ancestry-specific signals driving complex traits using multi-ancestry fine-mapping": susiex_nc1.cs80.cs

```
CS_ID	SNP	BP	REF_ALLELE	ALT_ALLELE	REF_FRQ	BETA	SE	-LOG10P	CS_PIP	OVRL_PIP
1	chr12:109053663:G:A	109053663	A,A	G,G	1,1	inf,inf	inf,inf	12.3916,3.90524	0.425515	0.425515
1	chr12:109048784:G:A	109048784	A,A	G,G	1,1	inf,inf	inf,inf	12.7784,3.14661	0.212118	0.212118
1	chr12:109061685:C:T	109061685	T,T	C,C	1,1	inf,inf	inf,inf	12.2154,3.59963	0.153039	0.153039
1	chr12:109051638:T:C	109051638	C,C	T,T	1,1	inf,inf	inf,inf	14.5266,0.22866	0.051431	0.051431
```
