## Supplementary material for "Characterization of shared and ancestry-specific signals driving complex traits using multi-ancestry fine-mapping": susiex_nc1.cs80.snp

```
BP	SNP	PIP(CS1)	LogBF(CS1,Pop1)	LogBF(CS1,Pop2)
108551816	chr12:108551816:G:A	1.71459e-14	-3.15636e-10	-1.51531
108551834	chr12:108551834:A:G	3.26837e-13	-0.0932234	1.52562
108551950	chr12:108551950:T:TA	2.97306e-13	-3.15636e-10	1.33769
108552450	chr12:108552450:T:C	2.64143e-13	-0.283697	1.50312
108552554	chr12:108552554:C:A	2.71865e-13	-3.15636e-10	1.24824
108553099	chr12:108553099:G:T	3.10846e-13	-0.139375	1.5216
108553178	chr12:108553178:T:C	2.96811e-15	-2.07177	-1.19737
108553787	chr12:108553787:G:A	2.3651e-14	-3.15636e-10	-1.19366
108553876	chr12:108553876:G:C	3.28442e-13	-0.0812333	1.51852
108554034	chr12:108554034:C:T	2.05519e-14	-3.15636e-10	-1.33412
108554392	chr12:108554392:G:A	3.21595e-13	-3.15636e-10	1.41622
108554844	chr12:108554844:T:C	1.71561e-14	-3.15636e-10	-1.51472
108555507	chr12:108555507:C:T	3.60432e-15	-1.5617	-1.51324
108555766	chr12:108555766:T:G	2.60256e-13	-3.15636e-10	1.2046
108555781	chr12:108555781:C:T	7.85194e-15	-1.81614	-0.480165
108555820	chr12:108555820:T:C	6.32867e-15	-1.76409	-0.74789
108555884	chr12:108555884:C:G	2.35077e-14	-3.15636e-10	-1.19974
108556190	chr12:108556190:C:G	8.27053e-15	-1.8149	-0.429468
108556950	chr12:108556950:G:A	6.493e-15	-1.74594	-0.740406
108557171	chr12:108557171:G:A	6.66648e-15	-1.73912	-0.720861
108557309	chr12:108557309:G:A	2.13012e-14	-3.15636e-10	-1.29831
108557531	chr12:108557531:T:C	1.44218e-14	-1.68833	-4.9349e-10
108557765	chr12:108557765:G:A	1.71469e-14	-3.15636e-10	-1.51525
108557864	chr12:108557864:A:T	6.16382e-15	-1.80226	-0.736114
108557981	chr12:108557981:T:C	6.07569e-15	-1.78294	-0.76983
108558038	chr12:108558038:G:T	6.49551e-15	-1.76042	-0.725542
108558140	chr12:108558140:A:C	3.34747e-15	-1.8355	-1.31336
108558175	chr12:108558175:T:A	3.49214e-15	-1.73611	-1.37044
108558715	chr12:108558715:T:A	1.80376e-14	-3.15636e-10	-1.46461
108558737	chr12:108558737:T:C	5.62595e-15	-2.06764	-0.562035
108558756	chr12:108558756:A:G	6.24448e-15	-1.76496	-0.760409
108559177	chr12:108559177:C:T	1.86656e-14	-3.15636e-10	-1.43039
108559257	chr12:108559257:T:G	2.38111e-13	-3.15636e-10	1.11567
108559322	chr12:108559322:A:C	3.09506e-13	-0.137156	1.51506
108559495	chr12:108559495:G:A	2.77417e-15	-2.07292	-1.26379
108559569	chr12:108559569:G:A	2.20057e-14	-3.15636e-10	-1.26577
108559780	chr12:108559780:C:T	6.50264e-15	-1.75884	-0.726021
108559953	chr12:108559953:C:T	6.25079e-15	-1.76386	-0.760498
108560079	chr12:108560079:G:A	2.91686e-15	-2.07268	-1.21388
108560140	chr12:108560140:T:C	2.3031e-14	-3.15636e-10	-1.22023
108560254	chr12:108560254:C:T	2.89572e-13	-3.15636e-10	1.31133
108560648	chr12:108560648:G:A	1.79425e-14	-3.15636e-10	-1.4699
108560726	chr12:108560726:G:A	6.49158e-15	-1.75028	-0.736286
108561047	chr12:108561047:C:T	6.54834e-15	-1.74522	-0.732637
108561348	chr12:108561348:G:A	2.75967e-14	-3.15636e-10	-1.03937
108561789	chr12:108561789:G:A	1.71569e-14	-3.15636e-10	-1.51467
108561838	chr12:108561838:CAT:C	2.11554e-14	-3.15636e-10	-1.30517
108562002	chr12:108562002:G:A	2.9851e-13	-3.15636e-10	1.34173
108562013	chr12:108562013:A:C	1.55364e-14	-0.102324	-1.51156
108562068	chr12:108562068:A:G	3.16898e-13	-3.15636e-10	1.40151
108562106	chr12:108562106:C:T	3.36933e-15	-1.83124	-1.31111
108562133	chr12:108562133:A:G	9.46394e-15	-2.06488	-0.0447032
108562299	chr12:108562299:C:T	9.79855e-14	-3.15636e-10	0.227749
108562309	chr12:108562309:G:C	1.71527e-14	-3.15636e-10	-1.51492
108562361	chr12:108562361:GC:G	6.31582e-15	-1.77299	-0.741023
108562522	chr12:108562522:T:C	2.48889e-13	-3.15636e-10	1.15994
108562581	chr12:108562581:C:T	8.00854e-15	-1.66807	-0.608486
108562673	chr12:108562673:G:A	2.50409e-14	-3.15636e-10	-1.13656
108562919	chr12:108562919:C:T	1.33197e-14	-1.76783	-4.9349e-10
108563244	chr12:108563244:C:T	1.90449e-14	-3.15636e-10	-1.41027
108563430	chr12:108563430:A:G	2.9356e-15	-2.07313	-1.20702
108563516	chr12:108563516:A:G	2.66639e-13	-3.15636e-10	1.22883
108563547	chr12:108563547:A:G	2.69868e-13	-3.15636e-10	1.24086
108564033	chr12:108564033:G:T	3.64158e-13	-3.15636e-10	1.54052
108564602	chr12:108564602:C:T	1.08373e-14	-1.97408	-4.9349e-10
108564663	chr12:108564663:T:C	3.49481e-15	-1.75171	-1.35408
108565573	chr12:108565573:A:G	1.71659e-14	-3.15636e-10	-1.51415
108566211	chr12:108566211:C:T	1.71456e-14	-3.15636e-10	-1.51533
108566419	chr12:108566419:G:A	9.81379e-15	-2.07328	-4.9349e-10
108566960	chr12:108566960:T:A	2.26576e-13	-3.15636e-10	1.06601
108567015	chr12:108567015:C:T	2.34013e-14	-3.15636e-10	-1.20428
108567426	chr12:108567426:A:G	2.81044e-13	-3.15636e-10	1.28144
108567452	chr12:108567452:A:G	4.74847e-15	-2.0577	-0.741545
108568047	chr12:108568047:G:A	2.96304e-15	-2.07386	-1.19699
108568304	chr12:108568304:A:G	2.43442e-13	-3.15636e-10	1.13781
108568517	chr12:108568517:C:T	3.01171e-14	-3.15636e-10	-0.951977
108568592	chr12:108568592:G:A	2.71971e-13	-0.235017	1.48364
108568669	chr12:108568669:C:T	1.71456e-14	-3.15636e-10	-1.51533
108568706	chr12:108568706:T:C	2.01579e-14	-3.15636e-10	-1.35347
108568794	chr12:108568794:C:T	2.19226e-14	-3.15636e-10	-1.26955
108569151	chr12:108569151:G:A	2.57934e-13	-3.15636e-10	1.19563
108569153	chr12:108569153:A:T	2.50328e-13	-3.15636e-10	1.1657
108569220	chr12:108569220:A:G	2.744e-13	-3.15636e-10	1.25752
108569490	chr12:108569490:A:G	6.6719e-15	-1.73394	-0.725228
108570130	chr12:108570130:T:C	1.89537e-14	-3.15636e-10	-1.41507
108570326	chr12:108570326:C:T	2.30012e-14	-3.15636e-10	-1.22152
108570644	chr12:108570644:G:C	2.36178e-14	-3.15636e-10	-1.19507
108570656	chr12:108570656:A:G	1.71489e-14	-3.15636e-10	-1.51514
108570697	chr12:108570697:T:C	6.51781e-15	-1.74373	-0.738804
108570858	chr12:108570858:G:A	6.71934e-15	-1.73717	-0.714915
108570898	chr12:108570898:A:G	3.32193e-15	-1.82667	-1.32985
108570994	chr12:108570994:C:T	1.03091e-14	-2.02404	-4.9349e-10
108571306	chr12:108571306:A:G	3.21038e-14	-0.888096	-4.9349e-10
108571543	chr12:108571543:A:G	2.97253e-13	-3.15636e-10	1.33751
108571983	chr12:108571983:C:T	2.66478e-13	-3.15636e-10	1.22822
108572070	chr12:108572070:TCTC:T	1.95555e-14	-3.15636e-10	-1.38381
108572209	chr12:108572209:G:T	2.1176e-14	-3.15636e-10	-1.3042
108572569	chr12:108572569:A:C	1.43854e-14	-1.69086	-4.9349e-10
108573165	chr12:108573165:A:C	1.76247e-14	-3.15636e-10	-1.48777
108573224	chr12:108573224:AAAG:A	1.67756e-14	-0.303897	-1.23325
108573504	chr12:108573504:T:C	2.05455e-14	-3.15636e-10	-1.33443
108573543	chr12:108573543:T:TA	1.76918e-14	-3.15636e-10	-1.48397
108573724	chr12:108573724:A:T	1.21793e-14	-1.85733	-4.9349e-10
108573736	chr12:108573736:C:T	1.7302e-14	-3.15636e-10	-1.50625
108573744	chr12:108573744:C:T	8.62157e-15	-1.73359	-0.469211
108574247	chr12:108574247:A:C	1.55008e-14	-1.61618	-4.9349e-10
108574724	chr12:108574724:A:C	1.76521e-14	-3.15636e-10	-1.48621
108575119	chr12:108575119:G:A	2.94384e-14	-0.713794	-0.260975
108575188	chr12:108575188:A:G	7.84282e-15	-2.02179	-0.275682
108575355	chr12:108575355:T:C	8.67926e-15	-1.75818	-0.437949
108575717	chr12:108575717:G:A	1.76119e-14	-3.15636e-10	-1.4885
108575762	chr12:108575762:T:C	3.11844e-15	-1.8654	-1.35434
108575959	chr12:108575959:G:A	2.49891e-15	-1.94444	-1.49678
108576184	chr12:108576184:A:C	4.5561e-14	-3.15636e-10	-0.538017
108576451	chr12:108576451:T:C	4.5874e-14	-3.15636e-10	-0.531171
108576538	chr12:108576538:G:T	4.54675e-14	-3.15636e-10	-0.540073
108576686	chr12:108576686:C:T	4.59613e-14	-3.15636e-10	-0.529271
108576886	chr12:108576886:C:T	7.74698e-15	-1.69525	-0.614515
108576989	chr12:108576989:C:CA	9.71741e-15	-1.70215	-0.380996
108576993	chr12:108576993:C:CCA	9.62493e-15	-1.71172	-0.380996
108577118	chr12:108577118:C:T	2.50258e-14	-3.15636e-10	-1.13716
108577195	chr12:108577195:G:A	1.72343e-14	-3.15636e-10	-1.51017
108577292	chr12:108577292:A:G	4.69082e-14	-3.15636e-10	-0.508877
108577411	chr12:108577411:A:T	4.59802e-14	-3.15636e-10	-0.528859
108577437	chr12:108577437:T:C	3.02667e-15	-1.91536	-1.33425
108577679	chr12:108577679:TCAC:T	1.01881e-13	0.266735	-4.9349e-10
108577836	chr12:108577836:G:A	1.723e-14	-3.15636e-10	-1.51042
108578821	chr12:108578821:A:G	3.55485e-14	-3.15636e-10	-0.786172
108579108	chr12:108579108:CT:C	1.72147e-14	-3.15636e-10	-1.51131
108579547	chr12:108579547:C:T	2.44346e-15	-2.03687	-1.42678
108579549	chr12:108579549:A:G	8.59005e-15	-1.96022	-0.24624
108579781	chr12:108579781:G:A	2.09744e-14	-3.15636e-10	-1.31377
108580903	chr12:108580903:T:C	4.47117e-14	-3.15636e-10	-0.556834
108581141	chr12:108581141:C:T	3.53099e-15	-1.89955	-1.19594
108581280	chr12:108581280:A:G	2.78131e-14	0.283786	-1.31535
108581428	chr12:108581428:G:A	9.87047e-15	-2.06752	-4.9349e-10
108581436	chr12:108581436:C:T	1.76764e-14	-3.15636e-10	-1.48484
108581809	chr12:108581809:T:A	5.02894e-15	-1.53563	-1.20624
108581914	chr12:108581914:C:T	1.96637e-14	-3.15636e-10	-1.3783
108582384	chr12:108582384:G:T	7.63949e-15	-2.04632	-0.27742
108582446	chr12:108582446:A:G	1.76184e-14	-3.15636e-10	-1.48813
108582598	chr12:108582598:C:A	1.06765e-14	-1.55879	-0.430231
108582601	chr12:108582601:A:G	1.05069e-14	-2.00504	-4.9349e-10
108582677	chr12:108582677:T:C	3.04076e-15	-1.971	-1.27397
108582904	chr12:108582904:T:C	2.2728e-14	-3.15636e-10	-1.23347
108583086	chr12:108583086:C:T	1.08604e-14	-1.97195	-4.9349e-10
108583122	chr12:108583122:G:T	1.79442e-14	-3.15636e-10	-1.4698
108583145	chr12:108583145:G:A	2.07631e-13	0.978691	-4.9349e-10
108583660	chr12:108583660:T:C	1.72831e-14	-3.15636e-10	-1.50734
108583901	chr12:108583901:T:C	1.86154e-14	-3.15636e-10	-1.43308
108584638	chr12:108584638:C:T	8.51936e-15	-1.77057	-0.444161
108584639	chr12:108584639:A:G	5.22532e-15	-1.24945	-1.4541
108584729	chr12:108584729:A:T	1.01263e-14	-2.04193	-4.9349e-10
108584994	chr12:108584994:C:G	1.16231e-14	-1.90407	-4.9349e-10
108585018	chr12:108585018:A:C	1.73317e-14	-3.15636e-10	-1.50453
108585101	chr12:108585101:AG:A	1.73877e-14	-3.15636e-10	-1.50131
108585273	chr12:108585273:G:C	4.45851e-15	-1.82493	-1.03732
108585368	chr12:108585368:A:C	3.18858e-15	-1.94897	-1.24852
108585371	chr12:108585371:A:C	3.19515e-15	-1.94742	-1.24801
108585712	chr12:108585712:G:A	3.76578e-15	-2.05875	-0.972364
108585818	chr12:108585818:C:A	1.82972e-14	-3.15636e-10	-1.45032
108586228	chr12:108586228:C:G	1.72263e-14	-3.15636e-10	-1.51063
108586333	chr12:108586333:C:T	2.10561e-14	-3.15636e-10	-1.30988
108586536	chr12:108586536:ACT:A	3.17009e-14	-1.69769	0.796971
108586760	chr12:108586760:C:A	1.15768e-14	-1.5759	-0.332167
108586964	chr12:108586964:G:A	4.72927e-15	-1.29037	-1.51293
108587265	chr12:108587265:A:G	2.09666e-14	-3.15636e-10	-1.31414
108587397	chr12:108587397:G:GTCTCAAAC	5.05856e-14	-3.15636e-10	-0.433403
108587866	chr12:108587866:A:G	1.26924e-14	-1.52939	-0.286679
108588713	chr12:108588713:G:A	1.75264e-14	-3.15636e-10	-1.49336
108588966	chr12:108588966:A:G	1.63982e-14	-1.46778	-0.092115
108589589	chr12:108589589:T:C	1.0968e-14	-1.96209	-4.9349e-10
108589690	chr12:108589690:G:A	1.67787e-14	-1.57084	0.0338816
108589900	chr12:108589900:G:A	1.78091e-14	-3.15636e-10	-1.47736
108590190	chr12:108590190:C:G	1.7295e-14	-3.15636e-10	-1.50666
108590201	chr12:108590201:A:C	4.0114e-15	-1.98097	-0.986963
108590594	chr12:108590594:G:A	1.92938e-14	-3.15636e-10	-1.39729
108590673	chr12:108590673:G:T	2.01157e-14	-3.15636e-10	-1.35557
108590730	chr12:108590730:G:A	1.89442e-14	-3.15636e-10	-1.41557
108590846	chr12:108590846:AG:A	1.73178e-14	-3.15636e-10	-1.50534
108590975	chr12:108590975:C:A	7.48042e-15	-0.885633	-1.45915
108590993	chr12:108590993:C:T	1.79723e-14	-3.15636e-10	-1.46824
108591112	chr12:108591112:G:C	1.71794e-14	-3.15636e-10	-1.51336
108591375	chr12:108591375:T:A	2.45156e-14	-3.15636e-10	-1.15776
108591703	chr12:108591703:C:T	2.79435e-14	-1.99611	0.969222
108591931	chr12:108591931:A:G	2.24201e-14	-3.15636e-10	-1.24711
108592169	chr12:108592169:A:G	4.77319e-15	-1.31273	-1.48133
108592200	chr12:108592200:G:A	1.28141e-14	-1.80652	-4.9349e-10
108592241	chr12:108592241:G:A	1.74338e-14	-3.15636e-10	-1.49866
108592255	chr12:108592255:C:T	2.62641e-14	-1.64858	0.559713
108592375	chr12:108592375:C:T	1.74916e-14	-3.15636e-10	-1.49535
108592761	chr12:108592761:TG:T	1.05766e-14	-1.99843	-4.9349e-10
108593002	chr12:108593002:T:C	5.15241e-15	-1.2291	-1.48851
108593014	chr12:108593014:C:T	1.88882e-14	-3.15636e-10	-1.41853
108593640	chr12:108593640:G:A	1.74897e-14	-3.15636e-10	-1.49545
108593921	chr12:108593921:G:A	5.62749e-14	-3.15636e-10	-0.326822
108594090	chr12:108594090:G:A	1.44636e-14	-1.68544	-4.9349e-10
108594833	chr12:108594833:G:A	1.71797e-14	-3.15636e-10	-1.51334
108594944	chr12:108594944:G:A	1.81777e-14	-3.15636e-10	-1.45687
108595103	chr12:108595103:G:A	2.449e-14	-3.15636e-10	-1.15881
108595238	chr12:108595238:CACA:C	5.1801e-14	-3.15636e-10	-0.409661
108595307	chr12:108595307:A:C	1.76089e-14	-3.15636e-10	-1.48867
108595786	chr12:108595786:C:G	7.55097e-14	-0.0328091	-4.9349e-10
108595842	chr12:108595842:A:G	1.8133e-14	-1.36105	-0.098282
108596029	chr12:108596029:C:T	1.65292e-14	-1.3411	-0.210842
108596243	chr12:108596243:C:T	1.75145e-14	-3.15636e-10	-1.49404
108596277	chr12:108596277:G:A	7.93617e-15	-1.83693	-0.448707
108596294	chr12:108596294:A:G	1.7157e-14	-3.15636e-10	-1.51466
108596575	chr12:108596575:G:A	4.14831e-15	-1.96296	-0.971411
108597356	chr12:108597356:G:A	1.01763e-14	-2.03701	-4.9349e-10
108597447	chr12:108597447:C:T	2.27898e-14	-1.99763	0.766873
108597485	chr12:108597485:A:T	2.12125e-14	-3.15636e-10	-1.30248
108597614	chr12:108597614:A:G	8.86324e-15	-1.92285	-0.252304
108598292	chr12:108598292:G:A	1.15898e-14	-1.90695	-4.9349e-10
108598306	chr12:108598306:G:A	2.226e-14	-1.79948	0.545205
108598912	chr12:108598912:G:A	2.49263e-14	-2.01538	0.874236
108599141	chr12:108599141:T:C	4.22504e-15	-1.99578	-0.920266
108599180	chr12:108599180:G:A	4.10911e-15	-1.97522	-0.968639
108599651	chr12:108599651:G:A	1.71548e-14	-3.15636e-10	-1.51479
108599967	chr12:108599967:G:A	1.09369e-14	-1.96493	-4.9349e-10
108600065	chr12:108600065:A:G	1.86884e-14	-3.15636e-10	-1.42917
108600273	chr12:108600273:G:A	5.65927e-15	-1.68884	-0.934931
108600356	chr12:108600356:T:G	6.45729e-14	-3.15636e-10	-0.189276
108600400	chr12:108600400:A:G	1.9423e-14	-3.15636e-10	-1.39061
108601157	chr12:108601157:T:A	1.83854e-14	-3.15636e-10	-1.44551
108601372	chr12:108601372:A:G	1.09503e-14	-1.9637	-4.9349e-10
108601774	chr12:108601774:C:T	2.23345e-14	-3.15636e-10	-1.25094
108602076	chr12:108602076:G:A	1.67953e-14	-1.53597	-4.9349e-10
108602222	chr12:108602222:G:A	1.71785e-14	-3.15636e-10	-1.51341
108602331	chr12:108602331:G:T	2.04562e-14	-3.15636e-10	-1.33878
108602427	chr12:108602427:G:A	1.72404e-14	-3.15636e-10	-1.50981
108602668	chr12:108602668:G:A	2.11965e-14	-3.15636e-10	-1.30323
108602677	chr12:108602677:T:C	3.25346e-14	-3.15636e-10	-0.874765
108602884	chr12:108602884:G:A	4.24586e-14	-3.15636e-10	-0.60854
108603146	chr12:108603146:G:A	4.18978e-15	-1.42112	-1.5033
108603193	chr12:108603193:G:A	1.71505e-14	-3.15636e-10	-1.51504
108603371	chr12:108603371:T:C	8.33045e-15	-1.27518	-0.961967
108603489	chr12:108603489:G:A	6.47653e-15	-1.95044	-0.538445
108603561	chr12:108603561:G:A	4.22441e-14	-3.15636e-10	-0.613605
108603798	chr12:108603798:T:C	4.17286e-15	-2.05109	-0.87738
108604230	chr12:108604230:A:G	4.35796e-14	-3.15636e-10	-0.582481
108604325	chr12:108604325:G:A	1.90266e-14	-3.15636e-10	-1.41123
108604405	chr12:108604405:T:C	3.81979e-15	-2.05234	-0.964535
108604545	chr12:108604545:T:A	1.71567e-14	-3.15636e-10	-1.51468
108606274	chr12:108606274:GGGTGGTTAGT:G	8.14439e-15	-2.03317	-0.226572
108606689	chr12:108606689:C:T	1.7168e-14	-3.15636e-10	-1.51402
108606694	chr12:108606694:C:T	3.82496e-14	-3.15636e-10	-0.712936
108606708	chr12:108606708:G:A	1.71726e-14	-3.15636e-10	-1.51375
108606780	chr12:108606780:C:T	3.16235e-14	-3.15636e-10	-0.903169
108607461	chr12:108607461:G:A	1.72935e-14	-3.15636e-10	-1.50674
108607462	chr12:108607462:T:C	1.92795e-14	-3.15636e-10	-1.39803
108607496	chr12:108607496:G:A	1.80419e-14	-3.15636e-10	-1.46437
108607813	chr12:108607813:C:T	1.73786e-14	-2.05069	0.548858
108607994	chr12:108607994:A:G	4.5424e-14	-3.15636e-10	-0.541028
108608104	chr12:108608104:G:A	1.27139e-14	-1.24329	-0.571087
108608120	chr12:108608120:T:C	1.75327e-14	-3.15636e-10	-1.493
108608137	chr12:108608137:G:A	4.12641e-15	-2.04254	-0.897127
108608897	chr12:108608897:G:A	1.78365e-14	-3.15636e-10	-1.47582
108608953	chr12:108608953:C:T	4.47484e-15	-2.04496	-0.813641
108609416	chr12:108609416:C:T	2.44883e-14	-0.995762	-0.163113
108609506	chr12:108609506:A:G	1.71835e-14	-3.15636e-10	-1.51312
108609654	chr12:108609654:A:G	7.10575e-15	-0.992277	-1.40389
108609787	chr12:108609787:C:T	1.79403e-14	-3.15636e-10	-1.47002
108609916	chr12:108609916:T:C	2.30322e-14	-3.15636e-10	-1.22017
108609965	chr12:108609965:G:A	1.94106e-14	-3.15636e-10	-1.39125
108609980	chr12:108609980:C:T	1.92464e-14	-3.15636e-10	-1.39974
108610449	chr12:108610449:G:A	1.7148e-14	-3.15636e-10	-1.51519
108610667	chr12:108610667:A:G	2.76607e-15	-2.07186	-1.26779
108611149	chr12:108611149:G:A	4.23153e-14	-3.15636e-10	-0.611922
108611174	chr12:108611174:T:C	6.0779e-15	-2.04628	-0.506132
108611308	chr12:108611308:A:T	3.7588e-15	-2.02791	-1.00506
108612202	chr12:108612202:C:T	4.32811e-14	-3.15636e-10	-0.589353
108612350	chr12:108612350:G:A	2.9191e-15	-1.81305	-1.47275
108612807	chr12:108612807:G:A	2.14827e-14	-3.15636e-10	-1.28982
108613353	chr12:108613353:T:C	3.37239e-15	-1.95678	-1.18467
108613354	chr12:108613354:G:A	4.7607e-15	-1.90839	-0.888285
108613407	chr12:108613407:C:T	1.71624e-14	-3.15636e-10	-1.51435
108613861	chr12:108613861:A:G	2.04222e-14	-3.15636e-10	-1.34045
108613929	chr12:108613929:C:T	3.17763e-15	-2.06707	-1.13387
108614170	chr12:108614170:T:C	7.58164e-15	-2.02049	-0.310851
108615145	chr12:108615145:G:T	8.24698e-15	-2.02797	-0.21925
108615193	chr12:108615193:G:A	3.04491e-15	-2.07167	-1.17193
108616652	chr12:108616652:G:T	2.83566e-14	-3.15636e-10	-1.01221
108616785	chr12:108616785:A:AT	4.99958e-15	-2.07339	-0.674331
108617681	chr12:108617681:T:G	2.93011e-15	-1.78485	-1.49718
108617869	chr12:108617869:G:A	9.92994e-15	-2.06152	-4.9349e-10
108618196	chr12:108618196:T:C	3.6925e-14	-3.15636e-10	-0.74818
108618505	chr12:108618505:C:T	1.28859e-14	-1.80093	-4.9349e-10
108618686	chr12:108618686:T:C	4.09593e-14	-3.15636e-10	-0.64449
108618918	chr12:108618918:C:T	2.31788e-15	-2.03016	-1.48626
108619371	chr12:108619371:T:C	2.85937e-15	-1.91067	-1.3958
108619492	chr12:108619492:T:C	1.81436e-14	-3.15636e-10	-1.45875
108619543	chr12:108619543:A:G	2.83721e-15	-1.80017	-1.51408
108620310	chr12:108620310:T:G	3.3018e-14	-3.15636e-10	-0.860016
108620465	chr12:108620465:T:C	3.06975e-15	-1.84923	-1.38625
108620539	chr12:108620539:T:C	4.02856e-15	-1.79327	-1.17039
108620918	chr12:108620918:A:G	2.57731e-15	-1.97902	-1.4313
108620987	chr12:108620987:C:T	3.0192e-15	-1.82585	-1.42623
108621009	chr12:108621009:C:T	6.27535e-15	-1.88119	-0.639247
108621776	chr12:108621776:G:A	1.79858e-14	-3.15636e-10	-1.46749
108621939	chr12:108621939:A:T	1.832e-14	-3.15636e-10	-1.44908
108622379	chr12:108622379:AGGCGATAGCTGGG:A	1.71926e-14	-3.15636e-10	-1.51259
108622970	chr12:108622970:C:T	1.72652e-14	-3.15636e-10	-1.50838
108623003	chr12:108623003:G:A	1.71498e-14	-3.15636e-10	-1.51509
108623027	chr12:108623027:C:A	4.08294e-15	-2.06013	-0.890123
108623030	chr12:108623030:G:A	9.83167e-15	-2.07146	-4.9349e-10
108623490	chr12:108623490:G:A	2.8235e-15	-2.06048	-1.25861
108624122	chr12:108624122:C:T	2.84942e-15	-1.81922	-1.49073
108624619	chr12:108624619:C:T	6.19504e-15	-1.6383	-0.895023
108624625	chr12:108624625:A:G	1.71486e-14	-3.15636e-10	-1.51515
108624692	chr12:108624692:TC:T	7.41741e-15	-0.875819	-1.47742
108624796	chr12:108624796:T:C	1.88277e-14	-3.15636e-10	-1.42174
108625093	chr12:108625093:G:A	1.06177e-13	-3.15636e-10	0.30804
108625261	chr12:108625261:C:A	1.84139e-14	-3.15636e-10	-1.44396
108625467	chr12:108625467:C:T	1.74611e-14	-3.15636e-10	-1.49709
108625915	chr12:108625915:T:C	3.45544e-15	-1.63722	-1.4799
108626324	chr12:108626324:G:A	2.67948e-14	-3.15636e-10	-1.06886
108626412	chr12:108626412:G:T	5.51939e-15	-2.07396	-0.574839
108626426	chr12:108626426:G:A	2.38568e-14	-1.29665	0.111651
108626522	chr12:108626522:A:G	1.43498e-14	-1.69333	-4.9349e-10
108626832	chr12:108626832:C:T	2.48637e-15	-1.9891	-1.45714
108627008	chr12:108627008:G:A	1.75131e-14	-3.15636e-10	-1.49412
108627316	chr12:108627316:C:T	1.91944e-14	-3.15636e-10	-1.40245
108628202	chr12:108628202:G:GC	2.0318e-14	-3.15636e-10	-1.34556
108628415	chr12:108628415:T:C	2.06619e-14	-3.15636e-10	-1.32878
108628695	chr12:108628695:G:A	5.82337e-14	-0.292606	-4.9349e-10
108628701	chr12:108628701:T:A	2.21554e-14	-3.15636e-10	-1.25899
108628985	chr12:108628985:T:G	3.41827e-15	-1.68655	-1.44138
108629024	chr12:108629024:G:A	2.59109e-15	-1.88969	-1.5153
108629503	chr12:108629503:G:A	1.72681e-14	-3.15636e-10	-1.50821
108629602	chr12:108629602:G:A	1.80002e-14	-3.15636e-10	-1.46669
108629639	chr12:108629639:A:G	2.03606e-14	-0.056425	-1.28704
108629763	chr12:108629763:T:C	2.21899e-14	-3.15636e-10	-1.25743
108630310	chr12:108630310:A:C	1.28163e-14	-1.64757	-0.158781
108630340	chr12:108630340:G:A	1.01103e-14	-1.62991	-0.413604
108630949	chr12:108630949:C:T	3.11594e-15	-1.70857	-1.51197
108631365	chr12:108631365:C:T	1.95263e-14	-3.15636e-10	-1.38531
108631585	chr12:108631585:A:G	2.80569e-15	-1.87282	-1.4526
108631649	chr12:108631649:C:T	1.73272e-14	-3.15636e-10	-1.50479
108632125	chr12:108632125:A:G	2.42011e-15	-2.06888	-1.40438
108632265	chr12:108632265:C:T	1.20493e-14	-1.86806	-4.9349e-10
108632266	chr12:108632266:G:A	1.23379e-14	-1.84439	-4.9349e-10
108632285	chr12:108632285:C:T	1.9948e-14	-3.15636e-10	-1.36394
108632422	chr12:108632422:GTGTGTGAA:G	1.75194e-14	-3.15636e-10	-1.49376
108632424	chr12:108632424:GTGTGAA:G	1.78807e-14	-3.15636e-10	-1.47335
108632584	chr12:108632584:G:A	4.12576e-15	-1.42467	-1.51515
108632661	chr12:108632661:T:C	3.84241e-15	-1.49943	-1.51154
108632756	chr12:108632756:A:T	3.83127e-15	-1.72915	-1.28473
108633071	chr12:108633071:A:C	1.7243e-14	-3.15636e-10	-1.50966
108633111	chr12:108633111:A:G	1.01522e-14	-2.03938	-4.9349e-10
108633196	chr12:108633196:G:A	2.37136e-15	-1.99273	-1.50088
108633232	chr12:108633232:T:C	3.92278e-15	-2.04442	-0.945851
108634109	chr12:108634109:C:T	1.94614e-14	-1.38864	-4.9349e-10
108634372	chr12:108634372:C:T	2.98119e-15	-2.06514	-1.1996
108635105	chr12:108635105:G:A	6.30856e-14	-3.15636e-10	-0.212578
108635228	chr12:108635228:G:A	2.80342e-14	-3.15636e-10	-1.02365
108635557	chr12:108635557:G:A	8.45962e-15	-2.02231	-0.199452
108635679	chr12:108635679:T:C	1.77504e-14	-3.15636e-10	-1.48066
108635797	chr12:108635797:A:G	1.7181e-14	-3.15636e-10	-1.51327
108636133	chr12:108636133:G:A	2.43299e-15	-1.987	-1.48095
108636164	chr12:108636164:C:A	2.43832e-15	-1.9844	-1.48136
108636287	chr12:108636287:A:C	4.07904e-14	-3.15636e-10	-0.648623
108636377	chr12:108636377:A:G	1.85651e-14	-3.15636e-10	-1.43579
108636670	chr12:108636670:G:A	9.80674e-15	-2.074	-4.9349e-10
108636690	chr12:108636690:TA:T	3.45721e-14	-3.15636e-10	-0.814024
108636953	chr12:108636953:T:C	9.56847e-15	-1.47437	-0.624225
108638329	chr12:108638329:T:G	1.8944e-14	-3.15636e-10	-1.41558
108638656	chr12:108638656:G:A	2.64002e-13	2.44127	-1.22238
108638713	chr12:108638713:C:T	2.15459e-14	-0.262248	-1.02463
108638816	chr12:108638816:G:A	3.01242e-14	-3.15636e-10	-0.951739
108639237	chr12:108639237:G:A	1.76535e-14	-3.15636e-10	-1.48613
108639503	chr12:108639503:G:A	3.85256e-13	2.79112	-1.19428
108639839	chr12:108639839:G:A	9.98886e-14	-3.15636e-10	0.246985
108640075	chr12:108640075:T:A	1.72926e-14	-3.15636e-10	-1.50679
108640091	chr12:108640091:G:A	1.56711e-14	-2.06222	0.45697
108640389	chr12:108640389:T:C	2.03549e-13	2.42797	-1.46913
108640518	chr12:108640518:A:G	2.12059e-13	2.46918	-1.46938
108640588	chr12:108640588:G:C	1.25421e-14	-1.82798	-4.9349e-10
108641176	chr12:108641176:C:T	4.33147e-14	-3.15636e-10	-0.588577
108641202	chr12:108641202:G:A	1.91343e-14	-3.15636e-10	-1.40559
108641647	chr12:108641647:G:C	3.61001e-14	-0.770774	-4.9349e-10
108641821	chr12:108641821:C:T	2.53895e-14	-3.15636e-10	-1.12273
108642199	chr12:108642199:TC:T	1.2536e-14	-1.82847	-4.9349e-10
108642275	chr12:108642275:C:T	2.98876e-14	-3.15636e-10	-0.959627
108642445	chr12:108642445:G:A	6.50101e-14	-3.15636e-10	-0.182526
108642520	chr12:108642520:G:A	1.71734e-14	-3.15636e-10	-1.51371
108642728	chr12:108642728:A:G	1.71588e-14	-3.15636e-10	-1.51456
108642825	chr12:108642825:A:G	3.5047e-13	2.70702	-1.20481
108642833	chr12:108642833:G:A	1.73491e-14	-3.15636e-10	-1.50353
108643273	chr12:108643273:C:T	4.81804e-14	-3.15636e-10	-0.482118
108643449	chr12:108643449:C:A	5.07254e-14	-3.15636e-10	-0.430643
108643534	chr12:108643534:T:C	1.65004e-14	-0.702465	-0.851217
108643580	chr12:108643580:AC:A	9.07094e-14	-3.15636e-10	0.150591
108643985	chr12:108643985:G:A	2.29929e-14	-3.15636e-10	-1.22188
108644404	chr12:108644404:T:C	3.07053e-14	-3.15636e-10	-0.932633
108644850	chr12:108644850:A:G	1.72864e-14	-3.15636e-10	-1.50715
108645032	chr12:108645032:G:A	2.10603e-14	-3.15636e-10	-1.30968
108645258	chr12:108645258:A:G	1.72958e-14	-3.15636e-10	-1.50661
108645525	chr12:108645525:TAA:T	3.37768e-14	-3.15636e-10	-0.837294
108645804	chr12:108645804:T:G	1.74738e-14	-3.15636e-10	-1.49637
108647481	chr12:108647481:T:C	1.93175e-14	-3.15636e-10	-1.39606
108647599	chr12:108647599:T:TA	9.92994e-15	-2.06152	-4.9349e-10
108648548	chr12:108648548:T:C	5.95129e-14	-3.15636e-10	-0.270877
108650011	chr12:108650011:C:G	1.72051e-14	-1.51186	-4.9349e-10
108650947	chr12:108650947:G:C	1.71797e-14	-0.673589	-0.839754
108651271	chr12:108651271:T:C	2.74489e-14	-3.15636e-10	-1.04474
108651370	chr12:108651370:G:A	3.15799e-14	-3.15636e-10	-0.90455
108653278	chr12:108653278:A:G	2.63712e-14	-3.15636e-10	-1.0848
108653957	chr12:108653957:A:G	4.94929e-14	-3.15636e-10	-0.45524
108654452	chr12:108654452:CA:C	3.76398e-14	-3.15636e-10	-0.729007
108654461	chr12:108654461:A:T	1.81857e-14	-3.15636e-10	-1.45643
108655721	chr12:108655721:G:A	2.26296e-13	2.28731	-1.22254
108655723	chr12:108655723:C:T	5.32452e-14	-3.15636e-10	-0.382161
108656273	chr12:108656273:C:T	2.92184e-14	-3.15636e-10	-0.982272
108656372	chr12:108656372:G:A	2.32387e-14	-0.979265	-0.231987
108656428	chr12:108656428:G:A	2.48269e-15	-1.93244	-1.51529
108657192	chr12:108657192:C:T	4.31449e-13	2.4982	-0.788119
108658167	chr12:108658167:T:C	2.8941e-15	-2.07321	-1.22118
108658626	chr12:108658626:T:A	2.4315e-14	-3.15636e-10	-1.16597
108659213	chr12:108659213:A:C	2.05874e-14	-3.15636e-10	-1.33239
108659361	chr12:108659361:G:A	2.01128e-14	-3.15636e-10	-1.35571
108659852	chr12:108659852:T:G	3.1018e-14	-3.15636e-10	-0.922503
108660086	chr12:108660086:C:T	6.52091e-15	-2.06628	-0.415773
108660699	chr12:108660699:G:A	6.59415e-15	-2.06387	-0.407017
108660847	chr12:108660847:A:G	1.0318e-14	-0.882987	-1.14019
108661461	chr12:108661461:G:A	2.37143e-14	-3.15636e-10	-1.19099
108661555	chr12:108661555:T:C	3.09607e-14	-3.15636e-10	-0.92435
108661596	chr12:108661596:G:GA	1.7614e-14	-3.15636e-10	-1.48837
108661888	chr12:108661888:C:T	2.61428e-14	-3.15636e-10	-1.0935
108662365	chr12:108662365:G:A	2.6795e-14	-3.15636e-10	-1.06885
108662601	chr12:108662601:T:C	2.85667e-15	-2.06996	-1.23745
108662916	chr12:108662916:C:A	3.99369e-13	2.67685	-1.04403
108663022	chr12:108663022:T:C	2.05735e-14	-3.15636e-10	-1.33306
108663255	chr12:108663255:C:T	3.00027e-15	-2.06307	-1.1953
108663261	chr12:108663261:A:T	5.75098e-15	-1.18427	-1.42343
108663335	chr12:108663335:C:A	1.01508e-14	-2.03952	-4.9349e-10
108663336	chr12:108663336:C:T	1.01546e-14	-2.03915	-4.9349e-10
108663634	chr12:108663634:T:C	2.75763e-14	-3.15636e-10	-1.04011
108663673	chr12:108663673:T:C	3.39753e-13	2.61398	-1.14283
108664033	chr12:108664033:A:C	3.19658e-15	-2.06726	-1.12773
108666963	chr12:108666963:G:A	2.20626e-14	-0.437531	-0.825656
108667009	chr12:108667009:A:G	3.65295e-13	2.69151	-1.14787
108667072	chr12:108667072:G:A	9.81463e-15	-2.0732	-4.9349e-10
108667330	chr12:108667330:G:T	3.97766e-13	2.5324	-0.903605
108667755	chr12:108667755:T:G	4.14495e-13	2.81401	-1.14401
108667988	chr12:108667988:C:T	2.89645e-14	-3.15636e-10	-0.990998
108668265	chr12:108668265:G:A	2.10599e-14	-3.15636e-10	-1.3097
108668369	chr12:108668369:C:T	1.87143e-14	-3.15636e-10	-1.42778
108668422	chr12:108668422:T:C	4.84644e-13	2.8153	-0.988959
108668645	chr12:108668645:T:C	4.41007e-13	2.7168	-0.984811
108668905	chr12:108668905:T:C	4.97623e-13	2.83654	-0.983771
108669463	chr12:108669463:T:G	1.77431e-14	-3.15636e-10	-1.48107
108669500	chr12:108669500:G:T	3.38939e-13	2.65203	-1.18328
108670182	chr12:108670182:A:G	2.71767e-13	2.52382	-1.27595
108670816	chr12:108670816:G:T	1.68506e-14	-1.53268	-4.9349e-10
108671164	chr12:108671164:G:A	1.78746e-14	-3.15636e-10	-1.47369
108671385	chr12:108671385:A:G	3.63958e-13	2.14659	-0.606622
108671700	chr12:108671700:C:T	2.73995e-14	-3.15636e-10	-1.04654
108671800	chr12:108671800:T:C	7.29034e-15	-1.38407	-0.986446
108672036	chr12:108672036:T:C	1.787e-14	-0.68774	-0.786207
108672165	chr12:108672165:A:G	2.27201e-14	-3.15636e-10	-1.23382
108673018	chr12:108673018:C:T	1.76941e-14	-3.15636e-10	-1.48384
108673845	chr12:108673845:T:C	1.92201e-14	-3.15636e-10	-1.40111
108674328	chr12:108674328:C:T	1.75326e-14	-3.15636e-10	-1.49301
108674434	chr12:108674434:G:A	3.48537e-13	2.55796	-1.06129
108674527	chr12:108674527:G:A	2.29703e-13	2.15746	-1.07774
108674867	chr12:108674867:A:C	4.77761e-14	-3.15636e-10	-0.490545
108675709	chr12:108675709:C:A	2.13095e-14	-3.15636e-10	-1.29792
108675924	chr12:108675924:C:T	2.79652e-15	-2.05831	-1.27038
108676740	chr12:108676740:C:T	3.20576e-14	-3.15636e-10	-0.889535
108676837	chr12:108676837:C:A	2.27393e-14	-3.15636e-10	-1.23297
108677183	chr12:108677183:C:T	6.28442e-15	-1.78876	-0.73024
108677367	chr12:108677367:C:T	1.01816e-14	-2.03648	-4.9349e-10
108677572	chr12:108677572:G:A	1.74367e-14	-3.15636e-10	-1.49849
108677909	chr12:108677909:C:T	2.79857e-13	2.54128	-1.26407
108678083	chr12:108678083:T:C	1.88386e-14	-3.15636e-10	-1.42116
108678713	chr12:108678713:T:C	1.71472e-14	-3.15636e-10	-1.51524
108679552	chr12:108679552:C:T	4.26486e-14	-3.15636e-10	-0.604074
108679562	chr12:108679562:C:T	5.01053e-13	2.53909	-0.679448
108680584	chr12:108680584:C:T	1.80756e-13	-3.15636e-10	0.840079
108681407	chr12:108681407:T:A	1.98253e-14	-3.15636e-10	-1.37011
108682549	chr12:108682549:C:T	3.25313e-14	-3.15636e-10	-0.874866
108683396	chr12:108683396:G:A	3.75074e-13	2.70953	-1.13948
108683765	chr12:108683765:A:T	1.10743e-14	-1.95244	-4.9349e-10
108683905	chr12:108683905:A:AT	3.62087e-14	-0.76777	-4.9349e-10
108684139	chr12:108684139:A:G	3.09157e-13	2.63495	-1.25817
108684208	chr12:108684208:T:C	1.93264e-14	-3.15636e-10	-1.3956
108684678	chr12:108684678:C:T	1.42023e-13	-3.15636e-10	0.598918
108685126	chr12:108685126:A:T	1.72725e-14	-3.15636e-10	-1.50796
108686094	chr12:108686094:C:T	1.82307e-14	-3.15636e-10	-1.45396
108686254	chr12:108686254:C:T	2.85303e-13	2.67741	-1.38093
108686299	chr12:108686299:C:T	1.017e-14	-2.03763	-4.9349e-10
108686329	chr12:108686329:T:C	3.93671e-14	-3.15636e-10	-0.684138
108686791	chr12:108686791:T:C	1.86114e-14	-3.15636e-10	-1.43329
108686869	chr12:108686869:G:A	3.25985e-14	-3.15636e-10	-0.872804
108687804	chr12:108687804:A:G	2.14763e-14	-3.15636e-10	-1.29012
108688447	chr12:108688447:CA:C	3.96956e-14	-0.675829	-4.9349e-10
108688689	chr12:108688689:C:G	1.62071e-14	-0.711773	-0.859847
108688703	chr12:108688703:T:A	2.15618e-14	-3.15636e-10	-1.28615
108688725	chr12:108688725:G:A	1.04948e-14	-2.00619	-4.9349e-10
108688914	chr12:108688914:C:T	3.20331e-14	-3.15636e-10	-0.890299
108688946	chr12:108688946:G:T	1.61205e-14	-0.430371	-1.14661
108689370	chr12:108689370:C:T	2.14334e-14	-3.15636e-10	-1.29212
108690285	chr12:108690285:AAAAGGAGGTG:A	4.84587e-13	2.8184	-0.992175
108691027	chr12:108691027:T:C	2.04673e-14	-3.15636e-10	-1.33824
108691080	chr12:108691080:T:C	3.75661e-15	-2.07215	-0.961407
108691113	chr12:108691113:A:G	2.51064e-15	-1.92651	-1.51002
108691200	chr12:108691200:CA:C	6.6167e-13	2.76551	-0.627816
108691634	chr12:108691634:C:T	4.91672e-13	2.82842	-0.987675
108692019	chr12:108692019:T:A	2.3397e-14	-1.20446	-4.9349e-10
108692847	chr12:108692847:G:C	2.13812e-14	-0.567219	-0.72734
108693210	chr12:108693210:T:C	1.82567e-14	-3.15636e-10	-1.45254
108693217	chr12:108693217:T:C	3.60891e-13	2.64002	-1.10852
108693393	chr12:108693393:G:A	1.08201e-14	-1.97566	-4.9349e-10
108693760	chr12:108693760:A:G	1.85884e-14	-2.0735	0.638966
108693837	chr12:108693837:G:A	4.03976e-14	-3.15636e-10	-0.658301
108693867	chr12:108693867:C:T	1.0501e-14	-2.0056	-4.9349e-10
108693869	chr12:108693869:G:A	4.01484e-14	-0.664487	-4.9349e-10
108693967	chr12:108693967:G:T	2.37721e-15	-1.97591	-1.51523
108694033	chr12:108694033:G:A	2.08771e-14	-3.15636e-10	-1.31842
108694320	chr12:108694320:A:G	2.17676e-15	-2.06411	-1.51513
108695131	chr12:108695131:C:A	1.71803e-14	-3.15636e-10	-1.5133
108695521	chr12:108695521:C:T	5.49564e-14	-3.15636e-10	-0.35053
108695566	chr12:108695566:C:G	3.09455e-14	-3.15636e-10	-0.924841
108695618	chr12:108695618:G:A	2.54228e-15	-1.91063	-1.51338
108696263	chr12:108696263:C:T	2.8812e-15	-2.0718	-1.22706
108696805	chr12:108696805:G:T	3.73646e-13	2.7128	-1.14656
108697313	chr12:108697313:T:C	1.55571e-14	-0.779954	-0.832597
108697996	chr12:108697996:T:A	1.82528e-14	-3.15636e-10	-1.45275
108698233	chr12:108698233:A:G	1.76118e-14	-3.15636e-10	-1.4885
108698243	chr12:108698243:C:T	2.40954e-14	-3.15636e-10	-1.17505
108698941	chr12:108698941:C:T	3.94259e-13	2.53594	-0.916005
108699020	chr12:108699020:C:T	4.05472e-13	2.63566	-0.987675
108699533	chr12:108699533:C:T	2.87509e-14	-3.15636e-10	-0.998402
108699812	chr12:108699812:T:C	7.148e-15	-1.75914	-0.631093
108700107	chr12:108700107:TCCATTGTGATGAGATGTA:T	1.97888e-14	-1.37196	-4.9349e-10
108700715	chr12:108700715:A:G	1.61489e-14	-1.57522	-4.9349e-10
108700887	chr12:108700887:TATA:T	1.96753e-14	-3.15636e-10	-1.37771
108701013	chr12:108701013:A:ACT	9.8634e-15	-2.06824	-4.9349e-10
108701014	chr12:108701014:GA:G	9.86364e-15	-2.06821	-4.9349e-10
108701361	chr12:108701361:A:G	4.8936e-15	-1.32105	-1.44809
108702047	chr12:108702047:G:T	2.27795e-14	-3.15636e-10	-1.23121
108702647	chr12:108702647:T:C	1.73018e-14	-3.15636e-10	-1.50626
108704450	chr12:108704450:C:T	3.39644e-15	-1.74909	-1.38525
108705691	chr12:108705691:C:G	1.73151e-14	-3.15636e-10	-1.50549
108705816	chr12:108705816:A:G	1.75574e-14	-3.15636e-10	-1.4916
108706008	chr12:108706008:G:A	3.05088e-15	-1.95113	-1.29051
108706628	chr12:108706628:T:C	1.91575e-14	-3.15636e-10	-1.40437
108706647	chr12:108706647:C:T	3.74273e-13	2.71313	-1.14522
108706727	chr12:108706727:C:T	2.82845e-15	-1.94166	-1.37568
108706732	chr12:108706732:C:A	3.27105e-15	-2.06702	-1.10494
108706746	chr12:108706746:G:A	2.67307e-14	-1.07126	-4.9349e-10
108706747	chr12:108706747:C:T	2.72437e-14	-1.05225	-4.9349e-10
108709023	chr12:108709023:T:C	3.52252e-15	-1.68929	-1.40861
108709207	chr12:108709207:T:A	1.7534e-14	-0.50073	-0.992197
108709579	chr12:108709579:C:A	1.78097e-14	-3.15636e-10	-1.47733
108709637	chr12:108709637:C:A	1.73738e-14	-3.15636e-10	-1.5021
108709839	chr12:108709839:A:G	2.82561e-15	-2.07327	-1.24508
108709897	chr12:108709897:T:G	2.73852e-15	-2.05787	-1.29178
108710402	chr12:108710402:A:T	1.80083e-14	-3.15636e-10	-1.46624
108710622	chr12:108710622:T:C	1.74849e-14	-3.15636e-10	-1.49573
108710712	chr12:108710712:T:C	1.73891e-14	-3.15636e-10	-1.50123
108711453	chr12:108711453:G:A	3.88085e-14	-3.15636e-10	-0.698431
108711725	chr12:108711725:G:A	9.83002e-15	-2.07163	-4.9349e-10
108711897	chr12:108711897:T:G	7.30865e-14	-3.15636e-10	-0.0654262
108712179	chr12:108712179:T:C	1.22703e-14	-1.84989	-4.9349e-10
108712305	chr12:108712305:G:A	1.93198e-14	-3.15636e-10	-1.39594
108712611	chr12:108712611:A:G	1.71573e-14	-3.15636e-10	-1.51465
108712761	chr12:108712761:A:C	8.67316e-15	-2.07149	-0.12535
108713003	chr12:108713003:CAAAG:C	3.32029e-14	-3.15636e-10	-0.854432
108714119	chr12:108714119:A:G	2.71352e-15	-2.05222	-1.3066
108714720	chr12:108714720:G:A	4.17579e-14	-3.15636e-10	-0.625182
108715039	chr12:108715039:A:G	3.08547e-14	-3.15636e-10	-0.927782
108715318	chr12:108715318:CATA:C	1.18988e-14	-1.88063	-4.9349e-10
108715444	chr12:108715444:A:G	5.17736e-14	-3.15636e-10	-0.410189
108715505	chr12:108715505:A:G	4.40508e-13	2.87674	-1.14588
108715542	chr12:108715542:C:A	1.86173e-14	-3.15636e-10	-1.43298
108715926	chr12:108715926:A:G	1.73146e-14	-2.0677	0.562178
108716757	chr12:108716757:C:T	6.55973e-14	-3.15636e-10	-0.173536
108717066	chr12:108717066:G:A	1.64815e-13	-3.15636e-10	0.747754
108719465	chr12:108719465:T:C	3.87461e-13	2.74963	-1.14709
108720196	chr12:108720196:A:G	2.49649e-14	-3.15636e-10	-1.1396
108720305	chr12:108720305:T:A	2.67176e-15	-2.07294	-1.30139
108720668	chr12:108720668:C:T	1.78216e-14	0.000419982	-1.47708
108721251	chr12:108721251:C:T	3.43599e-15	-2.05483	-1.06793
108721770	chr12:108721770:ACAGGACGAGTGCC:A	1.74774e-14	-3.15636e-10	-1.49616
108721801	chr12:108721801:A:T	3.17514e-14	-3.15636e-10	-0.899133
108721979	chr12:108721979:G:A	2.51506e-13	2.55436	-1.38397
108721989	chr12:108721989:AC:A	5.07037e-13	2.64185	-0.770339
108722068	chr12:108722068:A:C	3.42992e-13	2.5596	-1.07896
108722506	chr12:108722506:C:T	5.64886e-14	-3.15636e-10	-0.32303
108722598	chr12:108722598:G:A	3.88637e-14	-3.15636e-10	-0.697009
108722946	chr12:108722946:C:T	2.70454e-14	-3.15636e-10	-1.05955
108723104	chr12:108723104:A:G	1.76012e-14	-3.15636e-10	-1.4891
108723218	chr12:108723218:C:A	2.23274e-14	-3.15636e-10	-1.25125
108723300	chr12:108723300:C:A	2.29345e-14	-3.15636e-10	-1.22443
108723475	chr12:108723475:T:C	2.19056e-14	-3.15636e-10	-1.27033
108723602	chr12:108723602:C:A	2.69284e-13	2.62453	-1.38583
108724104	chr12:108724104:C:T	1.05098e-14	-2.00476	-4.9349e-10
108724213	chr12:108724213:C:T	4.52625e-13	2.87408	-1.11608
108724938	chr12:108724938:C:T	3.72295e-14	-0.739969	-4.9349e-10
108725106	chr12:108725106:A:G	1.30592e-14	-0.537239	-1.25034
108725161	chr12:108725161:T:C	1.72164e-14	-3.15636e-10	-1.51121
108725272	chr12:108725272:A:G	1.75678e-14	-3.15636e-10	-1.491
108725356	chr12:108725356:A:T	1.75717e-14	-3.15636e-10	-1.49078
108725520	chr12:108725520:C:T	1.7952e-14	-3.15636e-10	-1.46937
108725640	chr12:108725640:G:A	1.79688e-14	-3.15636e-10	-1.46843
108725662	chr12:108725662:T:C	6.32944e-14	-3.15636e-10	-0.209274
108725874	chr12:108725874:C:A	2.09442e-14	-3.15636e-10	-1.31521
108726068	chr12:108726068:C:T	1.88354e-14	-3.15636e-10	-1.42133
108726171	chr12:108726171:A:C	1.87693e-14	-3.15636e-10	-1.42485
108726241	chr12:108726241:T:C	1.75126e-14	-3.15636e-10	-1.49415
108726298	chr12:108726298:A:G	2.44808e-14	-3.15636e-10	-1.15918
108727371	chr12:108727371:G:A	9.94714e-15	-2.05978	-4.9349e-10
108727648	chr12:108727648:C:T	1.83679e-14	-3.15636e-10	-1.44647
108727670	chr12:108727670:T:C	3.71168e-14	-0.743	-4.9349e-10
108727919	chr12:108727919:G:A	2.47668e-15	-1.94097	-1.50918
108727983	chr12:108727983:A:G	5.28724e-13	2.90792	-0.994526
108728113	chr12:108728113:A:G	2.13084e-14	-3.15636e-10	-1.29797
108728247	chr12:108728247:A:G	2.131e-14	-3.15636e-10	-1.29789
108728679	chr12:108728679:A:C	2.82624e-15	-2.07271	-1.24541
108728739	chr12:108728739:A:G	1.74975e-14	-3.15636e-10	-1.49501
108728878	chr12:108728878:A:C	3.23643e-13	2.57206	-1.14949
108729288	chr12:108729288:A:G	1.88301e-14	-1.82561	0.403997
108729388	chr12:108729388:GGTAT:G	4.29169e-13	2.85491	-1.15013
108730007	chr12:108730007:C:A	2.1909e-14	-1.27017	-4.9349e-10
108730121	chr12:108730121:G:A	2.19242e-14	-3.15636e-10	-1.26948
108730122	chr12:108730122:A:G	2.19242e-14	-3.15636e-10	-1.26948
108730353	chr12:108730353:C:G	2.28804e-15	-2.05047	-1.4789
108730938	chr12:108730938:A:G	1.52227e-14	-1.25147	-0.382819
108731171	chr12:108731171:T:C	5.71185e-14	-3.15636e-10	-0.311942
108731419	chr12:108731419:A:C	1.13179e-14	-1.93068	-4.9349e-10
108731719	chr12:108731719:G:T	2.04744e-14	-0.178816	-1.15908
108731933	chr12:108731933:C:G	1.72374e-14	-3.15636e-10	-1.50999
108732461	chr12:108732461:G:A	3.82588e-14	-3.15636e-10	-0.712697
108733530	chr12:108733530:T:G	1.00933e-14	-2.0452	-4.9349e-10
108734405	chr12:108734405:T:A	9.81942e-15	-2.07271	-4.9349e-10
108734886	chr12:108734886:T:C	2.40524e-14	-1.9985	0.821663
108735090	chr12:108735090:T:G	2.68429e-15	-2.07041	-1.29924
108735092	chr12:108735092:A:C	1.09771e-14	-0.446192	-1.51507
108735753	chr12:108735753:T:C	3.67354e-14	-3.15636e-10	-0.753329
108736672	chr12:108736672:CCTT:C	1.83532e-14	-3.15636e-10	-1.44726
108737340	chr12:108737340:T:A	6.69597e-14	-3.15636e-10	-0.152979
108737837	chr12:108737837:A:G	1.67761e-14	-1.03085	-0.50627
108738057	chr12:108738057:C:A	7.03279e-14	-0.103901	-4.9349e-10
108738287	chr12:108738287:A:C	2.74327e-14	-3.15636e-10	-1.04533
108738343	chr12:108738343:G:A	1.48805e-14	-1.17864	-0.478379
108739130	chr12:108739130:G:C	3.68493e-14	-3.15636e-10	-0.750233
108739451	chr12:108739451:G:A	1.44764e-14	-1.12109	-0.563454
108739812	chr12:108739812:C:T	1.28189e-14	-0.461909	-1.34424
108740375	chr12:108740375:G:A	1.72039e-14	-3.15636e-10	-1.51194
108740417	chr12:108740417:A:G	1.78552e-14	-2.01973	0.544958
108741204	chr12:108741204:A:G	1.71576e-14	-2.00583	0.491199
108741450	chr12:108741450:A:G	1.79915e-14	-3.15636e-10	-1.46717
108741538	chr12:108741538:A:G	1.05188e-14	-0.654192	-1.34971
108741760	chr12:108741760:T:A	8.48933e-14	0.0843251	-4.9349e-10
108741880	chr12:108741880:G:A	5.57248e-14	-3.15636e-10	-0.336644
108742286	chr12:108742286:C:T	1.63011e-14	-1.56584	-4.9349e-10
108742364	chr12:108742364:T:C	1.19221e-14	-1.87867	-4.9349e-10
108742681	chr12:108742681:G:A	3.08904e-14	-3.15636e-10	-0.926624
108743260	chr12:108743260:A:C	1.82303e-14	-3.15636e-10	-1.45399
108743950	chr12:108743950:C:T	1.6996e-14	-1.08225	-0.441841
108743966	chr12:108743966:C:T	8.45287e-14	-3.15636e-10	0.0800215
108744084	chr12:108744084:G:A	7.27465e-14	-3.15636e-10	-0.0700892
108744117	chr12:108744117:C:CT	1.73564e-14	-3.15636e-10	-1.50311
108744180	chr12:108744180:T:C	8.03955e-15	-1.07	-1.2027
108744535	chr12:108744535:A:G	1.83757e-14	-3.15636e-10	-1.44604
108744561	chr12:108744561:T:C	6.2132e-14	-3.15636e-10	-0.227808
108745508	chr12:108745508:G:T	2.08743e-14	-3.15636e-10	-1.31855
108745515	chr12:108745515:G:A	1.82002e-14	-3.15636e-10	-1.45564
108745734	chr12:108745734:G:C	1.98776e-14	-3.15636e-10	-1.36748
108745956	chr12:108745956:G:A	1.87713e-14	-3.15636e-10	-1.42474
108745990	chr12:108745990:A:G	7.19328e-14	-0.081337	-4.9349e-10
108746158	chr12:108746158:C:T	1.71882e-14	-3.15636e-10	-1.51285
108746230	chr12:108746230:G:A	1.38205e-14	-1.19807	-0.532845
108746581	chr12:108746581:A:G	1.71038e-14	-2.04451	0.526742
108746769	chr12:108746769:G:A	5.10796e-14	-3.15636e-10	-0.423686
108746806	chr12:108746806:A:G	1.1944e-14	-1.87684	-4.9349e-10
108747115	chr12:108747115:A:G	9.74992e-15	-1.47012	-0.609696
108747659	chr12:108747659:C:T	1.30407e-14	-1.19443	-0.594568
108748356	chr12:108748356:A:G	1.62891e-14	-1.56657	-4.9349e-10
108748686	chr12:108748686:C:A	9.80618e-15	-2.07406	-4.9349e-10
108748761	chr12:108748761:G:A	9.63684e-15	-0.762419	-1.32906
108749305	chr12:108749305:AC:A	2.16365e-14	-3.15636e-10	-1.28269
108749774	chr12:108749774:A:G	1.84821e-14	-3.15636e-10	-1.44026
108750744	chr12:108750744:A:G	2.40206e-14	-2.0404	0.862241
108751015	chr12:108751015:G:A	1.9197e-14	-3.15636e-10	-1.40232
108751191	chr12:108751191:C:T	3.04503e-14	0.342483	-1.28346
108752457	chr12:108752457:T:TG	2.51143e-14	-2.0345	0.900863
108754760	chr12:108754760:G:A	3.26659e-14	-0.870739	-4.9349e-10
108754940	chr12:108754940:G:A	9.9543e-15	-1.14584	-0.913221
108755241	chr12:108755241:C:T	7.16017e-14	-0.0859513	-4.9349e-10
108755276	chr12:108755276:G:A	1.82703e-14	-3.15636e-10	-1.45179
108755280	chr12:108755280:C:T	1.71696e-14	-3.15636e-10	-1.51393
108755286	chr12:108755286:T:C	2.42202e-14	-2.0359	0.866012
108755604	chr12:108755604:A:AC	2.11022e-14	-3.15636e-10	-1.30769
108755607	chr12:108755607:T:C	8.9443e-15	-1.14108	-1.02498
108756095	chr12:108756095:C:A	3.44203e-14	-3.15636e-10	-0.818424
108756413	chr12:108756413:ACT:A	9.79919e-14	-3.15636e-10	0.227815
108757397	chr12:108757397:G:A	1.83766e-14	-3.15636e-10	-1.44599
108757474	chr12:108757474:A:G	2.61372e-14	-3.15636e-10	-1.09371
108757619	chr12:108757619:T:G	2.52072e-14	-2.02502	0.895084
108757707	chr12:108757707:G:A	8.95235e-15	-1.3122	-0.852951
108758221	chr12:108758221:A:G	1.96064e-14	-3.15636e-10	-1.38121
108758873	chr12:108758873:C:T	1.21661e-14	-1.3146	-0.543819
108759134	chr12:108759134:A:G	4.14141e-14	-3.15636e-10	-0.633449
108759323	chr12:108759323:A:G	1.44807e-14	-1.19357	-0.490684
108760066	chr12:108760066:C:T	1.04345e-14	-2.01196	-4.9349e-10
108760177	chr12:108760177:A:G	3.26573e-14	-0.871003	-4.9349e-10
108760187	chr12:108760187:C:T	8.94326e-15	-1.29247	-0.873703
108760588	chr12:108760588:A:AT	1.9524e-14	-3.15636e-10	-1.38542
108760825	chr12:108760825:C:T	1.82157e-14	-3.15636e-10	-1.45478
108761297	chr12:108761297:G:A	1.17988e-14	-1.88907	-4.9349e-10
108761323	chr12:108761323:G:A	3.03719e-14	-0.943551	-4.9349e-10
108762061	chr12:108762061:G:T	5.94993e-14	-3.15636e-10	-0.271105
108762761	chr12:108762761:G:A	1.71579e-14	-3.15636e-10	-1.51461
108762923	chr12:108762923:G:A	2.91555e-14	-3.15636e-10	-0.984428
108762961	chr12:108762961:T:C	1.16582e-14	-1.3833	-0.517759
108763198	chr12:108763198:G:A	8.01768e-14	0.0271647	-4.9349e-10
108763503	chr12:108763503:G:T	1.74752e-14	-3.15636e-10	-1.49629
108763649	chr12:108763649:T:C	3.35416e-14	-3.15636e-10	-0.844283
108763920	chr12:108763920:C:T	9.22377e-14	0.167299	-4.9349e-10
108763948	chr12:108763948:C:G	4.38013e-14	-3.15636e-10	-0.577407
108764039	chr12:108764039:A:G	1.89953e-14	-3.15636e-10	-1.41288
108764053	chr12:108764053:TG:T	4.76756e-14	-3.15636e-10	-0.49265
108764218	chr12:108764218:C:A	1.87272e-14	-3.15636e-10	-1.42709
108764249	chr12:108764249:G:A	7.95114e-15	-0.859545	-1.42421
108765435	chr12:108765435:G:T	5.6336e-15	-1.65213	-0.976193
108765515	chr12:108765515:G:A	1.1599e-14	-1.35636	-0.549795
108765668	chr12:108765668:G:A	1.83917e-14	-3.15636e-10	-1.44517
108766029	chr12:108766029:C:T	3.93121e-12	4.14827	-0.228638
108766037	chr12:108766037:C:A	1.72203e-14	-3.15636e-10	-1.51098
108766597	chr12:108766597:T:C	6.47829e-15	-1.56756	-0.921049
108766673	chr12:108766673:T:C	1.11266e-14	-1.94773	-4.9349e-10
108767024	chr12:108767024:C:T	1.6863e-13	-3.15636e-10	0.77064
108767569	chr12:108767569:A:G	1.10008e-14	-2.04361	0.0845173
108768056	chr12:108768056:A:T	7.55487e-15	-1.26306	-1.07181
108768198	chr12:108768198:G:C	1.82247e-14	-3.15636e-10	-1.45429
108769365	chr12:108769365:A:G	3.7645e-13	2.80382	-1.2301
108769710	chr12:108769710:C:T	1.72841e-14	-3.15636e-10	-1.50728
108770048	chr12:108770048:A:G	1.86081e-14	-3.15636e-10	-1.43347
108770414	chr12:108770414:G:A	1.87069e-14	-3.15636e-10	-1.42818
108770537	chr12:108770537:C:T	2.41693e-14	-1.17199	-4.9349e-10
108770606	chr12:108770606:A:G	4.94163e-15	-1.45173	-1.30764
108771195	chr12:108771195:C:T	9.84529e-15	-2.07008	-4.9349e-10
108771196	chr12:108771196:G:A	2.03341e-14	-3.15636e-10	-1.34477
108771308	chr12:108771308:T:A	4.4013e-14	-3.15636e-10	-0.572586
108771898	chr12:108771898:C:A	4.46662e-15	-1.52991	-1.33053
108772221	chr12:108772221:G:C	4.56009e-15	-1.53151	-1.30822
108772655	chr12:108772655:T:C	6.11645e-15	-1.31078	-1.23531
108772853	chr12:108772853:A:G	1.91647e-14	-3.15636e-10	-1.404
108773727	chr12:108773727:GTGTATA:G	2.49413e-14	-3.15636e-10	-1.14055
108773782	chr12:108773782:C:T	4.61317e-15	-1.52962	-1.29853
108774027	chr12:108774027:T:C	4.06529e-15	-1.60126	-1.35332
108774146	chr12:108774146:T:C	1.71656e-14	-3.15636e-10	-1.51416
108774469	chr12:108774469:C:T	3.92473e-15	-1.63727	-1.35251
108774656	chr12:108774656:G:A	8.92642e-14	-3.15636e-10	0.134531
108774664	chr12:108774664:GT:G	5.2069e-15	-1.59303	-1.11406
108774739	chr12:108774739:C:T	4.22437e-15	-1.60327	-1.31293
108775147	chr12:108775147:G:A	2.73033e-14	-1.05006	-4.9349e-10
108775202	chr12:108775202:C:T	6.37966e-15	-1.45322	-1.05074
108775257	chr12:108775257:C:T	2.81556e-14	-1.01932	-4.9349e-10
108775361	chr12:108775361:T:C	4.10144e-15	-1.58618	-1.35955
108775944	chr12:108775944:A:T	1.12497e-14	-1.49254	-0.444188
108776393	chr12:108776393:C:T	1.75736e-14	-3.15636e-10	-1.49067
108776403	chr12:108776403:C:T	3.11112e-14	-3.15636e-10	-0.919503
108777149	chr12:108777149:G:A	4.02649e-15	-1.72284	-1.24134
108777672	chr12:108777672:A:T	1.08347e-13	0.328266	-4.9349e-10
108777865	chr12:108777865:C:T	5.92647e-15	-1.59775	-0.979887
108777921	chr12:108777921:T:A	4.73517e-15	-1.70836	-1.09369
108778769	chr12:108778769:T:G	3.1871e-14	-3.15636e-10	-0.895374
108779099	chr12:108779099:C:CCAGA	4.0679e-15	-1.80824	-1.1457
108780187	chr12:108780187:G:A	3.05388e-14	-3.15636e-10	-0.938071
108780777	chr12:108780777:G:A	3.05043e-14	-3.15636e-10	-0.939202
108780845	chr12:108780845:C:T	1.32229e-14	-0.664457	-1.11066
108780984	chr12:108780984:G:A	3.93467e-14	-0.684658	-4.9349e-10
108781044	chr12:108781044:A:G	2.21599e-14	-3.15636e-10	-1.25878
108781143	chr12:108781143:G:T	1.98742e-14	-1.36765	-4.9349e-10
108782439	chr12:108782439:C:A	3.02423e-14	-3.15636e-10	-0.947829
108783764	chr12:108783764:T:A	9.80878e-15	-2.07379	-4.9349e-10
108784227	chr12:108784227:C:A	1.56903e-13	1.97007	-1.27151
108784437	chr12:108784437:G:A	1.955e-14	-3.15636e-10	-1.3841
108785032	chr12:108785032:C:T	4.0857e-14	-3.15636e-10	-0.646991
108785082	chr12:108785082:G:A	1.98457e-14	-3.15636e-10	-1.36908
108785608	chr12:108785608:A:G	1.71466e-14	-3.15636e-10	-1.51527
108785647	chr12:108785647:C:T	9.54233e-14	-3.15636e-10	0.201253
108785742	chr12:108785742:CATACAT:C	2.02907e-14	-3.15636e-10	-1.34691
108785759	chr12:108785759:A:T	3.56309e-14	-3.15636e-10	-0.783855
108786339	chr12:108786339:G:T	9.64387e-13	2.97172	-0.4573
108787179	chr12:108787179:A:G	1.73139e-14	-3.15636e-10	-1.50556
108788138	chr12:108788138:G:A	8.30553e-14	-3.15636e-10	0.0624373
108789227	chr12:108789227:C:G	2.72497e-14	-1.05203	-4.9349e-10
108789368	chr12:108789368:C:CT	5.49024e-15	-1.26569	-1.38841
108789425	chr12:108789425:C:G	6.39109e-15	-1.28023	-1.22194
108790595	chr12:108790595:C:G	1.71789e-14	-3.15636e-10	-1.51339
108791400	chr12:108791400:G:A	2.62379e-15	-1.96705	-1.42539
108791632	chr12:108791632:G:A	1.71468e-14	-3.15636e-10	-1.51526
108791698	chr12:108791698:G:A	1.86901e-14	-3.15636e-10	-1.42907
108792840	chr12:108792840:A:G	2.34849e-14	-3.15636e-10	-1.20071
108793011	chr12:108793011:C:T	4.09668e-14	-0.644308	-4.9349e-10
108793363	chr12:108793363:T:C	2.18074e-15	-2.073	-1.50441
108793761	chr12:108793761:C:T	2.03399e-14	-3.15636e-10	-1.34448
108793804	chr12:108793804:G:A	3.99388e-14	-3.15636e-10	-0.669722
108793869	chr12:108793869:C:T	2.77666e-14	-3.15636e-10	-1.03324
108793936	chr12:108793936:C:T	2.17939e-14	-3.15636e-10	-1.27544
108794139	chr12:108794139:G:A	8.27625e-15	-1.32754	-0.916139
108794182	chr12:108794182:C:T	6.37581e-14	-3.15636e-10	-0.201973
108795286	chr12:108795286:C:G	2.96195e-13	2.52739	-1.19344
108795798	chr12:108795798:G:A	2.14102e-14	-3.15636e-10	-1.2932
108796727	chr12:108796727:T:C	2.78226e-14	-3.15636e-10	-1.03122
108798249	chr12:108798249:G:A	8.77135e-14	-3.15636e-10	0.117006
108798870	chr12:108798870:G:A	1.02127e-14	-1.39578	-0.637661
108799397	chr12:108799397:C:T	7.23998e-14	-0.074866	-4.9349e-10
108800215	chr12:108800215:A:G	1.86213e-14	-3.15636e-10	-1.43277
108800284	chr12:108800284:C:T	1.21742e-14	-1.85775	-4.9349e-10
108800470	chr12:108800470:A:G	2.04686e-14	-3.15636e-10	-1.33818
108800767	chr12:108800767:T:G	1.87719e-14	-3.15636e-10	-1.42471
108801159	chr12:108801159:A:T	1.8981e-14	-3.15636e-10	-1.41363
108801209	chr12:108801209:C:T	1.07618e-14	-1.86998	-0.111084
108801248	chr12:108801248:A:G	1.21701e-14	-2.05167	0.19359
108801371	chr12:108801371:T:C	2.22877e-14	0.260504	-1.51354
108801620	chr12:108801620:C:T	4.47124e-14	-0.556819	-4.9349e-10
108803122	chr12:108803122:G:T	3.14824e-14	-1.71835	0.810711
108803542	chr12:108803542:G:A	2.02739e-14	-3.15636e-10	-1.34773
108803690	chr12:108803690:T:G	1.72899e-14	-3.15636e-10	-1.50695
108804099	chr12:108804099:T:C	1.19308e-14	-2.07353	0.195585
108804408	chr12:108804408:T:A	1.7838e-14	-3.15636e-10	-1.47574
108804466	chr12:108804466:T:C	2.14248e-14	-3.15636e-10	-1.29252
108805475	chr12:108805475:T:C	2.02738e-14	-3.15636e-10	-1.34774
108805510	chr12:108805510:TTCTA:T	9.02716e-15	-2.0367	-0.120134
108806606	chr12:108806606:C:G	2.95264e-14	-3.15636e-10	-0.971784
108807022	chr12:108807022:T:C	5.13146e-15	-2.07118	-0.650498
108807026	chr12:108807026:G:A	1.7975e-14	-3.15636e-10	-1.46809
108807338	chr12:108807338:A:G	1.00661e-14	-2.04789	-4.9349e-10
108808074	chr12:108808074:A:G	1.79783e-14	-3.15636e-10	-1.46791
108808282	chr12:108808282:C:T	9.91064e-15	-2.06346	-4.9349e-10
108809837	chr12:108809837:G:A	2.58982e-14	-3.15636e-10	-1.1029
108810035	chr12:108810035:G:A	8.48277e-15	-1.93716	-0.281877
108810108	chr12:108810108:T:G	1.11551e-14	-1.94518	-4.9349e-10
108810568	chr12:108810568:G:A	1.88157e-14	-3.15636e-10	-1.42238
108810692	chr12:108810692:C:G	1.01511e-14	-2.03949	-4.9349e-10
108811430	chr12:108811430:G:A	1.00391e-14	-2.05058	-4.9349e-10
108811560	chr12:108811560:G:A	1.72725e-14	-3.15636e-10	-1.50795
108811564	chr12:108811564:G:A	7.00269e-15	-1.08176	-1.32902
108811701	chr12:108811701:G:A	2.43423e-14	-3.15636e-10	-1.16485
108812948	chr12:108812948:G:A	4.79373e-14	-0.487176	-4.9349e-10
108813099	chr12:108813099:C:A	2.24218e-14	-3.15636e-10	-1.24704
108813130	chr12:108813130:A:C	4.04295e-15	-2.06639	-0.893701
108813594	chr12:108813594:C:T	1.79919e-14	-3.15636e-10	-1.46715
108815126	chr12:108815126:G:A	3.88378e-15	-2.06352	-0.936736
108815418	chr12:108815418:T:C	1.03596e-14	-2.07352	0.054364
108815834	chr12:108815834:C:T	1.71866e-14	-3.15636e-10	-1.51294
108816352	chr12:108816352:G:A	9.20464e-14	-3.15636e-10	0.165223
108816432	chr12:108816432:T:C	2.25972e-14	-1.23924	-4.9349e-10
108816716	chr12:108816716:T:G	2.14418e-14	-3.15636e-10	-1.29173
108816823	chr12:108816823:A:ACT	1.1238e-14	-1.93777	-4.9349e-10
108817153	chr12:108817153:G:A	1.36367e-13	-3.15636e-10	0.55828
108817255	chr12:108817255:T:C	1.90782e-14	-3.15636e-10	-1.40853
108817443	chr12:108817443:C:T	2.29682e-14	-3.15636e-10	-1.22296
108817467	chr12:108817467:CAG:C	1.89027e-14	-3.15636e-10	-1.41777
108817531	chr12:108817531:T:C	9.61082e-15	-2.07366	-0.020524
108817532	chr12:108817532:GCCA:G	1.98861e-14	-3.15636e-10	-1.36705
108817564	chr12:108817564:G:A	1.03875e-13	-3.15636e-10	0.28612
108817592	chr12:108817592:C:CAAAACACAAA	1.71588e-14	-3.15636e-10	-1.51456
108818208	chr12:108818208:A:T	1.75632e-14	-3.15636e-10	-1.49127
108818470	chr12:108818470:G:C	1.19615e-14	-1.87537	-4.9349e-10
108818625	chr12:108818625:A:T	8.44169e-15	-2.07327	-0.150616
108819533	chr12:108819533:G:A	9.49719e-15	-2.07262	-0.0334576
108819538	chr12:108819538:G:A	2.43318e-14	-3.15636e-10	-1.16528
108819927	chr12:108819927:T:G	9.80637e-15	-2.07404	-4.9349e-10
108820060	chr12:108820060:T:C	1.74887e-14	-3.15636e-10	-1.49551
108820270	chr12:108820270:T:C	1.84543e-14	-3.15636e-10	-1.44177
108820521	chr12:108820521:T:C	2.17713e-14	-3.15636e-10	-1.27648
108820851	chr12:108820851:G:A	1.89665e-14	-2.0737	0.659308
108821152	chr12:108821152:G:A	4.29653e-14	-3.15636e-10	-0.596676
108821471	chr12:108821471:G:A	2.50285e-14	-3.15636e-10	-1.13705
108821590	chr12:108821590:A:C	1.7469e-14	-3.15636e-10	-1.49664
108822348	chr12:108822348:A:G	9.04877e-15	-2.07407	-0.080373
108822524	chr12:108822524:G:A	1.71493e-14	-3.15636e-10	-1.51511
108822919	chr12:108822919:C:T	1.83653e-14	-3.15636e-10	-1.44661
108823128	chr12:108823128:A:G	9.97799e-15	-0.94714	-1.10955
108823147	chr12:108823147:C:T	2.45063e-14	-3.15636e-10	-1.15814
108823652	chr12:108823652:T:C	1.44814e-12	-3.15636e-10	2.92096
108823827	chr12:108823827:C:T	2.30005e-15	-2.06229	-1.46185
108823960	chr12:108823960:A:G	9.12177e-15	-2.07404	-0.0723688
108823988	chr12:108823988:C:T	1.86852e-14	-3.15636e-10	-1.42934
108824299	chr12:108824299:C:A	1.78527e-14	-3.15636e-10	-1.47492
108824747	chr12:108824747:C:T	2.26431e-14	-3.15636e-10	-1.23722
108826031	chr12:108826031:G:C	3.90124e-14	-0.693191	-4.9349e-10
108826127	chr12:108826127:C:G	1.72592e-14	-3.15636e-10	-1.50872
108826206	chr12:108826206:A:G	6.93968e-15	-1.4347	-0.985118
108827135	chr12:108827135:T:C	2.49619e-14	-3.15636e-10	-1.13972
108827237	chr12:108827237:C:A	9.64834e-15	-2.07237	-0.0179184
108827293	chr12:108827293:A:C	1.94718e-14	-3.15636e-10	-1.3881
108827347	chr12:108827347:G:A	1.3498e-14	-1.75453	-4.9349e-10
108827732	chr12:108827732:C:T	1.10617e-14	-2.07346	0.119877
108828256	chr12:108828256:C:T	3.6974e-15	-2.07128	-0.978159
108828555	chr12:108828555:G:A	8.23782e-15	-1.02035	-1.22798
108828582	chr12:108828582:G:A	2.50283e-14	-3.15636e-10	-1.13706
108828960	chr12:108828960:G:A	1.84583e-14	-3.15636e-10	-1.44156
108828965	chr12:108828965:C:G	9.66454e-14	-3.15636e-10	0.213979
108828966	chr12:108828966:A:G	1.81483e-14	-3.15636e-10	-1.4585
108829131	chr12:108829131:T:C	1.82839e-14	-3.15636e-10	-1.45105
108829478	chr12:108829478:G:C	8.89296e-15	-2.07407	-0.0977434
108829493	chr12:108829493:G:A	1.97717e-14	-3.15636e-10	-1.37282
108829606	chr12:108829606:T:C	9.8128e-15	-2.07338	-4.9349e-10
108829805	chr12:108829805:T:A	2.48096e-14	-3.15636e-10	-1.14584
108829931	chr12:108829931:A:G	1.7998e-14	-3.15636e-10	-1.46681
108830134	chr12:108830134:C:T	2.34949e-14	-3.15636e-10	-1.20029
108830190	chr12:108830190:G:A	1.71692e-14	-3.15636e-10	-1.51395
108830892	chr12:108830892:G:A	1.25453e-14	-1.82772	-4.9349e-10
108832000	chr12:108832000:T:C	1.71928e-14	-3.15636e-10	-1.51258
108833174	chr12:108833174:A:G	2.24615e-14	-3.15636e-10	-1.24527
108833835	chr12:108833835:G:A	2.50219e-14	-3.15636e-10	-1.13732
108833989	chr12:108833989:A:G	1.40431e-14	-2.06626	0.35132
108834041	chr12:108834041:G:C	2.13562e-14	-3.15636e-10	-1.29573
108834138	chr12:108834138:T:C	5.42073e-15	-2.07164	-0.595194
108834379	chr12:108834379:C:G	2.0592e-14	-3.15636e-10	-1.33217
108834482	chr12:108834482:G:A	1.71485e-14	-3.15636e-10	-1.51516
108834568	chr12:108834568:C:T	2.03676e-14	-3.15636e-10	-1.34313
108834950	chr12:108834950:TC:T	1.86545e-14	-3.15636e-10	-1.43098
108835101	chr12:108835101:T:A	3.66037e-14	-0.75692	-4.9349e-10
108835232	chr12:108835232:C:T	2.6244e-14	-3.15636e-10	-1.08963
108835420	chr12:108835420:G:A	1.71807e-14	-3.15636e-10	-1.51328
108835449	chr12:108835449:A:G	1.90657e-14	-3.15636e-10	-1.40918
108835645	chr12:108835645:TA:T	4.15113e-15	-1.77141	-1.16228
108835660	chr12:108835660:G:A	3.35403e-15	-1.8002	-1.34671
108835697	chr12:108835697:G:A	1.94146e-14	-3.15636e-10	-1.39105
108835798	chr12:108835798:G:A	2.31609e-14	-3.15636e-10	-1.2146
108835887	chr12:108835887:T:TA	1.9275e-14	-3.15636e-10	-1.39826
108836378	chr12:108836378:C:A	1.8084e-14	-3.15636e-10	-1.46204
108836794	chr12:108836794:C:A	1.82341e-14	-3.15636e-10	-1.45378
108837081	chr12:108837081:A:C	1.30199e-14	-1.79059	-4.9349e-10
108837089	chr12:108837089:G:A	1.81376e-14	-3.15636e-10	-1.45908
108837581	chr12:108837581:T:C	2.57114e-14	-3.15636e-10	-1.11013
108837628	chr12:108837628:C:T	6.65805e-15	-1.34869	-1.11256
108838139	chr12:108838139:G:A	1.9491e-14	-3.15636e-10	-1.38712
108838377	chr12:108838377:C:T	5.25968e-15	-1.37587	-1.32113
108838470	chr12:108838470:C:A	1.9491e-14	-3.15636e-10	-1.38712
108838690	chr12:108838690:C:A	3.52477e-13	-3.15636e-10	1.50792
108838906	chr12:108838906:G:A	1.9491e-14	-3.15636e-10	-1.38712
108839263	chr12:108839263:G:A	1.01958e-14	-2.06499	0.029904
108839513	chr12:108839513:A:G	1.31e-12	-3.15636e-10	2.82071
108839730	chr12:108839730:A:G	1.79861e-14	-3.15636e-10	-1.46747
108840034	chr12:108840034:G:A	1.71791e-14	-3.15636e-10	-1.51338
108840226	chr12:108840226:G:A	1.06027e-13	-3.15636e-10	0.306625
108840368	chr12:108840368:C:T	2.56614e-14	-3.15636e-10	-1.11208
108840695	chr12:108840695:C:T	4.87425e-15	-1.9568	-0.816308
108840927	chr12:108840927:A:G	1.36209e-14	-2.06197	0.316504
108841152	chr12:108841152:C:A	1.77146e-14	-3.15636e-10	-1.48268
108841610	chr12:108841610:C:T	4.89803e-15	-1.32503	-1.4432
108841801	chr12:108841801:C:T	2.61833e-14	-3.15636e-10	-1.09195
108842305	chr12:108842305:G:T	1.86428e-14	-3.15636e-10	-1.43161
108842569	chr12:108842569:G:A	4.14099e-14	-3.15636e-10	-0.63355
108842815	chr12:108842815:C:T	1.03336e-14	-2.02167	-4.9349e-10
108843483	chr12:108843483:GT:G	2.28953e-14	-3.15636e-10	-1.22614
108844041	chr12:108844041:T:C	2.27438e-14	-3.15636e-10	-1.23278
108844099	chr12:108844099:G:T	1.83994e-14	-3.15636e-10	-1.44475
108844315	chr12:108844315:G:C	1.12494e-13	-3.15636e-10	0.365831
108845385	chr12:108845385:C:T	1.99987e-14	-3.15636e-10	-1.3614
108845399	chr12:108845399:G:A	1.06451e-14	-2.07096	0.0789833
108845909	chr12:108845909:G:A	2.6512e-14	-3.15636e-10	-1.07947
108846857	chr12:108846857:G:A	1.18001e-14	-1.88896	-4.9349e-10
108847006	chr12:108847006:C:G	3.94595e-14	-3.15636e-10	-0.681796
108847037	chr12:108847037:C:T	5.50912e-15	-1.19649	-1.45418
108847469	chr12:108847469:A:G	2.31304e-14	-3.15636e-10	-1.21592
108848074	chr12:108848074:T:C	1.74566e-14	-3.15636e-10	-1.49735
108848093	chr12:108848093:G:A	2.00424e-14	-3.15636e-10	-1.35922
108848210	chr12:108848210:A:G	1.79289e-14	-3.15636e-10	-1.47066
108848221	chr12:108848221:G:A	1.81291e-14	-3.15636e-10	-1.45955
108848246	chr12:108848246:G:T	1.87443e-14	-3.15636e-10	-1.42618
108849127	chr12:108849127:G:A	1.74742e-14	-3.15636e-10	-1.49635
108849527	chr12:108849527:G:A	8.41306e-15	-1.71648	-0.510809
108849546	chr12:108849546:C:T	1.42237e-14	-1.70216	-4.9349e-10
108849675	chr12:108849675:T:C	1.73157e-14	-3.15636e-10	-1.50546
108849692	chr12:108849692:C:T	1.73491e-14	-3.15636e-10	-1.50353
108849713	chr12:108849713:T:A	2.35997e-14	-3.15636e-10	-1.19584
108850944	chr12:108850944:C:T	1.73393e-14	-3.15636e-10	-1.5041
108851021	chr12:108851021:A:G	1.71652e-14	-3.15636e-10	-1.51418
108851307	chr12:108851307:G:A	2.4707e-14	-3.15636e-10	-1.14999
108851554	chr12:108851554:G:A	1.78869e-14	-3.15636e-10	-1.473
108852101	chr12:108852101:T:C	1.89089e-14	-3.15636e-10	-1.41743
108853010	chr12:108853010:C:T	1.73047e-14	-3.15636e-10	-1.50609
108853219	chr12:108853219:A:G	1.72561e-14	-3.15636e-10	-1.5089
108853307	chr12:108853307:G:A	1.75921e-14	-3.15636e-10	-1.48962
108853411	chr12:108853411:G:A	1.8159e-14	-3.15636e-10	-1.45791
108853419	chr12:108853419:G:A	1.5427e-12	-3.15636e-10	2.98422
108853872	chr12:108853872:C:T	1.9047e-14	-3.15636e-10	-1.41016
108853907	chr12:108853907:A:G	2.76797e-15	-2.02248	-1.31647
108854120	chr12:108854120:G:A	9.24226e-14	-3.15636e-10	0.169301
108854654	chr12:108854654:G:A	1.71791e-14	-3.15636e-10	-1.51338
108854994	chr12:108854994:G:A	2.50219e-14	-3.15636e-10	-1.13732
108855258	chr12:108855258:T:C	3.47736e-13	-3.15636e-10	1.49437
108855359	chr12:108855359:G:C	1.49384e-12	-3.15636e-10	2.95203
108856085	chr12:108856085:T:C	1.73346e-14	-3.15636e-10	-1.50436
108856418	chr12:108856418:C:CA	1.72399e-14	-3.15636e-10	-1.50985
108856568	chr12:108856568:G:A	2.16263e-15	-2.07311	-1.51264
108857043	chr12:108857043:C:T	1.2999e-14	-1.7922	-4.9349e-10
108857320	chr12:108857320:G:C	2.1662e-15	-2.07231	-1.51179
108857411	chr12:108857411:G:C	2.37891e-14	-3.15636e-10	-1.18784
108857918	chr12:108857918:G:A	3.67051e-15	-2.05725	-0.999488
108858222	chr12:108858222:C:A	9.72504e-13	-3.15636e-10	2.5228
108858295	chr12:108858295:G:C	9.91464e-13	-3.15636e-10	2.54211
108859069	chr12:108859069:G:A	1.94198e-14	-3.15636e-10	-1.39078
108859070	chr12:108859070:A:G	2.01023e-14	-3.15636e-10	-1.35623
108859555	chr12:108859555:G:A	3.55486e-15	-2.05311	-1.03565
108860330	chr12:108860330:A:C	2.52055e-15	-2.01783	-1.41477
108860406	chr12:108860406:C:G	1.82889e-14	-3.15636e-10	-1.45077
108860655	chr12:108860655:G:A	3.69934e-15	-2.05271	-0.996203
108861546	chr12:108861546:C:T	2.39528e-14	-3.15636e-10	-1.18098
108861601	chr12:108861601:T:A	2.55681e-15	-2.04995	-1.36836
108861642	chr12:108861642:A:C	2.1577e-15	-2.07361	-1.51442
108861686	chr12:108861686:A:T	2.16152e-15	-2.07342	-1.51284
108861974	chr12:108861974:G:A	2.16623e-15	-2.07372	-1.51037
108862077	chr12:108862077:G:C	3.6572e-15	-2.0319	-1.02847
108862144	chr12:108862144:G:T	1.87179e-14	-3.15636e-10	-1.42759
108862733	chr12:108862733:G:A	1.65435e-12	-3.15636e-10	3.05409
108862917	chr12:108862917:T:C	2.16463e-15	-2.0715	-1.51332
108863038	chr12:108863038:G:A	9.80646e-15	-2.07403	-4.9349e-10
108863095	chr12:108863095:C:T	1.90744e-14	-3.15636e-10	-1.40872
108863150	chr12:108863150:G:A	2.16372e-15	-2.07044	-1.5148
108863383	chr12:108863383:T:C	1.71474e-14	-3.15636e-10	-1.51523
108863455	chr12:108863455:A:G	2.31559e-14	-3.15636e-10	-1.21482
108863470	chr12:108863470:T:C	1.95822e-14	-3.15636e-10	-1.38245
108863530	chr12:108863530:A:G	2.16443e-15	-2.07066	-1.51425
108864009	chr12:108864009:G:A	1.71489e-14	-3.15636e-10	-1.51513
108864167	chr12:108864167:G:T	1.8598e-14	-3.15636e-10	-1.43401
108864313	chr12:108864313:T:G	2.17355e-15	-2.06577	-1.51493
108864621	chr12:108864621:T:C	2.29494e-15	-2.04942	-1.47695
108864859	chr12:108864859:C:T	8.94203e-14	-3.15636e-10	0.136278
108865022	chr12:108865022:G:A	1.73158e-14	-3.15636e-10	-1.50545
108866414	chr12:108866414:C:A	2.54456e-15	-2.01455	-1.40856
108866805	chr12:108866805:T:A	2.11908e-14	-1.3035	-4.9349e-10
108866904	chr12:108866904:C:A	8.91125e-14	-3.15636e-10	0.13283
108867119	chr12:108867119:A:G	2.53052e-15	-2.05232	-1.37633
108868686	chr12:108868686:A:G	1.72117e-14	-3.15636e-10	-1.51148
108868911	chr12:108868911:C:T	1.82909e-14	-3.15636e-10	-1.45066
108869011	chr12:108869011:C:A	1.83029e-14	-3.15636e-10	-1.45001
108869709	chr12:108869709:T:C	2.1641e-15	-2.07035	-1.51472
108869748	chr12:108869748:A:G	6.72701e-14	-3.15636e-10	-0.148354
108869833	chr12:108869833:A:G	1.09511e-14	-1.96363	-4.9349e-10
108870173	chr12:108870173:C:T	3.8056e-14	-3.15636e-10	-0.718011
108870348	chr12:108870348:T:C	2.17578e-15	-2.06472	-1.51497
108870387	chr12:108870387:G:A	4.49811e-15	-2.04733	-0.806087
108871029	chr12:108871029:C:T	2.87072e-14	-3.15636e-10	-0.999921
108871040	chr12:108871040:A:T	1.9537e-14	-3.15636e-10	-1.38476
108871710	chr12:108871710:C:T	1.06823e-14	-1.98848	-4.9349e-10
108871754	chr12:108871754:T:C	1.105e-13	-3.15636e-10	0.347946
108872043	chr12:108872043:G:A	3.68943e-14	-3.15636e-10	-0.749013
108872055	chr12:108872055:G:A	7.04351e-15	-1.55109	-0.853869
108872374	chr12:108872374:A:G	2.16676e-15	-2.0719	-1.51194
108872752	chr12:108872752:A:T	9.2776e-14	-3.15636e-10	0.173119
108872764	chr12:108872764:A:T	1.90739e-14	-3.15636e-10	-1.40875
108872887	chr12:108872887:C:G	2.15128e-14	-0.0900302	-1.19839
108873206	chr12:108873206:A:G	8.05638e-14	-3.15636e-10	0.0319795
108873433	chr12:108873433:G:A	7.86962e-15	-1.26859	-1.02547
108873459	chr12:108873459:T:A	8.64673e-15	-0.866327	-1.33356
108874259	chr12:108874259:A:T	1.71745e-14	-3.15636e-10	-1.51364
108874440	chr12:108874440:C:A	6.23617e-15	-1.32196	-1.20474
108874863	chr12:108874863:T:A	7.58065e-15	-1.78156	-0.549914
108874921	chr12:108874921:C:T	2.18262e-14	-1.27396	-4.9349e-10
108874927	chr12:108874927:G:A	2.27012e-15	-2.07224	-1.465
108874941	chr12:108874941:G:A	2.76004e-14	-1.94349	0.904255
108874979	chr12:108874979:T:C	1.79023e-14	-3.15636e-10	-1.47214
108874985	chr12:108874985:G:A	3.38958e-15	-2.05755	-1.07881
108875168	chr12:108875168:C:T	4.93732e-14	-3.15636e-10	-0.457661
108875379	chr12:108875379:T:C	2.64241e-13	-3.15636e-10	1.21979
108875814	chr12:108875814:T:G	1.11188e-13	-3.15636e-10	0.354154
108876154	chr12:108876154:T:G	1.29879e-14	-1.79305	-4.9349e-10
108876180	chr12:108876180:A:G	1.87847e-14	-3.15636e-10	-1.42403
108876352	chr12:108876352:G:A	1.12833e-13	-3.15636e-10	0.36884
108876954	chr12:108876954:A:G	1.55886e-14	-1.61053	-4.9349e-10
108876955	chr12:108876955:T:C	1.24428e-13	-3.15636e-10	0.466654
108877087	chr12:108877087:C:T	1.07192e-14	-0.470456	-1.51458
108877906	chr12:108877906:C:T	1.76779e-14	-3.15636e-10	-1.48475
108878104	chr12:108878104:A:C	2.64585e-14	-3.15636e-10	-1.08149
108878275	chr12:108878275:C:T	1.87767e-13	1.44101	-0.562876
108878378	chr12:108878378:A:G	1.82446e-14	-3.15636e-10	-1.4532
108878445	chr12:108878445:G:A	2.82663e-14	-3.15636e-10	-1.0154
108878518	chr12:108878518:G:A	2.78719e-14	-3.15636e-10	-1.02945
108878548	chr12:108878548:T:C	5.04388e-14	-3.15636e-10	-0.436309
108879045	chr12:108879045:C:T	1.83814e-14	-3.15636e-10	-1.44573
108879329	chr12:108879329:A:G	3.43413e-14	-3.15636e-10	-0.820722
108879590	chr12:108879590:C:T	2.71296e-14	-3.15636e-10	-1.05645
108880578	chr12:108880578:G:C	1.03313e-14	-2.02189	-4.9349e-10
108880601	chr12:108880601:TTCTGTTCCATTTCAAGGATAA:T	1.28022e-13	-3.15636e-10	0.495134
108880633	chr12:108880633:T:TAAC	5.88926e-14	1.09944	-1.38079
108880635	chr12:108880635:AC:A	8.12136e-14	-3.15636e-10	0.0400124
108880639	chr12:108880639:C:G	1.27877e-13	-3.15636e-10	0.493999
108880764	chr12:108880764:G:A	2.00821e-14	-3.15636e-10	-1.35724
108881003	chr12:108881003:C:T	1.77557e-14	-3.15636e-10	-1.48036
108881369	chr12:108881369:A:G	2.02544e-14	-3.15636e-10	-1.3487
108881606	chr12:108881606:T:TC	1.78631e-14	-3.15636e-10	-1.47433
108881611	chr12:108881611:T:C	1.75074e-14	-3.15636e-10	-1.49445
108881833	chr12:108881833:C:T	5.21234e-15	-1.66917	-1.03687
108882438	chr12:108882438:G:A	1.73523e-14	-3.15636e-10	-1.50335
108882466	chr12:108882466:T:C	3.26768e-14	-3.15636e-10	-0.870403
108882641	chr12:108882641:C:T	4.02007e-15	-2.03187	-0.933906
108882869	chr12:108882869:C:T	2.53301e-14	-3.15636e-10	-1.12508
108883406	chr12:108883406:G:A	5.49093e-15	-1.58645	-1.06752
108883425	chr12:108883425:C:T	2.21184e-13	1.04193	-4.9349e-10
108883538	chr12:108883538:C:T	1.73176e-14	-3.15636e-10	-1.50535
108883604	chr12:108883604:C:T	1.83242e-14	-3.15636e-10	-1.44885
108883716	chr12:108883716:C:A	1.72634e-14	-3.15636e-10	-1.50848
108883967	chr12:108883967:T:G	3.72546e-15	-2.04077	-1.00111
108884115	chr12:108884115:T:C	2.55936e-14	0.375693	-1.49042
108884341	chr12:108884341:C:A	1.72449e-14	-3.15636e-10	-1.50955
108884392	chr12:108884392:A:G	1.73087e-14	-3.15636e-10	-1.50586
108884393	chr12:108884393:C:G	6.71044e-15	-1.76955	-0.683859
108884547	chr12:108884547:C:T	1.07101e-13	-1.82551	2.14222
108884577	chr12:108884577:A:G	1.83039e-14	-3.15636e-10	-1.44996
108884764	chr12:108884764:C:T	1.94295e-14	-3.15636e-10	-1.39028
108884947	chr12:108884947:A:G	1.9701e-14	-3.15636e-10	-1.3764
108884971	chr12:108884971:T:G	7.80637e-15	-2.06776	-0.234365
108885562	chr12:108885562:A:G	2.26891e-14	-3.15636e-10	-1.23518
108885663	chr12:108885663:TAGG:T	1.82787e-14	-3.15636e-10	-1.45134
108885679	chr12:108885679:G:A	1.79791e-14	-3.15636e-10	-1.46786
108885760	chr12:108885760:T:A	1.78951e-14	-3.15636e-10	-1.47255
108886230	chr12:108886230:C:T	1.80776e-14	-1.4624	-4.9349e-10
108886759	chr12:108886759:A:C	3.28222e-15	-1.77782	-1.39073
108887062	chr12:108887062:C:T	1.24901e-12	2.89913	-0.126096
108887323	chr12:108887323:G:A	1.84979e-14	-3.15636e-10	-1.43941
108887351	chr12:108887351:C:T	1.90608e-14	-1.25905	-0.150381
108887702	chr12:108887702:G:C	1.83449e-14	-3.15636e-10	-1.44772
108887919	chr12:108887919:G:A	6.44649e-15	-1.78215	-0.711388
108887972	chr12:108887972:T:C	2.29341e-14	-3.15636e-10	-1.22445
108888078	chr12:108888078:A:G	1.87121e-14	-3.15636e-10	-1.4279
108888108	chr12:108888108:G:A	6.32998e-15	-1.82078	-0.690997
108888236	chr12:108888236:G:A	2.02904e-14	-3.15636e-10	-1.34692
108888391	chr12:108888391:A:G	1.75081e-14	-3.15636e-10	-1.4944
108888421	chr12:108888421:T:C	6.45403e-15	-1.81568	-0.676685
108888909	chr12:108888909:C:T	2.54854e-15	-2.07284	-1.34871
108889765	chr12:108889765:G:A	1.02699e-14	-2.02785	-4.9349e-10
108889796	chr12:108889796:T:G	1.80173e-14	-3.15636e-10	-1.46574
108889950	chr12:108889950:A:G	8.04067e-14	-3.15636e-10	0.0300274
108889967	chr12:108889967:C:T	2.1811e-14	-3.15636e-10	-1.27465
108890017	chr12:108890017:T:C	2.00584e-14	-3.15636e-10	-1.35842
108890198	chr12:108890198:G:A	4.71588e-14	-0.503549	-4.9349e-10
108891087	chr12:108891087:C:T	1.77752e-14	-3.15636e-10	-1.47927
108891167	chr12:108891167:G:A	1.81277e-14	-1.45963	-4.9349e-10
108891188	chr12:108891188:C:A	2.03599e-14	-3.15636e-10	-1.3435
108891204	chr12:108891204:A:T	2.11342e-14	-3.15636e-10	-1.30618
108891215	chr12:108891215:G:A	8.95606e-14	-3.15636e-10	0.137846
108891517	chr12:108891517:T:G	1.7177e-14	-3.15636e-10	-1.5135
108891705	chr12:108891705:G:C	3.17452e-15	-1.80188	-1.40003
108891778	chr12:108891778:T:G	1.73441e-14	-3.15636e-10	-1.50382
108891843	chr12:108891843:T:C	3.50821e-14	-3.15636e-10	-0.799379
108891972	chr12:108891972:A:G	2.00383e-14	-3.15636e-10	-1.35943
108892130	chr12:108892130:G:T	2.05629e-14	-3.15636e-10	-1.33358
108892370	chr12:108892370:C:G	2.34385e-14	-3.15636e-10	-1.20269
108892462	chr12:108892462:C:T	2.34754e-14	-3.15636e-10	-1.20112
108892603	chr12:108892603:T:G	2.08879e-14	-3.15636e-10	-1.3179
108892623	chr12:108892623:C:T	1.71506e-14	-3.15636e-10	-1.51504
108892800	chr12:108892800:G:C	1.71542e-14	-3.15636e-10	-1.51483
108893292	chr12:108893292:T:G	1.97367e-14	-3.15636e-10	-1.37459
108893307	chr12:108893307:G:A	2.02998e-14	-3.15636e-10	-1.34646
108893722	chr12:108893722:G:A	2.02091e-14	-3.15636e-10	-1.35094
108893812	chr12:108893812:G:A	1.78652e-14	-3.15636e-10	-1.47421
108893960	chr12:108893960:A:C	1.34113e-13	-3.15636e-10	0.541616
108894195	chr12:108894195:A:G	1.0743e-13	-3.15636e-10	0.319772
108894208	chr12:108894208:A:G	1.71458e-14	-3.15636e-10	-1.51532
108894230	chr12:108894230:T:G	1.72816e-14	-3.15636e-10	-1.50743
108894426	chr12:108894426:A:C	9.80724e-15	-2.07395	-4.9349e-10
108894519	chr12:108894519:T:C	1.71777e-14	-3.15636e-10	-1.51346
108894681	chr12:108894681:TTTA:T	1.52836e-13	-3.15636e-10	0.672293
108894996	chr12:108894996:G:A	1.72002e-14	-3.15636e-10	-1.51215
108895645	chr12:108895645:T:C	3.63267e-14	-3.15636e-10	-0.764518
108895692	chr12:108895692:G:A	7.41327e-15	-1.9625	-0.391301
108895840	chr12:108895840:G:A	1.73516e-14	-3.15636e-10	-1.50339
108896219	chr12:108896219:C:T	1.71473e-14	-3.15636e-10	-1.51523
108897808	chr12:108897808:G:A	1.73127e-14	-3.15636e-10	-1.50563
108897863	chr12:108897863:C:G	1.02126e-13	0.269137	-4.9349e-10
108897920	chr12:108897920:T:C	1.80655e-14	-3.15636e-10	-1.46307
108898098	chr12:108898098:G:A	7.03267e-15	-1.88577	-0.520737
108898654	chr12:108898654:C:T	1.70617e-14	-1.52024	-4.9349e-10
108898868	chr12:108898868:G:A	1.65365e-13	0.751086	-4.9349e-10
108899022	chr12:108899022:C:T	1.78683e-14	-3.15636e-10	-1.47404
108899197	chr12:108899197:A:G	8.71002e-15	-0.677429	-1.51517
108899360	chr12:108899360:A:G	3.21647e-14	-3.15636e-10	-0.886202
108899507	chr12:108899507:T:C	2.81965e-14	-1.01787	-4.9349e-10
108899544	chr12:108899544:A:G	6.90716e-15	-1.88351	-0.541
108899551	chr12:108899551:T:C	1.77646e-14	-3.15636e-10	-1.47986
108899607	chr12:108899607:T:C	2.01241e-14	-3.15636e-10	-1.35515
108899641	chr12:108899641:C:T	8.13565e-15	-0.800117	-1.4607
108900133	chr12:108900133:A:C	2.18935e-14	-3.15636e-10	-1.27088
108900275	chr12:108900275:G:A	2.49921e-15	-1.97984	-1.46126
108900637	chr12:108900637:T:C	1.78707e-14	-3.15636e-10	-1.47391
108900731	chr12:108900731:C:T	2.36231e-14	-3.15636e-10	-1.19484
108900943	chr12:108900943:T:C	4.38486e-14	-3.15636e-10	-0.576328
108901041	chr12:108901041:A:G	2.21182e-14	-3.15636e-10	-1.26067
108901085	chr12:108901085:A:G	9.81905e-15	-2.07275	-4.9349e-10
108901694	chr12:108901694:A:C	1.26223e-13	-3.15636e-10	0.480981
108901732	chr12:108901732:T:C	6.77271e-15	-1.91253	-0.531637
108901753	chr12:108901753:G:A	9.9938e-15	-2.05511	-4.9349e-10
108901879	chr12:108901879:C:T	1.80496e-14	-3.15636e-10	-1.46395
108902054	chr12:108902054:G:A	1.75991e-14	-3.15636e-10	-1.48922
108902275	chr12:108902275:C:G	4.52115e-15	-1.90961	-0.938698
108903049	chr12:108903049:G:A	6.02011e-15	-1.89596	-0.666001
108903586	chr12:108903586:G:A	4.28557e-14	-3.15636e-10	-0.599231
108903927	chr12:108903927:A:T	2.64352e-14	-3.15636e-10	-1.08237
108904053	chr12:108904053:C:T	2.21051e-15	-2.06976	-1.49408
108904459	chr12:108904459:G:A	1.01169e-14	-2.04286	-4.9349e-10
108904493	chr12:108904493:T:C	4.31417e-15	-2.07021	-0.824959
108904733	chr12:108904733:G:A	4.3351e-15	-2.07197	-0.818356
108905204	chr12:108905204:G:A	2.589e-14	-3.15636e-10	-1.10321
108905332	chr12:108905332:A:AAC	2.94733e-14	-3.15636e-10	-0.973584
108905478	chr12:108905478:C:A	2.31796e-13	-3.15636e-10	1.08879
108905906	chr12:108905906:T:A	1.73032e-14	-3.15636e-10	-1.50618
108906129	chr12:108906129:G:A	2.2543e-15	-2.05724	-1.48699
108906255	chr12:108906255:C:T	1.73825e-14	-3.15636e-10	-1.50161
108906556	chr12:108906556:A:G	2.27815e-14	-3.15636e-10	-1.23112
108906830	chr12:108906830:G:A	1.42529e-13	-3.15636e-10	0.602474
108907628	chr12:108907628:C:T	2.10255e-14	-3.15636e-10	-1.31133
108907654	chr12:108907654:C:T	2.16194e-14	-3.15636e-10	-1.28348
108907703	chr12:108907703:C:T	1.02919e-14	-2.02571	-4.9349e-10
108908319	chr12:108908319:T:C	2.13305e-14	-3.15636e-10	-1.29693
108908330	chr12:108908330:T:G	2.51385e-14	-3.15636e-10	-1.13267
108908845	chr12:108908845:C:T	2.09549e-14	-3.15636e-10	-1.3147
108908982	chr12:108908982:C:T	9.86899e-15	-2.06767	-4.9349e-10
108909019	chr12:108909019:A:G	2.73399e-15	-1.98665	-1.36466
108909102	chr12:108909102:A:G	8.13201e-15	-1.21674	-1.04452
108909282	chr12:108909282:A:G	1.0138e-14	-0.778809	-1.26197
108909385	chr12:108909385:G:A	4.95259e-15	-1.76879	-0.988367
108909755	chr12:108909755:G:A	7.05057e-15	-0.892326	-1.51164
108909789	chr12:108909789:G:A	1.30367e-13	-3.15636e-10	0.513287
108910000	chr12:108910000:C:T	1.63648e-14	-1.56193	-4.9349e-10
108910363	chr12:108910363:C:T	1.71526e-14	-3.15636e-10	-1.51492
108910386	chr12:108910386:G:A	1.78548e-14	-3.15636e-10	-1.4748
108910411	chr12:108910411:C:T	2.24355e-14	-3.15636e-10	-1.24643
108910914	chr12:108910914:T:A	7.80751e-13	1.92677	0.376414
108911159	chr12:108911159:A:G	1.498e-14	-0.617018	-1.03334
108911200	chr12:108911200:A:G	1.72865e-14	-3.15636e-10	-1.50714
108911430	chr12:108911430:C:T	1.61917e-14	-1.57257	-4.9349e-10
108911583	chr12:108911583:C:T	3.62775e-12	0.748663	3.09064
108911745	chr12:108911745:T:C	4.43191e-15	-1.78907	-1.07916
108912147	chr12:108912147:T:TCAG	9.6423e-13	2.51426	-4.9349e-10
108912338	chr12:108912338:A:G	1.19015e-14	-0.551384	-1.32902
108912459	chr12:108912459:A:G	2.15443e-14	-3.15636e-10	-1.28696
108912851	chr12:108912851:A:G	3.03548e-14	-3.15636e-10	-0.944116
108912967	chr12:108912967:C:T	9.9529e-15	-2.05921	-4.9349e-10
108913133	chr12:108913133:G:A	2.78074e-14	-3.15636e-10	-1.03177
108913796	chr12:108913796:A:G	1.56791e-14	-0.125643	-1.4791
108914077	chr12:108914077:C:T	3.68649e-13	1.60813	-0.0553565
108914317	chr12:108914317:C:T	2.42134e-14	-3.15636e-10	-1.17016
108914329	chr12:108914329:C:T	2.43492e-14	-3.15636e-10	-1.16457
108914860	chr12:108914860:T:C	2.87859e-15	-1.82604	-1.47373
108914959	chr12:108914959:G:A	2.28554e-12	0.537863	2.83942
108915090	chr12:108915090:T:C	2.11225e-14	-3.15636e-10	-1.30673
108915266	chr12:108915266:G:T	2.18987e-15	-2.05823	-1.515
108915326	chr12:108915326:C:T	2.04524e-14	-3.15636e-10	-1.33897
108915648	chr12:108915648:T:C	3.08908e-15	-1.77674	-1.45246
108915795	chr12:108915795:C:T	2.29161e-14	-0.485899	-0.739333
108915986	chr12:108915986:T:C	1.76319e-14	-1.58901	0.101646
108916178	chr12:108916178:T:C	1.72541e-14	-3.15636e-10	-1.50902
108916233	chr12:108916233:C:T	1.04175e-13	1.28379	-0.994785
108916516	chr12:108916516:C:T	1.75469e-14	-3.15636e-10	-1.49219
108916524	chr12:108916524:C:T	1.77411e-14	-3.15636e-10	-1.48119
108916549	chr12:108916549:C:T	7.29828e-14	0.875753	-0.942599
108916835	chr12:108916835:C:T	1.55044e-14	-0.527746	-1.0882
108916839	chr12:108916839:G:T	8.45368e-15	-0.715286	-1.50718
108917007	chr12:108917007:G:A	2.76729e-15	-1.82423	-1.51497
108917078	chr12:108917078:G:A	9.2951e-14	0.976409	-0.801407
108917355	chr12:108917355:T:C	5.51487e-14	0.741516	-1.08855
108918011	chr12:108918011:G:A	2.20182e-12	3.33997	-4.9349e-10
108918399	chr12:108918399:G:A	1.29084e-13	-3.15636e-10	0.503394
108919017	chr12:108919017:T:C	1.86969e-14	-3.15636e-10	-1.42871
108919041	chr12:108919041:CA:C	8.9827e-14	0.946282	-0.805466
108919106	chr12:108919106:C:T	7.0781e-14	0.957561	-1.05504
108919244	chr12:108919244:A:G	8.93102e-15	-0.772905	-1.39463
108919384	chr12:108919384:C:T	1.13041e-14	-0.654438	-1.27747
108920038	chr12:108920038:G:C	1.14185e-14	-0.478022	-1.44381
108920165	chr12:108920165:C:T	5.33624e-14	0.787894	-1.16786
108920277	chr12:108920277:T:C	1.14244e-14	-0.595069	-1.32625
108920683	chr12:108920683:C:T	1.20921e-13	-0.617876	1.05595
108921079	chr12:108921079:T:C	2.15973e-14	-3.15636e-10	-1.2845
108921080	chr12:108921080:AAATAAAG:A	5.12453e-15	-1.59763	-1.1254
108921326	chr12:108921326:C:T	1.87901e-13	-3.15636e-10	0.878845
108921483	chr12:108921483:A:G	1.97092e-14	-3.15636e-10	-1.37599
108922034	chr12:108922034:C:T	3.02635e-13	0.594847	0.76061
108922123	chr12:108922123:A:T	3.07688e-14	-3.15636e-10	-0.930569
108922608	chr12:108922608:A:G	2.78519e-15	-1.94488	-1.38787
108922860	chr12:108922860:G:T	1.96275e-14	-3.15636e-10	-1.38014
108923028	chr12:108923028:A:G	1.04466e-14	-0.727431	-1.28337
108923075	chr12:108923075:A:C	2.75066e-15	-1.84936	-1.49586
108923200	chr12:108923200:T:C	5.98638e-13	-0.729367	2.76695
108923201	chr12:108923201:G:A	3.2555e-13	1.42845	-4.9349e-10
108923259	chr12:108923259:A:C	2.78734e-15	-1.8342	-1.49778
108923312	chr12:108923312:G:A	1.72423e-14	-3.15636e-10	-1.50971
108923321	chr12:108923321:G:A	2.01486e-14	-3.15636e-10	-1.35394
108923343	chr12:108923343:GC:G	1.76583e-14	-3.15636e-10	-1.48586
108923654	chr12:108923654:A:G	1.73988e-14	-3.15636e-10	-1.50067
108924392	chr12:108924392:C:T	1.72541e-14	-3.15636e-10	-1.50902
108924774	chr12:108924774:T:C	1.8088e-14	-3.15636e-10	-1.46182
108925057	chr12:108925057:C:G	2.7255e-15	-1.83944	-1.51498
108925058	chr12:108925058:C:T	2.7158e-15	-1.84294	-1.51505
108925427	chr12:108925427:C:T	3.33036e-14	-3.15636e-10	-0.851405
108925766	chr12:108925766:A:G	2.0038e-14	-3.15636e-10	-1.35944
108925866	chr12:108925866:T:A	5.08782e-15	-1.22058	-1.50964
108925987	chr12:108925987:C:T	2.96546e-14	-3.15636e-10	-0.967452
108926060	chr12:108926060:A:G	2.70975e-14	-3.15636e-10	-1.05763
108926160	chr12:108926160:A:G	2.39388e-14	-3.15636e-10	-1.18157
108926268	chr12:108926268:A:G	2.89187e-14	-3.15636e-10	-0.99258
108926442	chr12:108926442:T:C	1.73829e-14	-3.15636e-10	-1.50159
108926515	chr12:108926515:T:C	1.85781e-14	-3.15636e-10	-1.43509
108926570	chr12:108926570:T:G	1.76392e-14	-3.15636e-10	-1.48695
108926571	chr12:108926571:G:A	2.55516e-14	-3.15636e-10	-1.11637
108926882	chr12:108926882:T:C	1.99925e-14	-3.15636e-10	-1.36171
108926885	chr12:108926885:G:A	1.87846e-14	-3.15636e-10	-1.42403
108927004	chr12:108927004:A:T	3.67392e-14	0.625028	-1.37825
108927912	chr12:108927912:T:A	1.72086e-14	-3.15636e-10	-1.51166
108928095	chr12:108928095:A:G	1.20928e-14	-0.54352	-1.32094
108928275	chr12:108928275:T:A	1.87401e-14	-3.15636e-10	-1.4264
108928434	chr12:108928434:T:C	2.64998e-13	2.64119	-1.41854
108928442	chr12:108928442:G:A	6.04525e-14	-3.15636e-10	-0.255213
108928460	chr12:108928460:A:C	5.72498e-14	-3.15636e-10	-0.309645
108928635	chr12:108928635:C:T	1.9831e-14	-3.15636e-10	-1.36983
108928668	chr12:108928668:G:A	2.17809e-14	-3.15636e-10	-1.27604
108928670	chr12:108928670:G:A	1.88629e-14	-3.15636e-10	-1.41987
108928728	chr12:108928728:G:A	7.07723e-15	-0.914017	-1.48617
108928892	chr12:108928892:A:T	1.28417e-14	-0.522147	-1.28222
108928901	chr12:108928901:A:T	2.95446e-14	-3.15636e-10	-0.971168
108928968	chr12:108928968:G:A	1.32153e-14	-0.493238	-1.28245
108928996	chr12:108928996:C:A	1.00635e-14	-2.04815	-4.9349e-10
108929287	chr12:108929287:A:C	2.0807e-14	-3.15636e-10	-1.32178
108929442	chr12:108929442:C:T	3.0628e-15	-1.91801	-1.31974
108929622	chr12:108929622:G:A	1.05371e-14	-0.518038	-1.48413
108929858	chr12:108929858:A:G	1.64639e-14	-0.596863	-0.959033
108929871	chr12:108929871:G:A	1.86788e-14	-3.15636e-10	-1.42968
108929951	chr12:108929951:C:G	3.29457e-14	-3.15636e-10	-0.86221
108929990	chr12:108929990:AG:A	1.51614e-14	-0.632401	-1.00592
108930063	chr12:108930063:T:C	2.08775e-14	-3.15636e-10	-1.3184
108930442	chr12:108930442:T:C	9.20751e-14	0.165534	-4.9349e-10
108930635	chr12:108930635:G:A	9.48111e-14	0.194817	-4.9349e-10
108930716	chr12:108930716:G:T	1.83525e-14	-3.15636e-10	-1.4473
108930833	chr12:108930833:T:C	1.13711e-14	-0.535481	-1.39051
108930928	chr12:108930928:A:G	3.70258e-14	-3.15636e-10	-0.745454
108931186	chr12:108931186:G:A	1.87574e-14	-3.15636e-10	-1.42548
108931244	chr12:108931244:T:C	3.66617e-14	-3.15636e-10	-0.755338
108931289	chr12:108931289:C:G	1.65569e-14	-1.04373	-0.506544
108931464	chr12:108931464:A:G	1.04731e-13	-0.253161	0.547486
108931497	chr12:108931497:A:T	5.20159e-14	-1.14232	0.736798
108931698	chr12:108931698:A:G	2.00022e-13	0.940031	0.00132699
108931702	chr12:108931702:C:T	1.17914e-14	-0.601081	-1.28862
108931707	chr12:108931707:G:A	1.94065e-14	-3.15636e-10	-1.39146
108931741	chr12:108931741:G:C	1.8197e-14	-3.15636e-10	-1.45581
108932455	chr12:108932455:T:G	1.05658e-14	-1.53562	-0.463827
108932671	chr12:108932671:G:A	1.13701e-14	-1.92608	-4.9349e-10
108932785	chr12:108932785:T:C	5.27006e-12	2.82754	1.38518
108932941	chr12:108932941:C:T	4.18521e-15	-2.06635	-0.859167
108933547	chr12:108933547:G:A	1.93008e-14	-3.15636e-10	-1.39692
108933605	chr12:108933605:A:T	6.33516e-14	1.29347	-1.50184
108933698	chr12:108933698:T:A	1.0103e-14	-2.04424	-4.9349e-10
108934479	chr12:108934479:T:A	9.73506e-12	1.06169	3.76473
108934585	chr12:108934585:A:G	9.78335e-12	1.06202	3.76935
108935128	chr12:108935128:C:T	5.22249e-14	-0.401511	-4.9349e-10
108935522	chr12:108935522:C:T	2.40523e-14	-3.15636e-10	-1.17684
108935523	chr12:108935523:A:G	9.32423e-12	1.19581	3.58749
108935542	chr12:108935542:T:C	1.15085e-11	1.14022	3.85356
108935979	chr12:108935979:A:C	3.59468e-14	-3.15636e-10	-0.77503
108936420	chr12:108936420:T:G	3.45105e-15	-1.96087	-1.15752
108936650	chr12:108936650:A:AT	5.09035e-14	-3.15636e-10	-0.427139
108936822	chr12:108936822:C:CA	3.68559e-13	0.885058	0.667474
108936975	chr12:108936975:T:C	2.47914e-14	-3.15636e-10	-1.14657
108937139	chr12:108937139:G:A	6.60759e-14	-1.31732	1.15106
108937140	chr12:108937140:A:T	4.29878e-14	-0.596153	-4.9349e-10
108937146	chr12:108937146:T:C	1.75897e-14	-3.15636e-10	-1.48976
108937618	chr12:108937618:C:T	7.47796e-13	-3.15636e-10	2.26006
108937846	chr12:108937846:C:T	1.88021e-14	-0.248495	-1.17461
108937987	chr12:108937987:G:T	1.73264e-14	-3.15636e-10	-1.50484
108939123	chr12:108939123:C:T	1.92131e-14	-3.15636e-10	-1.40148
108939526	chr12:108939526:C:A	8.22221e-13	2.45819	-0.103251
108940227	chr12:108940227:C:T	6.14359e-14	-0.37212	0.133045
108940355	chr12:108940355:T:C	1.78192e-14	-3.15636e-10	-1.47679
108940643	chr12:108940643:C:A	1.73812e-14	-3.15636e-10	-1.50168
108940658	chr12:108940658:T:G	1.9941e-14	-3.15636e-10	-1.36429
108940942	chr12:108940942:G:A	4.49869e-14	-0.550698	-4.9349e-10
108940957	chr12:108940957:C:G	1.25077e-14	-1.83073	-4.9349e-10
108941087	chr12:108941087:C:T	5.18114e-14	-3.15636e-10	-0.409459
108941103	chr12:108941103:C:A	5.05667e-14	-3.15636e-10	-0.433776
108941409	chr12:108941409:A:G	5.76882e-14	-0.515413	0.213395
108941700	chr12:108941700:C:T	3.81733e-15	-1.59097	-1.42654
108941854	chr12:108941854:G:A	1.90334e-14	-3.15636e-10	-1.41087
108941871	chr12:108941871:G:A	1.74143e-14	-3.15636e-10	-1.49978
108941955	chr12:108941955:A:G	1.02408e-14	-2.03069	-4.9349e-10
108941984	chr12:108941984:G:A	1.86968e-13	0.908199	-0.0343312
108941987	chr12:108941987:A:C	1.96684e-14	0.127321	-1.50538
108942124	chr12:108942124:C:T	3.14074e-15	-1.97175	-1.24086
108942167	chr12:108942167:G:A	1.91144e-14	-3.15636e-10	-1.40663
108942401	chr12:108942401:C:T	3.50952e-14	-3.15636e-10	-0.799006
108942477	chr12:108942477:A:G	2.40911e-14	-3.15636e-10	-1.17523
108942583	chr12:108942583:C:T	1.83849e-14	-1.44554	-4.9349e-10
108942877	chr12:108942877:G:T	3.14083e-15	-2.00567	-1.20691
108942924	chr12:108942924:C:G	2.40732e-14	-3.15636e-10	-1.17597
108943045	chr12:108943045:C:G	1.78385e-14	-3.15636e-10	-1.47571
108943207	chr12:108943207:C:A	1.92936e-14	-3.15636e-10	-1.3973
108943441	chr12:108943441:A:C	1.77999e-14	-3.15636e-10	-1.47788
108943553	chr12:108943553:G:A	2.2872e-14	-3.15636e-10	-1.22716
108943637	chr12:108943637:C:T	4.74724e-14	-0.737882	0.24096
108944001	chr12:108944001:C:T	1.74694e-14	-3.15636e-10	-1.49662
108944469	chr12:108944469:A:C	1.76462e-14	-3.15636e-10	-1.48655
108944569	chr12:108944569:G:A	2.33428e-14	-3.15636e-10	-1.20678
108944806	chr12:108944806:C:T	1.12354e-13	-0.525915	0.890497
108944914	chr12:108944914:G:A	2.95362e-12	2.45921	1.17451
108944938	chr12:108944938:C:T	2.2412e-14	-3.15636e-10	-1.24747
108945059	chr12:108945059:C:T	1.16273e-13	-0.504646	0.903517
108945247	chr12:108945247:C:T	2.86146e-14	-0.938636	-0.0645186
108945584	chr12:108945584:T:C	9.07552e-14	-3.15636e-10	0.151096
108945591	chr12:108945591:G:T	2.24707e-14	-1.99142	0.746566
108945762	chr12:108945762:T:C	3.14132e-14	-3.15636e-10	-0.909843
108945966	chr12:108945966:C:G	3.12401e-14	-3.15636e-10	-0.915366
108946084	chr12:108946084:A:G	3.69362e-14	-0.747879	-4.9349e-10
108946228	chr12:108946228:C:T	2.44581e-14	-1.16011	-4.9349e-10
108946407	chr12:108946407:T:C	4.689e-14	-0.509266	-4.9349e-10
108946826	chr12:108946826:C:T	3.8351e-14	-0.710289	-4.9349e-10
108947436	chr12:108947436:T:A	4.56639e-14	-0.535762	-4.9349e-10
108947884	chr12:108947884:C:T	3.63538e-14	-0.951159	0.187387
108948210	chr12:108948210:G:T	2.30074e-14	-3.15636e-10	-1.22125
108948285	chr12:108948285:A:G	4.52078e-14	-0.545799	-4.9349e-10
108949061	chr12:108949061:T:C	5.11507e-14	-0.91892	0.496625
108949396	chr12:108949396:T:C	1.72382e-14	-3.15636e-10	-1.50994
108950464	chr12:108950464:G:C	1.71545e-14	-3.15636e-10	-1.51481
108950645	chr12:108950645:G:A	1.87771e-14	0.05098	-1.47541
108950813	chr12:108950813:A:G	1.72633e-14	-3.15636e-10	-1.50849
108951181	chr12:108951181:T:C	1.86245e-14	-3.15636e-10	-1.43259
108951849	chr12:108951849:T:C	1.83989e-14	-3.15636e-10	-1.44478
108952739	chr12:108952739:C:T	1.41238e-14	-1.70921	-4.9349e-10
108952845	chr12:108952845:C:T	1.74936e-14	-3.15636e-10	-1.49523
108952936	chr12:108952936:C:T	1.75914e-14	0.0253929	-1.51505
108953038	chr12:108953038:G:A	2.10761e-14	-3.15636e-10	-1.30893
108953147	chr12:108953147:TTTTTTC:T	2.71552e-14	-3.15636e-10	-1.0555
108953382	chr12:108953382:G:A	2.26722e-14	-0.727769	-0.508161
108954005	chr12:108954005:G:A	1.73941e-14	-3.15636e-10	-1.50094
108954549	chr12:108954549:G:A	3.01262e-13	0.451022	0.899888
108955700	chr12:108955700:G:A	4.88996e-14	0.340398	-0.807699
108955808	chr12:108955808:T:A	3.34348e-14	-3.15636e-10	-0.847472
108955972	chr12:108955972:C:T	2.14592e-13	2.44548	-1.43381
108956122	chr12:108956122:AACCCCGTCTCT:A	8.04104e-13	-3.15636e-10	2.33266
108956208	chr12:108956208:A:T	5.57599e-14	0.407442	-0.743456
108956513	chr12:108956513:A:G	4.6572e-14	-0.516071	-4.9349e-10
108956646	chr12:108956646:T:C	3.37955e-14	-3.15636e-10	-0.836743
108956660	chr12:108956660:A:G	2.7067e-13	2.27364	-1.02981
108956800	chr12:108956800:C:T	1.6997e-12	1.4878	1.59334
108956844	chr12:108956844:A:G	4.71435e-14	0.0768102	-0.580685
108957128	chr12:108957128:G:A	3.1761e-15	-2.06153	-1.13989
108957163	chr12:108957163:T:C	3.16524e-14	-0.602692	-0.299563
108957383	chr12:108957383:C:T	1.92642e-14	-1.39882	-4.9349e-10
108957780	chr12:108957780:C:T	1.16763e-14	-1.89951	-4.9349e-10
108957814	chr12:108957814:G:A	1.34862e-13	-3.15636e-10	0.547185
108958120	chr12:108958120:T:C	2.04833e-14	0.176986	-1.51444
108958982	chr12:108958982:C:T	4.04995e-15	-2.07279	-0.885578
108959502	chr12:108959502:C:T	9.02826e-14	-3.15636e-10	0.145875
108960432	chr12:108960432:G:A	2.19309e-14	0.245661	-1.51484
108960474	chr12:108960474:T:TA	2.42357e-14	-3.15636e-10	-1.16924
108960616	chr12:108960616:A:G	3.56987e-15	-2.04797	-1.03657
108960685	chr12:108960685:C:T	9.37165e-15	-0.60587	-1.51351
108960856	chr12:108960856:T:C	2.79106e-14	-0.778313	-0.249751
108961545	chr12:108961545:C:A	2.73879e-14	-3.15636e-10	-1.04697
108961702	chr12:108961702:T:C	6.86735e-14	-3.15636e-10	-0.127707
108962014	chr12:108962014:G:A	3.04434e-13	2.28002	-0.918631
108962339	chr12:108962339:T:C	7.4688e-13	-3.15636e-10	2.25884
108963245	chr12:108963245:T:C	2.97838e-14	0.0150447	-0.978151
108963519	chr12:108963519:G:A	1.77606e-14	-3.15636e-10	-1.48009
108964054	chr12:108964054:T:C	4.05179e-14	-3.15636e-10	-0.655325
108964946	chr12:108964946:A:G	1.52274e-14	-0.390227	-1.24375
108965002	chr12:108965002:C:A	1.11361e-14	-1.94688	-4.9349e-10
108965761	chr12:108965761:G:A	6.1627e-14	1.27702	-1.51299
108965901	chr12:108965901:G:A	1.73195e-14	-1.56812	0.0628858
108966104	chr12:108966104:C:T	7.76418e-14	-3.15636e-10	-0.00496434
108966938	chr12:108966938:G:GA	8.57214e-15	-0.818367	-1.39018
108966939	chr12:108966939:T:TA	8.73639e-15	-0.79989	-1.38968
108966951	chr12:108966951:A:G	6.30839e-15	-1.01966	-1.49553
108967055	chr12:108967055:G:A	4.47283e-13	-3.15636e-10	1.74612
108967174	chr12:108967174:C:T	2.08857e-14	-3.15636e-10	-1.31801
108967464	chr12:108967464:A:C	1.99316e-14	-3.15636e-10	-1.36476
108967805	chr12:108967805:G:T	1.82333e-14	-3.15636e-10	-1.45382
108968055	chr12:108968055:T:C	7.02809e-14	-3.15636e-10	-0.10457
108968296	chr12:108968296:G:A	2.38041e-14	-3.15636e-10	-1.18721
108969083	chr12:108969083:C:A	9.52026e-15	-0.8001	-1.30355
108969313	chr12:108969313:C:T	2.47642e-14	-3.15636e-10	-1.14767
108969620	chr12:108969620:T:C	1.664e-14	-0.526219	-1.01904
108969909	chr12:108969909:GC:G	1.85261e-14	-3.15636e-10	-1.43789
108970244	chr12:108970244:T:C	7.43797e-14	1.21137	-1.25925
108970286	chr12:108970286:T:C	1.2878e-13	1.42378	-0.922746
108970296	chr12:108970296:A:C	2.08965e-14	-0.41122	-0.906266
108970297	chr12:108970297:G:A	1.37779e-13	1.4713	-0.902717
108970396	chr12:108970396:A:T	6.9479e-14	1.13802	-1.25406
108970399	chr12:108970399:G:A	7.16625e-14	1.1651	-1.2502
108970404	chr12:108970404:G:A	1.32206e-13	1.44586	-0.918568
108970455	chr12:108970455:G:A	1.27878e-13	1.43427	-0.940259
108970601	chr12:108970601:TA:T	1.44457e-13	1.52905	-0.913141
108970898	chr12:108970898:G:A	2.9573e-14	-3.15636e-10	-0.970208
108971102	chr12:108971102:C:T	1.16553e-13	1.36904	-0.967765
108971136	chr12:108971136:G:A	1.71516e-14	-3.15636e-10	-1.51498
108971257	chr12:108971257:T:C	1.3095e-13	1.40154	-0.883795
108971383	chr12:108971383:C:T	1.71805e-14	-3.15636e-10	-1.51329
108971440	chr12:108971440:A:G	1.30297e-13	1.45473	-0.941989
108971580	chr12:108971580:A:G	1.2036e-13	1.41526	-0.981842
108971926	chr12:108971926:T:C	5.26239e-15	-1.18461	-1.51188
108971930	chr12:108971930:T:A	1.71496e-14	-3.15636e-10	-1.51509
108972631	chr12:108972631:C:T	1.78493e-13	1.89332	-1.06584
108972762	chr12:108972762:G:A	1.0217e-13	1.61214	-1.34257
108972862	chr12:108972862:A:C	1.47272e-13	1.90476	-1.26955
108973038	chr12:108973038:A:G	1.81578e-13	1.91682	-1.0722
108973198	chr12:108973198:C:G	3.20706e-14	-3.15636e-10	-0.88913
108973239	chr12:108973239:G:A	1.72205e-13	1.86527	-1.07365
108973364	chr12:108973364:G:GAC	1.71611e-13	1.83338	-1.04522
108973589	chr12:108973589:G:A	7.91848e-14	0.619724	-0.605009
108973688	chr12:108973688:T:C	9.55479e-14	1.54044	-1.33788
108973752	chr12:108973752:T:C	9.1702e-14	1.55048	-1.389
108973767	chr12:108973767:G:A	2.89274e-14	-3.15636e-10	-0.992281
108973775	chr12:108973775:A:G	1.73759e-13	1.85151	-1.05091
108973820	chr12:108973820:A:G	1.74135e-14	-0.504158	-0.995667
108973860	chr12:108973860:G:A	5.82235e-14	-3.15636e-10	-0.292781
108973907	chr12:108973907:A:C	3.20755e-14	-3.15636e-10	-0.888978
108973990	chr12:108973990:A:G	1.72736e-13	1.84216	-1.04746
108974106	chr12:108974106:A:G	1.7136e-13	1.84661	-1.05991
108974186	chr12:108974186:A:G	1.55239e-13	1.756	-1.0681
108974202	chr12:108974202:T:G	1.43795e-13	1.8832	-1.27188
108974343	chr12:108974343:G:C	1.37199e-14	-0.521212	-1.21701
108974509	chr12:108974509:T:C	1.52863e-13	1.73081	-1.05834
108974574	chr12:108974574:T:TA	2.9404e-14	-3.15636e-10	-0.975941
108974861	chr12:108974861:C:T	1.64342e-13	1.80664	-1.06176
108975059	chr12:108975059:T:C	1.7519e-14	-3.15636e-10	-1.49378
108975239	chr12:108975239:C:T	3.32187e-14	-3.15636e-10	-0.853956
108975477	chr12:108975477:G:A	1.58689e-13	1.75326	-1.04338
108975641	chr12:108975641:C:A	1.67726e-13	1.80863	-1.04336
108975660	chr12:108975660:A:G	1.65927e-13	1.78717	-1.03269
108975666	chr12:108975666:G:A	1.64864e-13	1.80279	-1.05474
108975730	chr12:108975730:G:C	1.66122e-13	1.78417	-1.02851
108975843	chr12:108975843:A:G	1.66115e-13	1.7614	-1.00579
108975889	chr12:108975889:C:T	2.02556e-14	-0.544961	-0.803679
108976048	chr12:108976048:G:A	1.78259e-13	1.83734	-1.01117
108976108	chr12:108976108:C:G	1.87517e-13	1.91419	-1.03739
108976381	chr12:108976381:C:G	1.74841e-13	1.84865	-1.04184
108976811	chr12:108976811:C:T	1.80223e-13	1.8517	-1.01458
108976920	chr12:108976920:C:T	1.65876e-13	1.79229	-1.03812
108977956	chr12:108977956:C:T	1.7807e-13	1.85343	-1.02832
108978187	chr12:108978187:G:T	1.84154e-13	1.8947	-1.036
108978280	chr12:108978280:A:G	9.95526e-14	-3.15636e-10	0.243616
108978418	chr12:108978418:G:A	3.30484e-14	-3.15636e-10	-0.859098
108978435	chr12:108978435:C:T	2.88545e-14	-3.15636e-10	-0.994803
108978736	chr12:108978736:G:T	3.41909e-13	-3.15636e-10	1.47747
108979025	chr12:108979025:T:C	9.16313e-14	1.46772	-1.30701
108979037	chr12:108979037:G:A	2.97894e-14	-3.15636e-10	-0.962918
108979131	chr12:108979131:A:G	2.29114e-14	-3.15636e-10	-1.22543
108979228	chr12:108979228:A:G	7.16495e-14	0.820559	-0.905843
108979276	chr12:108979276:G:C	2.93616e-14	-3.15636e-10	-0.977383
108979325	chr12:108979325:T:A	1.86289e-13	1.88418	-1.01395
108979384	chr12:108979384:C:T	1.27113e-14	-1.81458	-4.9349e-10
108979390	chr12:108979390:T:C	4.07514e-14	0.834234	-1.48381
108979468	chr12:108979468:C:T	1.56429e-13	1.79748	-1.10195
108979894	chr12:108979894:G:A	1.70912e-13	1.86163	-1.07755
108979907	chr12:108979907:T:C	1.86724e-13	1.94763	-1.07507
108980039	chr12:108980039:T:G	1.67903e-13	1.81012	-1.04381
108980476	chr12:108980476:T:C	1.71946e-13	1.85774	-1.06762
108980536	chr12:108980536:G:A	2.07674e-14	-3.15636e-10	-1.32369
108980879	chr12:108980879:C:T	1.54078e-13	1.78813	-1.10774
108981078	chr12:108981078:G:A	1.87855e-13	0.832225	0.0463735
108981317	chr12:108981317:G:A	1.70971e-13	1.89185	-1.10742
108981446	chr12:108981446:C:T	1.63989e-13	1.86541	-1.12268
108982108	chr12:108982108:G:A	3.18597e-14	0.584814	-1.48054
108982661	chr12:108982661:A:G	2.50196e-13	-3.15636e-10	1.16517
108983355	chr12:108983355:C:T	1.75905e-13	1.90635	-1.09348
108983454	chr12:108983454:G:A	1.85522e-14	-0.486087	-0.950395
108983605	chr12:108983605:A:G	1.61317e-13	1.82435	-1.09805
108983758	chr12:108983758:A:C	1.71499e-14	-3.15636e-10	-1.51508
108983838	chr12:108983838:G:A	1.4172e-13	1.87611	-1.27933
108983932	chr12:108983932:C:T	1.659e-13	1.86162	-1.1073
108984213	chr12:108984213:T:C	1.62385e-13	1.83954	-1.10664
108984267	chr12:108984267:G:A	5.0195e-14	-0.441154	-4.9349e-10
108984316	chr12:108984316:T:C	1.22267e-13	1.72353	-1.27439
108984732	chr12:108984732:G:A	2.50874e-13	-3.15636e-10	1.16788
108984762	chr12:108984762:T:C	1.25732e-13	1.71093	-1.23385
108984862	chr12:108984862:T:C	2.48782e-14	-3.15636e-10	-1.14308
108985016	chr12:108985016:A:C	2.01008e-13	0.946051	0.00022249
108985176	chr12:108985176:G:A	2.00262e-14	-0.434569	-0.925458
108985266	chr12:108985266:A:G	1.32445e-13	1.74384	-1.21474
108985274	chr12:108985274:G:A	1.2344e-13	1.61477	-1.15608
108985402	chr12:108985402:T:A	5.11987e-14	-0.421355	-4.9349e-10
108985409	chr12:108985409:C:T	1.43073e-13	1.83218	-1.22589
108986043	chr12:108986043:A:T	1.8381e-14	-1.44575	-4.9349e-10
108986419	chr12:108986419:T:C	3.07436e-13	-3.15636e-10	1.3712
108986690	chr12:108986690:A:C	1.44218e-13	-3.15636e-10	0.614256
108986758	chr12:108986758:G:A	8.2918e-13	2.68946	-0.32609
108986957	chr12:108986957:C:G	1.38896e-13	-3.15636e-10	0.576658
108987013	chr12:108987013:C:T	1.03687e-13	-3.15636e-10	0.284304
108987039	chr12:108987039:AGT:A	1.85988e-14	-3.15636e-10	-1.43397
108987409	chr12:108987409:G:A	1.88855e-14	-3.15636e-10	-1.41868
108987522	chr12:108987522:T:C	1.29754e-13	-3.15636e-10	0.508574
108987814	chr12:108987814:G:A	1.26866e-13	-3.15636e-10	0.48606
108987875	chr12:108987875:G:A	1.27817e-13	-3.15636e-10	0.49353
108987905	chr12:108987905:C:T	1.357e-13	-3.15636e-10	0.553374
108988250	chr12:108988250:C:T	1.21177e-13	-3.15636e-10	0.44018
108988451	chr12:108988451:A:G	8.38689e-14	-3.15636e-10	0.0721851
108988715	chr12:108988715:T:C	1.32019e-13	-3.15636e-10	0.525878
108988757	chr12:108988757:A:C	1.79313e-13	-3.15636e-10	0.832065
108989100	chr12:108989100:C:T	6.44738e-13	3.38541	-1.27364
108989132	chr12:108989132:C:T	6.84488e-14	-3.15636e-10	-0.130984
108989221	chr12:108989221:C:A	1.95993e-14	-3.15636e-10	-1.38158
108989268	chr12:108989268:T:C	7.36471e-13	3.48144	-1.23664
108989382	chr12:108989382:C:T	1.2771e-13	-3.15636e-10	0.492692
108989397	chr12:108989397:C:T	4.89795e-15	-2.05185	-0.716399
108989617	chr12:108989617:A:G	1.38331e-13	-3.15636e-10	0.572577
108989664	chr12:108989664:A:G	1.31268e-13	-3.15636e-10	0.520174
108989820	chr12:108989820:A:T	1.29808e-13	-3.15636e-10	0.508987
108989854	chr12:108989854:G:A	1.9606e-14	-3.15636e-10	-1.38123
108989982	chr12:108989982:C:A	3.79734e-14	-0.720184	-4.9349e-10
108990019	chr12:108990019:A:G	1.29133e-13	-3.15636e-10	0.503776
108990241	chr12:108990241:C:T	1.33362e-13	-3.15636e-10	0.535998
108990250	chr12:108990250:A:T	1.30805e-13	-3.15636e-10	0.516639
108990317	chr12:108990317:T:A	1.49445e-13	-3.15636e-10	0.649858
108990403	chr12:108990403:G:A	9.64797e-14	-3.15636e-10	0.212263
108990417	chr12:108990417:C:G	1.18759e-13	-3.15636e-10	0.420025
108990564	chr12:108990564:C:T	1.4149e-13	-3.15636e-10	0.595157
108990748	chr12:108990748:C:T	1.72586e-14	-3.15636e-10	-1.50876
108990864	chr12:108990864:G:A	1.73963e-14	-3.15636e-10	-1.50081
108990870	chr12:108990870:C:T	1.2845e-13	-3.15636e-10	0.498472
108990996	chr12:108990996:C:T	1.31435e-13	-3.15636e-10	0.521444
108991251	chr12:108991251:C:T	1.32237e-13	-3.15636e-10	0.527527
108991343	chr12:108991343:T:C	1.24464e-13	-3.15636e-10	0.466948
108991827	chr12:108991827:T:C	1.27232e-13	-3.15636e-10	0.488941
108991839	chr12:108991839:A:G	1.95365e-14	-3.15636e-10	-1.38478
108991926	chr12:108991926:C:T	1.02502e-14	-2.02977	-4.9349e-10
108992025	chr12:108992025:C:T	1.02327e-13	-3.15636e-10	0.271103
108992072	chr12:108992072:C:T	4.12866e-15	-2.0469	-0.892217
108992283	chr12:108992283:G:A	1.34439e-13	-3.15636e-10	0.54404
108992306	chr12:108992306:G:A	1.75427e-14	0.0189228	-1.51135
108992325	chr12:108992325:C:G	1.13608e-13	-3.15636e-10	0.375686
108992411	chr12:108992411:T:C	6.26258e-14	-3.15636e-10	-0.219892
108992431	chr12:108992431:C:T	1.47302e-13	-3.15636e-10	0.635414
108992513	chr12:108992513:G:C	1.30454e-13	-3.15636e-10	0.513952
108992594	chr12:108992594:C:A	1.71696e-14	-3.15636e-10	-1.51393
108993155	chr12:108993155:G:A	1.7557e-14	-3.15636e-10	-1.49162
108993358	chr12:108993358:C:T	3.95357e-14	-3.15636e-10	-0.679866
108994006	chr12:108994006:C:T	1.73346e-14	-3.15636e-10	-1.50437
108994024	chr12:108994024:C:T	1.71457e-14	-3.15636e-10	-1.51532
108994260	chr12:108994260:A:G	4.87231e-14	-3.15636e-10	-0.470917
108994368	chr12:108994368:C:T	3.1418e-15	-1.86346	-1.34881
108994555	chr12:108994555:G:A	2.78863e-14	-3.15636e-10	-1.02893
108994587	chr12:108994587:C:T	1.11755e-13	1.22318	-0.863936
108994757	chr12:108994757:C:G	5.39386e-14	-3.15636e-10	-0.369223
108994959	chr12:108994959:A:G	6.67398e-14	-0.109828	-0.0464401
108994972	chr12:108994972:T:C	2.80799e-14	-3.15636e-10	-1.02201
108995009	chr12:108995009:G:A	2.898e-14	-3.15636e-10	-0.990463
108995428	chr12:108995428:T:C	1.31546e-14	-0.335519	-1.44478
108995679	chr12:108995679:C:T	2.45658e-14	-3.15636e-10	-1.15571
108995896	chr12:108995896:T:C	9.89025e-13	4.0497	-1.51005
108995942	chr12:108995942:T:C	2.23831e-15	-2.03771	-1.51363
108996157	chr12:108996157:C:G	2.41935e-14	0.326546	-1.49753
108996582	chr12:108996582:C:T	1.10313e-13	-3.15636e-10	0.346256
108996711	chr12:108996711:G:A	1.23643e-14	-1.84225	-4.9349e-10
108996727	chr12:108996727:T:C	6.84431e-14	0.404643	-0.535709
108996761	chr12:108996761:G:A	2.09632e-13	-3.15636e-10	0.988286
108996907	chr12:108996907:G:A	1.99236e-14	-1.36516	-4.9349e-10
108997736	chr12:108997736:C:T	1.75084e-14	-3.15636e-10	-1.49439
108997790	chr12:108997790:T:C	2.49442e-14	-3.15636e-10	-1.14043
108998079	chr12:108998079:C:T	1.79685e-14	-3.15636e-10	-1.46845
108998390	chr12:108998390:G:A	2.01797e-14	-3.15636e-10	-1.35239
108998620	chr12:108998620:A:G	1.76613e-14	-3.15636e-10	-1.48569
108998783	chr12:108998783:G:T	5.06855e-15	-1.62553	-1.10848
108999780	chr12:108999780:A:G	1.91275e-14	-0.852072	-0.553868
108999892	chr12:108999892:A:C	3.8802e-14	0.534153	-1.23275
108999975	chr12:108999975:A:G	2.65014e-14	-3.15636e-10	-1.07987
109000238	chr12:109000238:A:G	2.19066e-14	-0.389361	-0.880918
109001508	chr12:109001508:C:T	1.95043e-14	-3.15636e-10	-1.38643
109001654	chr12:109001654:G:A	2.87433e-14	-3.15636e-10	-0.998665
109002150	chr12:109002150:T:C	1.939e-13	-3.15636e-10	0.910272
109002291	chr12:109002291:TAAA:T	3.03064e-14	-0.94571	-4.9349e-10
109003814	chr12:109003814:C:T	1.77825e-14	-3.15636e-10	-1.47886
109004559	chr12:109004559:G:C	1.88628e-13	-3.15636e-10	0.882708
109006099	chr12:109006099:C:A	3.53897e-14	-3.15636e-10	-0.79065
109006158	chr12:109006158:T:C	1.72158e-14	-3.15636e-10	-1.51124
109006283	chr12:109006283:C:T	1.71618e-14	-3.15636e-10	-1.51439
109006757	chr12:109006757:G:A	2.94293e-14	-3.15636e-10	-0.975079
109006952	chr12:109006952:G:C	1.84965e-14	-3.15636e-10	-1.43949
109007124	chr12:109007124:G:T	1.08424e-14	-1.97361	-4.9349e-10
109007406	chr12:109007406:A:T	1.07424e-13	0.440417	-0.120702
109007415	chr12:109007415:T:C	1.715e-14	-3.15636e-10	-1.51507
109007820	chr12:109007820:C:T	1.72785e-14	-3.15636e-10	-1.50761
109009322	chr12:109009322:C:T	1.7255e-14	-3.15636e-10	-1.50897
109009404	chr12:109009404:G:A	1.85423e-14	-1.21452	-0.22249
109009505	chr12:109009505:T:C	2.10101e-13	1.45956	-0.469038
109010607	chr12:109010607:A:G	9.82559e-15	-2.07208	-4.9349e-10
109011113	chr12:109011113:C:T	1.91602e-14	-3.15636e-10	-1.40423
109011121	chr12:109011121:T:G	1.90189e-14	-3.15636e-10	-1.41164
109011145	chr12:109011145:C:A	4.57698e-14	-3.15636e-10	-0.533446
109011616	chr12:109011616:A:C	6.93089e-13	-3.15636e-10	2.18409
109012332	chr12:109012332:C:T	1.80951e-14	-1.32044	-0.140988
109012567	chr12:109012567:A:T	8.95663e-15	-1.50009	-0.664584
109012666	chr12:109012666:G:A	1.76139e-14	-3.15636e-10	-1.48838
109013857	chr12:109013857:G:A	1.72291e-14	-3.15636e-10	-1.51047
109014126	chr12:109014126:G:A	3.96372e-13	1.90569	-0.280407
109014206	chr12:109014206:G:A	1.67281e-13	1.72546	-0.962859
109014713	chr12:109014713:G:T	1.79557e-14	-3.15636e-10	-1.46916
109015094	chr12:109015094:T:C	1.85337e-14	-3.15636e-10	-1.43748
109015862	chr12:109015862:C:T	6.17462e-14	-0.0271652	-0.206872
109016015	chr12:109016015:C:T	1.81188e-14	-3.15636e-10	-1.46012
109016473	chr12:109016473:G:T	1.81907e-14	-3.15636e-10	-1.45616
109017238	chr12:109017238:G:A	2.38403e-13	1.64425	-0.527359
109017292	chr12:109017292:AG:A	6.17134e-13	-3.15636e-10	2.06802
109017763	chr12:109017763:C:T	1.20476e-13	-1.94856	2.38295
109017785	chr12:109017785:C:T	2.0985e-14	-3.15636e-10	-1.31326
109018268	chr12:109018268:C:G	2.67999e-14	-3.15636e-10	-1.06867
109018822	chr12:109018822:G:A	3.99081e-14	-3.15636e-10	-0.670491
109018854	chr12:109018854:G:A	1.74471e-14	-3.15636e-10	-1.49789
109019016	chr12:109019016:A:C	1.98569e-14	-3.15636e-10	-1.36852
109019644	chr12:109019644:A:G	1.17765e-14	-1.89096	-4.9349e-10
109020666	chr12:109020666:G:T	4.68444e-14	-3.15636e-10	-0.510238
109021051	chr12:109021051:G:A	1.7572e-14	-3.15636e-10	-1.49077
109021143	chr12:109021143:A:G	1.72596e-14	-3.15636e-10	-1.5087
109021160	chr12:109021160:T:C	6.23801e-15	-1.74242	-0.783988
109022236	chr12:109022236:G:A	4.86432e-13	2.29458	-0.464557
109022306	chr12:109022306:G:A	4.82317e-13	2.2811	-0.459564
109022888	chr12:109022888:A:G	1.72644e-14	-1.50842	-4.9349e-10
109024100	chr12:109024100:C:T	1.73797e-14	-3.15636e-10	-1.50177
109024253	chr12:109024253:A:C	1.79852e-14	-3.15636e-10	-1.46752
109024561	chr12:109024561:A:G	1.96978e-14	-3.15636e-10	-1.37656
109024791	chr12:109024791:T:C	1.77461e-14	-3.15636e-10	-1.4809
109024870	chr12:109024870:T:C	1.86696e-14	-3.15636e-10	-1.43018
109025188	chr12:109025188:G:A	2.48654e-14	-1.14359	-4.9349e-10
109025262	chr12:109025262:C:T	5.18511e-14	-3.15636e-10	-0.408693
109025778	chr12:109025778:G:A	2.05557e-14	-3.15636e-10	-1.33393
109025979	chr12:109025979:C:T	2.4858e-14	-3.15636e-10	-1.14389
109026046	chr12:109026046:T:C	2.05546e-14	-3.15636e-10	-1.33398
109026921	chr12:109026921:G:C	1.74977e-14	-3.15636e-10	-1.495
109027073	chr12:109027073:T:C	1.42356e-12	-3.15636e-10	2.90384
109027282	chr12:109027282:T:A	2.41237e-14	0.3271	-1.50097
109027592	chr12:109027592:G:A	1.76356e-14	-3.15636e-10	-1.48715
109027768	chr12:109027768:G:A	2.20935e-14	-3.15636e-10	-1.26179
109028236	chr12:109028236:T:C	1.99433e-14	-3.15636e-10	-1.36417
109028623	chr12:109028623:G:A	4.20073e-14	-3.15636e-10	-0.619226
109030372	chr12:109030372:A:G	1.74929e-14	-3.15636e-10	-1.49528
109030677	chr12:109030677:C:T	1.10128e-14	-0.557368	-1.40065
109031063	chr12:109031063:A:G	1.71465e-14	-3.15636e-10	-1.51528
109031209	chr12:109031209:G:A	1.75231e-14	-3.15636e-10	-1.49355
109031501	chr12:109031501:T:A	7.54919e-11	8.10742	-1.2327
109032295	chr12:109032295:C:G	1.73686e-14	-3.15636e-10	-1.5024
109032600	chr12:109032600:G:A	1.72974e-14	-3.15636e-10	-1.50652
109032690	chr12:109032690:C:G	2.66112e-13	2.46193	-1.23508
109032768	chr12:109032768:C:A	1.74393e-14	-3.15636e-10	-1.49834
109033257	chr12:109033257:C:T	2.9047e-14	-3.15636e-10	-0.988156
109033522	chr12:109033522:G:A	1.73348e-14	-3.15636e-10	-1.50435
109033617	chr12:109033617:T:C	1.7168e-14	-3.15636e-10	-1.51402
109034106	chr12:109034106:C:T	2.94105e-13	2.82929	-1.50243
109034171	chr12:109034171:C:T	6.03167e-06	19.3842	-1.22099
109034966	chr12:109034966:G:T	1.72801e-14	-3.15636e-10	-1.50751
109035433	chr12:109035433:G:A	1.78514e-14	-3.15636e-10	-1.47499
109035605	chr12:109035605:G:A	2.57359e-14	-3.15636e-10	-1.10918
109035676	chr12:109035676:T:C	1.75977e-14	-3.15636e-10	-1.4893
109036956	chr12:109036956:TA:T	2.85589e-15	-1.92563	-1.38206
109037511	chr12:109037511:A:G	6.49334e-14	-0.183707	-4.9349e-10
109037899	chr12:109037899:C:T	9.66777e-12	5.80428	-0.984798
109038069	chr12:109038069:T:C	1.94616e-13	-3.15636e-10	0.913956
109038430	chr12:109038430:T:C	2.28209e-14	-3.15636e-10	-1.22939
109038516	chr12:109038516:G:A	2.39746e-13	-3.15636e-10	1.12251
109038756	chr12:109038756:C:T	2.3142e-14	-3.15636e-10	-1.21542
109038967	chr12:109038967:T:G	1.82467e-14	-3.15636e-10	-1.45309
109039199	chr12:109039199:G:A	1.86698e-14	-3.15636e-10	-1.43016
109039277	chr12:109039277:T:C	2.30389e-14	-3.15636e-10	-1.21989
109039674	chr12:109039674:G:A	8.41004e-13	2.37753	-4.9349e-10
109039911	chr12:109039911:C:G	1.97463e-14	-3.15636e-10	-1.3741
109040192	chr12:109040192:G:T	1.82686e-14	-3.15636e-10	-1.45189
109040239	chr12:109040239:T:C	2.31083e-14	-3.15636e-10	-1.21688
109040510	chr12:109040510:C:A	4.85551e-13	-3.15636e-10	1.82822
109040547	chr12:109040547:C:T	2.84894e-10	9.65159	-1.44879
109040619	chr12:109040619:T:G	3.82003e-13	2.86933	-1.28097
109040659	chr12:109040659:C:G	1.71506e-14	-3.15636e-10	-1.51504
109041280	chr12:109041280:AG:A	5.08011e-14	-0.429152	-4.9349e-10
109041549	chr12:109041549:C:T	2.46303e-13	-3.15636e-10	1.14949
109041626	chr12:109041626:C:T	2.48289e-14	-3.15636e-10	-1.14506
109041664	chr12:109041664:T:A	5.46133e-14	-1.52956	1.17276
109042635	chr12:109042635:C:T	1.01402e-14	-2.04056	-4.9349e-10
109043597	chr12:109043597:A:C	4.23389e-12	-3.15636e-10	3.99381
109043613	chr12:109043613:G:T	2.24738e-14	-3.15636e-10	-1.24472
109043615	chr12:109043615:T:A	4.83196e-13	-3.15636e-10	1.82335
109044445	chr12:109044445:C:T	4.68229e-14	-3.15636e-10	-0.510697
109044891	chr12:109044891:A:C	7.0063e-14	-3.15636e-10	-0.107674
109045351	chr12:109045351:T:C	2.56695e-14	-3.15636e-10	-1.11177
109045851	chr12:109045851:TATAG:T	2.01166e-14	-3.15636e-10	-1.35552
109046321	chr12:109046321:G:T	0.0325682	21.05	5.70731
109046401	chr12:109046401:T:C	5.33052e-12	5.31477	-1.09064
109046526	chr12:109046526:C:G	9.18073e-12	-3.15636e-10	4.76779
109046639	chr12:109046639:A:T	2.32817e-14	-3.15636e-10	-1.2094
109047643	chr12:109047643:T:C	8.22932e-12	5.62791	-0.969525
109047872	chr12:109047872:C:A	3.74096e-14	-3.15636e-10	-0.735142
109048151	chr12:109048151:T:C	7.61252e-14	-3.15636e-10	-0.0246904
109048519	chr12:109048519:C:A	4.25242e-15	-1.52104	-1.38854
109048733	chr12:109048733:CTG:C	1.25165e-09	10.8133	-1.13037
109048784	chr12:109048784:G:A	0.212118	24.6928	3.93829
109049658	chr12:109049658:C:T	6.95893e-14	-3.15636e-10	-0.114459
109050017	chr12:109050017:G:A	0.0275925	21.293	5.29847
109050226	chr12:109050226:G:A	5.94356e-13	-3.15636e-10	2.03041
109050426	chr12:109050426:G:A	1.13887e-11	5.89638	-0.91307
109050528	chr12:109050528:A:T	1.79686e-14	-3.15636e-10	-1.46844
109050720	chr12:109050720:A:G	4.20766e-13	2.98191	-1.2969
109050730	chr12:109050730:C:T	1.92337e-13	-3.15636e-10	0.902181
109050938	chr12:109050938:C:T	1.79602e-14	-1.46891	-4.9349e-10
109051106	chr12:109051106:C:T	1.12041e-11	5.88725	-0.920286
109051615	chr12:109051615:G:A	6.50328e-14	-3.15636e-10	-0.182178
109051638	chr12:109051638:T:C	0.051431	28.5918	-1.37758
109051645	chr12:109051645:G:A	2.2967e-14	-3.15636e-10	-1.22301
109051801	chr12:109051801:C:T	5.72387e-10	10.2482	-1.3477
109052509	chr12:109052509:G:A	2.36864e-14	-3.15636e-10	-1.19217
109052646	chr12:109052646:A:AG	1.77224e-14	-3.15636e-10	-1.48224
109052796	chr12:109052796:C:T	5.72816e-10	10.2382	-1.33694
109052817	chr12:109052817:G:C	1.96276e-14	-3.15636e-10	-1.38013
109052820	chr12:109052820:C:T	1.96276e-14	-3.15636e-10	-1.38013
109053376	chr12:109053376:A:G	2.24453e-14	-3.15636e-10	-1.24599
109053454	chr12:109053454:G:A	2.69478e-13	2.65251	-1.41309
109053663	chr12:109053663:G:A	0.425515	23.8314	5.49588
109053727	chr12:109053727:G:C	1.72481e-14	-3.15636e-10	-1.50937
109053915	chr12:109053915:G:A	1.89686e-13	-3.15636e-10	0.888302
109054194	chr12:109054194:A:G	1.79532e-14	-3.15636e-10	-1.4693
109054677	chr12:109054677:C:A	2.32527e-14	-3.15636e-10	-1.21065
109055191	chr12:109055191:C:T	2.1258e-14	-3.15636e-10	-1.30033
109055195	chr12:109055195:G:A	1.54352e-13	1.96935	-1.28719
109055623	chr12:109055623:C:T	0.0271955	20.8034	5.77358
109055850	chr12:109055850:G:A	1.0445e-09	10.3333	-0.831282
109056091	chr12:109056091:G:A	5.82737e-10	10.2628	-1.34434
109056145	chr12:109056145:G:A	4.56866e-15	-1.35664	-1.48121
109056994	chr12:109056994:C:G	2.50326e-15	-1.95807	-1.48141
109057104	chr12:109057104:C:T	2.46206e-15	-1.96957	-1.4865
109057326	chr12:109057326:G:A	2.32706e-14	-3.15636e-10	-1.20988
109058369	chr12:109058369:A:G	9.62788e-12	5.74954	-0.934189
109059016	chr12:109059016:A:G	8.32814e-14	-3.15636e-10	0.0651554
109059403	chr12:109059403:C:G	3.75096e-13	1.57011	-4.9349e-10
109060029	chr12:109060029:C:T	3.09539e-14	-3.15636e-10	-0.924572
109060632	chr12:109060632:G:A	2.37218e-14	-3.15636e-10	-1.19068
109060875	chr12:109060875:A:T	5.40082e-10	10.1043	-1.26192
109061464	chr12:109061464:A:G	2.3697e-15	-1.98085	-1.51346
109061587	chr12:109061587:T:C	1.71549e-14	-3.15636e-10	-1.51478
109061685	chr12:109061685:C:T	0.153039	23.4389	4.86575
109062192	chr12:109062192:C:T	2.42624e-15	-1.98961	-1.48112
109062824	chr12:109062824:A:G	6.0324e-14	-3.15636e-10	-0.25734
109063049	chr12:109063049:A:G	2.15218e-14	-3.15636e-10	-1.288
109063056	chr12:109063056:A:G	2.8031e-15	-2.0672	-1.25914
109063560	chr12:109063560:A:C	6.59885e-14	-0.167589	-4.9349e-10
109063825	chr12:109063825:C:G	7.92484e-14	-3.15636e-10	0.0155175
109063933	chr12:109063933:C:T	2.47463e-13	2.55604	-1.40184
109064208	chr12:109064208:G:A	3.87259e-14	-3.15636e-10	-0.70056
109064560	chr12:109064560:G:A	1.87326e-14	-3.15636e-10	-1.4268
109064568	chr12:109064568:C:T	3.76578e-10	9.31454	-0.832732
109064979	chr12:109064979:G:A	5.3423e-12	-3.15636e-10	4.22634
109065033	chr12:109065033:A:C	2.49827e-14	-3.15636e-10	-1.13889
109065170	chr12:109065170:A:G	1.77223e-14	-3.15636e-10	-1.48224
109065390	chr12:109065390:A:G	2.32565e-14	-3.15636e-10	-1.21048
109066600	chr12:109066600:G:A	2.3418e-15	-1.99736	-1.50879
109066665	chr12:109066665:A:G	1.68369e-13	-3.15636e-10	0.769087
109066819	chr12:109066819:G:A	5.72222e-14	-3.15636e-10	-0.310128
109067254	chr12:109067254:C:T	2.17282e-13	2.48412	-1.45999
109067275	chr12:109067275:G:A	5.33815e-14	-3.15636e-10	-0.379605
109067976	chr12:109067976:AG:A	6.29249e-12	-3.15636e-10	4.39004
109068291	chr12:109068291:G:A	2.20921e-14	-3.15636e-10	-1.26185
109070256	chr12:109070256:A:G	1.97884e-14	-3.15636e-10	-1.37197
109070640	chr12:109070640:C:A	1.94669e-14	-3.15636e-10	-1.38835
109070643	chr12:109070643:C:T	1.71549e-14	-3.15636e-10	-1.51479
109071052	chr12:109071052:A:G	3.25588e-14	-0.874022	-4.9349e-10
109071114	chr12:109071114:G:A	1.94144e-14	-3.15636e-10	-1.39105
109071154	chr12:109071154:A:G	2.83981e-14	-3.15636e-10	-1.01075
109071330	chr12:109071330:G:T	4.99645e-14	-3.15636e-10	-0.445758
109071445	chr12:109071445:C:T	5.54453e-13	3.08781	-1.1269
109072405	chr12:109072405:TA:T	3.2062e-14	-3.15636e-10	-0.889399
109072673	chr12:109072673:A:G	4.8399e-13	3.2042	-1.37921
109072813	chr12:109072813:T:C	2.45409e-13	2.62602	-1.48016
109072901	chr12:109072901:A:T	2.3266e-14	-3.15636e-10	-1.21007
109072961	chr12:109072961:A:G	5.25946e-10	9.64066	-0.824779
109073228	chr12:109073228:C:T	2.37727e-14	-3.15636e-10	-1.18853
109073339	chr12:109073339:T:C	2.45765e-14	0.33502	-1.4903
109073451	chr12:109073451:T:C	2.1629e-13	0.84805	0.171503
109075350	chr12:109075350:G:A	4.11214e-10	6.02886	2.54094
109075847	chr12:109075847:T:C	5.64766e-14	-3.15636e-10	-0.323244
109076172	chr12:109076172:T:C	1.68032e-13	-3.15636e-10	0.767084
109076873	chr12:109076873:A:G	2.07518e-14	-3.15636e-10	-1.32444
109077137	chr12:109077137:T:C	0.0452243	23.1876	3.89802
109077179	chr12:109077179:C:T	1.94743e-14	-3.15636e-10	-1.38797
109077457	chr12:109077457:C:T	3.88002e-14	-3.15636e-10	-0.698645
109078180	chr12:109078180:C:G	2.28149e-14	-3.15636e-10	-1.22966
109078314	chr12:109078314:C:T	6.45873e-13	2.11353	-4.9349e-10
109078402	chr12:109078402:C:T	2.50046e-14	-3.15636e-10	-1.13801
109078919	chr12:109078919:A:G	2.15973e-14	-3.15636e-10	-1.2845
109079255	chr12:109079255:C:G	3.16376e-14	-3.15636e-10	-0.902723
109079464	chr12:109079464:A:G	3.17166e-13	2.82873	-1.42637
109079489	chr12:109079489:G:A	1.75645e-13	-3.15636e-10	0.811396
109080100	chr12:109080100:C:T	2.05586e-14	-3.15636e-10	-1.33379
109080328	chr12:109080328:A:G	0.0116934	20.5379	5.19502
109080593	chr12:109080593:A:G	1.78956e-14	-3.15636e-10	-1.47251
109080766	chr12:109080766:T:C	2.85777e-14	-3.15636e-10	-1.00444
109081637	chr12:109081637:A:G	1.79424e-14	-3.15636e-10	-1.46991
109081672	chr12:109081672:C:T	4.02362e-14	-3.15636e-10	-0.662302
109082964	chr12:109082964:A:G	2.70344e-15	-2.01005	-1.35249
109083071	chr12:109083071:G:A	2.68954e-15	-2.01292	-1.35478
109083346	chr12:109083346:A:G	2.40038e-13	-3.15636e-10	1.12373
109083834	chr12:109083834:C:CT	1.87065e-14	-3.15636e-10	-1.4282
109083860	chr12:109083860:C:T	1.87961e-14	-3.15636e-10	-1.42342
109084088	chr12:109084088:C:T	3.01918e-14	-3.15636e-10	-0.949499
109084493	chr12:109084493:A:G	3.21292e-14	-3.15636e-10	-0.887305
109084879	chr12:109084879:A:T	2.46488e-15	-1.99429	-1.46064
109085261	chr12:109085261:A:T	2.00308e-14	-3.15636e-10	-1.3598
109086185	chr12:109086185:C:T	2.0099e-14	-3.15636e-10	-1.3564
109086347	chr12:109086347:A:T	3.02032e-14	-3.15636e-10	-0.949122
109087500	chr12:109087500:G:C	2.77857e-14	-3.15636e-10	-1.03255
109087529	chr12:109087529:G:A	5.15915e-14	-0.413713	-4.9349e-10
109087634	chr12:109087634:G:A	4.88592e-10	9.59778	-0.855567
109087930	chr12:109087930:T:G	3.77884e-10	9.73254	-1.24727
109088173	chr12:109088173:A:AAAGAG	2.77884e-14	-3.15636e-10	-1.03245
109088384	chr12:109088384:C:T	3.48396e-13	2.92361	-1.42734
109088837	chr12:109088837:C:G	1.25092e-13	-3.15636e-10	0.471977
109089003	chr12:109089003:T:C	6.04195e-10	6.05978	2.8948
109089144	chr12:109089144:C:A	6.00033e-10	9.73315	-0.785479
109089336	chr12:109089336:G:A	1.37585e-13	1.91083	-1.34366
109089364	chr12:109089364:G:C	2.42125e-13	1.13239	-4.9349e-10
109089779	chr12:109089779:G:T	1.09906e-13	0.342556	-4.9349e-10
109090067	chr12:109090067:T:C	7.03723e-14	-0.10327	-4.9349e-10
109090137	chr12:109090137:G:A	1.808e-14	-3.15636e-10	-1.46226
109090393	chr12:109090393:C:T	7.94586e-14	0.018166	-4.9349e-10
109090464	chr12:109090464:G:A	3.45712e-13	-3.15636e-10	1.48854
109090784	chr12:109090784:G:A	2.54418e-14	-3.15636e-10	-1.12067
109090857	chr12:109090857:A:G	3.71589e-14	-3.15636e-10	-0.741866
109090872	chr12:109090872:C:G	2.06163e-14	-3.15636e-10	-1.33099
109090950	chr12:109090950:G:A	2.16673e-14	-3.15636e-10	-1.28127
109091319	chr12:109091319:G:A	0.0136174	22.6393	3.24599
109091528	chr12:109091528:G:C	2.9495e-10	8.94078	-0.703288
109091607	chr12:109091607:G:A	2.43016e-14	-3.15636e-10	-1.16653
109092153	chr12:109092153:G:A	1.73478e-14	-3.15636e-10	-1.5036
109092410	chr12:109092410:T:C	2.96504e-14	-3.15636e-10	-0.967593
109092913	chr12:109092913:T:C	1.71716e-14	-3.15636e-10	-1.51381
109092922	chr12:109092922:A:G	2.42134e-14	-3.15636e-10	-1.17016
109093022	chr12:109093022:A:G	2.88583e-14	-3.15636e-10	-0.994671
109093301	chr12:109093301:T:C	2.65019e-14	-3.15636e-10	-1.07985
109093412	chr12:109093412:C:CGCA	2.15113e-14	-3.15636e-10	-1.28849
109093776	chr12:109093776:G:C	2.21384e-14	-3.15636e-10	-1.25976
109093860	chr12:109093860:C:G	1.37166e-14	-1.30514	-0.43332
109094142	chr12:109094142:T:A	3.91668e-13	1.09965	0.513696
109094435	chr12:109094435:C:A	3.96242e-14	-3.15636e-10	-0.677629
109094441	chr12:109094441:A:G	3.59148e-14	-3.15636e-10	-0.775921
109094749	chr12:109094749:G:T	1.1433e-14	-1.37697	-0.543593
109094867	chr12:109094867:T:A	3.16875e-14	-3.15636e-10	-0.901147
109095262	chr12:109095262:C:T	1.02625e-14	-1.30297	-0.725595
109095328	chr12:109095328:G:A	2.17584e-14	-3.15636e-10	-1.27707
109095452	chr12:109095452:AAAT:A	1.38861e-14	-1.31748	-0.408701
109095614	chr12:109095614:C:T	2.4036e-15	-2.03526	-1.44484
109095625	chr12:109095625:A:G	4.9273e-14	-3.15636e-10	-0.459694
109095724	chr12:109095724:T:C	2.89696e-13	0.918121	0.39364
109095970	chr12:109095970:A:G	1.77993e-14	-1.22218	-0.25573
109096694	chr12:109096694:A:C	1.58849e-14	-1.53711	-0.0545888
109096844	chr12:109096844:T:C	3.82533e-15	-1.50699	-1.50843
109096992	chr12:109096992:T:A	6.59408e-15	-1.52909	-0.941804
109097967	chr12:109097967:C:T	4.59035e-15	-1.78501	-1.0481
109098004	chr12:109098004:A:G	6.35084e-15	-1.52929	-0.979188
109098157	chr12:109098157:G:A	4.80583e-13	1.81793	-4.9349e-10
109098211	chr12:109098211:C:T	7.6084e-14	-3.15636e-10	-0.0252319
109098590	chr12:109098590:C:T	1.71729e-14	-3.15636e-10	-1.51373
109099086	chr12:109099086:G:T	2.03333e-14	-3.15636e-10	-1.34481
109099757	chr12:109099757:T:G	3.0555e-13	1.8954	-0.530354
109099759	chr12:109099759:G:T	2.66203e-15	-2.02398	-1.354
109099784	chr12:109099784:G:A	2.90214e-14	-3.15636e-10	-0.989037
109099882	chr12:109099882:A:G	2.06829e-14	-3.15636e-10	-1.32776
109100902	chr12:109100902:CTAGG:C	1.72836e-14	-3.15636e-10	-1.50731
109101025	chr12:109101025:C:G	1.98678e-14	-3.15636e-10	-1.36797
109101241	chr12:109101241:C:T	1.87501e-14	-3.15636e-10	-1.42587
109101472	chr12:109101472:G:A	4.34111e-15	-1.8578	-1.03114
109102232	chr12:109102232:C:G	6.34036e-14	-3.15636e-10	-0.207549
109102275	chr12:109102275:T:C	2.02107e-14	-3.15636e-10	-1.35086
109102578	chr12:109102578:G:A	3.28449e-14	-3.15636e-10	-0.865273
109102750	chr12:109102750:A:G	1.76052e-14	-3.15636e-10	-1.48888
109103208	chr12:109103208:G:A	4.08681e-15	-1.89644	-1.05286
109103366	chr12:109103366:T:C	1.93915e-10	8.76645	-0.948342
109103569	chr12:109103569:C:G	4.35038e-14	-3.15636e-10	-0.584221
109104184	chr12:109104184:T:C	1.75279e-14	-3.15636e-10	-1.49328
109104238	chr12:109104238:A:G	3.23138e-14	-3.15636e-10	-0.881574
109104258	chr12:109104258:A:T	1.76058e-14	-3.15636e-10	-1.48884
109105000	chr12:109105000:C:T	3.88914e-14	-3.15636e-10	-0.696297
109105351	chr12:109105351:C:T	6.37558e-14	-3.15636e-10	-0.20201
109105411	chr12:109105411:G:A	2.03172e-14	-3.15636e-10	-1.3456
109106208	chr12:109106208:G:A	2.0493e-14	-3.15636e-10	-1.33698
109106494	chr12:109106494:A:G	4.95476e-14	-3.15636e-10	-0.454137
109108146	chr12:109108146:A:G	7.05181e-15	-1.40246	-1.00132
109108309	chr12:109108309:C:T	4.16296e-14	-1.56624	0.937985
109108451	chr12:109108451:A:G	2.45359e-14	-3.15636e-10	-1.15693
109108966	chr12:109108966:T:C	1.73828e-14	-3.15636e-10	-1.50159
109109081	chr12:109109081:T:G	3.20525e-15	-1.96389	-1.22839
109109115	chr12:109109115:T:C	5.65136e-14	-3.15636e-10	-0.322588
109109178	chr12:109109178:G:T	2.08565e-14	-3.15636e-10	-1.3194
109109255	chr12:109109255:A:G	5.07744e-15	-1.36969	-1.36258
109109281	chr12:109109281:C:T	3.73781e-14	-3.15636e-10	-0.735984
109109297	chr12:109109297:C:T	2.0492e-14	-3.15636e-10	-1.33703
109110633	chr12:109110633:TGGAATTTGAACAAGGAAGAGGAGAAAAG:T	1.92249e-14	-3.15636e-10	-1.40086
109110677	chr12:109110677:T:C	2.03121e-14	-3.15636e-10	-1.34585
109111586	chr12:109111586:C:T	2.61934e-13	1.21102	-4.9349e-10
109111774	chr12:109111774:C:T	6.12885e-14	-0.816995	0.575517
109112028	chr12:109112028:CT:C	3.08352e-15	-1.80071	-1.43029
109112149	chr12:109112149:T:C	2.05668e-14	-3.15636e-10	-1.33339
109112531	chr12:109112531:T:C	1.98395e-14	-3.15636e-10	-1.3694
109112798	chr12:109112798:A:G	1.3235e-13	0.284616	0.243767
109113344	chr12:109113344:T:C	3.12901e-14	-3.15636e-10	-0.913767
109113428	chr12:109113428:G:C	1.08733e-14	-1.37356	-0.597196
109113611	chr12:109113611:A:G	5.76764e-14	-3.15636e-10	-0.302221
109113703	chr12:109113703:G:A	2.41452e-15	-2.01435	-1.46123
109113816	chr12:109113816:G:A	2.41189e-15	-1.96993	-1.50673
109114490	chr12:109114490:G:A	3.36875e-15	-1.64682	-1.49571
109114609	chr12:109114609:C:G	2.37039e-14	-3.15636e-10	-1.19143
109114670	chr12:109114670:C:T	3.42754e-15	-1.62922	-1.49601
109115044	chr12:109115044:A:G	1.44607e-14	-1.16227	-0.523371
109115106	chr12:109115106:C:A	2.40839e-14	-3.15636e-10	-1.17553
109115304	chr12:109115304:A:G	1.95937e-14	-3.15636e-10	-1.38186
109115388	chr12:109115388:A:G	5.43017e-14	-3.15636e-10	-0.362515
109115443	chr12:109115443:G:A	5.01819e-15	-1.27177	-1.47223
109115548	chr12:109115548:T:A	2.27643e-14	-3.15636e-10	-1.23188
109115555	chr12:109115555:G:A	6.72445e-14	-3.15636e-10	-0.148734
109115589	chr12:109115589:A:AC	3.83718e-15	-1.54953	-1.4628
109115975	chr12:109115975:C:T	1.46589e-14	-1.67202	-4.9349e-10
109116087	chr12:109116087:A:C	1.75555e-14	-3.15636e-10	-1.4917
109116164	chr12:109116164:C:T	3.34663e-15	-1.69166	-1.45745
109116177	chr12:109116177:G:A	2.47622e-13	1.15483	-4.9349e-10
109116270	chr12:109116270:A:C	3.23535e-14	-3.15636e-10	-0.880349
109116320	chr12:109116320:A:G	2.59204e-13	0.720304	0.48024
109116393	chr12:109116393:G:T	1.78557e-14	-3.15636e-10	-1.47475
109116726	chr12:109116726:C:T	5.48851e-15	-1.82955	-0.824862
109117166	chr12:109117166:C:T	8.23803e-14	-3.15636e-10	0.054276
109117565	chr12:109117565:A:G	4.90065e-15	-1.32083	-1.44687
109117847	chr12:109117847:C:T	3.39592e-15	-1.86023	-1.27427
109118846	chr12:109118846:G:T	1.8501e-14	-3.15636e-10	-1.43925
109118904	chr12:109118904:A:G	1.72833e-14	-3.15636e-10	-1.50733
109119205	chr12:109119205:A:G	4.03105e-15	-1.59656	-1.36649
109119686	chr12:109119686:C:T	1.33273e-14	-1.76726	-4.9349e-10
109120392	chr12:109120392:T:C	8.13197e-14	0.743002	-0.701683
109120601	chr12:109120601:C:T	1.76407e-14	-3.15636e-10	-1.48686
109120785	chr12:109120785:C:T	3.45001e-15	-1.98935	-1.12935
109120833	chr12:109120833:T:C	2.6304e-15	-1.96827	-1.42166
109121074	chr12:109121074:G:C	1.71634e-14	-3.15636e-10	-1.51429
109121359	chr12:109121359:G:A	1.72161e-14	-3.15636e-10	-1.51123
109121674	chr12:109121674:A:G	2.36494e-15	-1.98143	-1.51489
109121974	chr12:109121974:G:A	5.17347e-13	1.31934	0.572304
109122040	chr12:109122040:C:T	3.19641e-14	-3.15636e-10	-0.892456
109122137	chr12:109122137:G:A	1.71466e-14	-3.15636e-10	-1.51527
109122408	chr12:109122408:T:C	3.02377e-14	-3.15636e-10	-0.94798
109122423	chr12:109122423:G:A	5.76426e-15	-2.02769	-0.577705
109122495	chr12:109122495:C:A	1.8076e-14	-3.15636e-10	-1.46249
109122780	chr12:109122780:G:A	1.72987e-14	-3.15636e-10	-1.50644
109122827	chr12:109122827:G:A	1.72999e-14	-3.15636e-10	-1.50637
109122890	chr12:109122890:A:T	1.78907e-14	-3.15636e-10	-1.47279
109123009	chr12:109123009:G:A	2.29893e-14	-3.15636e-10	-1.22204
109123035	chr12:109123035:G:T	2.32114e-14	-3.15636e-10	-1.21243
109123231	chr12:109123231:G:A	2.53249e-15	-1.94477	-1.4831
109123339	chr12:109123339:G:A	2.4836e-15	-1.96837	-1.47899
109123415	chr12:109123415:A:G	2.46559e-15	-1.94803	-1.5066
109123458	chr12:109123458:G:A	2.98525e-15	-1.75482	-1.50857
109123858	chr12:109123858:A:T	2.37695e-14	-3.15636e-10	-1.18866
109124363	chr12:109124363:A:G	5.85018e-14	-3.15636e-10	-0.288012
109124430	chr12:109124430:A:G	2.27326e-15	-2.02936	-1.5065
109124554	chr12:109124554:G:A	5.00054e-15	-1.64618	-1.10134
109124788	chr12:109124788:C:T	6.24634e-14	-3.15636e-10	-0.222489
109124895	chr12:109124895:T:G	3.1593e-15	-1.97935	-1.22737
109124918	chr12:109124918:A:G	4.95286e-14	-0.900693	0.446174
109125010	chr12:109125010:G:A	1.72421e-14	-3.15636e-10	-1.50971
109125451	chr12:109125451:G:A	1.72024e-14	-3.15636e-10	-1.51202
109125478	chr12:109125478:T:C	1.80201e-14	-3.15636e-10	-1.46558
109125524	chr12:109125524:G:C	1.81037e-14	-3.15636e-10	-1.46095
109125724	chr12:109125724:G:A	2.1202e-14	-1.30298	-4.9349e-10
109126295	chr12:109126295:G:A	3.89726e-15	-1.84508	-1.15172
109126303	chr12:109126303:G:A	4.00593e-15	-1.84386	-1.12544
109126966	chr12:109126966:T:C	2.5714e-14	-0.414197	-0.695835
109127110	chr12:109127110:C:T	5.09116e-14	0.215406	-0.642385
109127443	chr12:109127443:C:A	1.79271e-14	-3.15636e-10	-1.47076
109127489	chr12:109127489:C:G	3.01886e-14	-0.205842	-0.743762
109127940	chr12:109127940:A:G	1.8014e-14	-3.15636e-10	-1.46592
109128097	chr12:109128097:C:T	4.20363e-15	-2.02265	-0.898471
109128145	chr12:109128145:T:G	2.70065e-14	-0.30623	-0.754764
109128835	chr12:109128835:G:A	1.74177e-14	-3.15636e-10	-1.49959
109128838	chr12:109128838:A:G	3.24028e-15	-1.96658	-1.21483
109129264	chr12:109129264:C:T	5.63484e-14	-3.15636e-10	-0.325516
109129540	chr12:109129540:T:C	4.19319e-15	-1.78171	-1.1419
109129605	chr12:109129605:A:G	4.08726e-15	-1.78095	-1.16825
109129854	chr12:109129854:C:T	2.2022e-14	-3.15636e-10	-1.26503
109129898	chr12:109129898:CA:C	3.46593e-15	-1.61721	-1.49688
109129976	chr12:109129976:T:C	4.86825e-14	-0.47175	-4.9349e-10
109130349	chr12:109130349:G:C	3.18597e-15	-1.69306	-1.50525
109130476	chr12:109130476:G:A	2.39431e-13	0.956518	0.164679
109130773	chr12:109130773:G:A	1.71796e-14	-3.15636e-10	-1.51335
109130992	chr12:109130992:T:C	3.8086e-15	-1.78525	-1.23456
109131852	chr12:109131852:T:C	1.47672e-14	-0.619152	-1.04551
109132141	chr12:109132141:A:G	4.71761e-15	-1.45831	-1.34746
109132145	chr12:109132145:C:T	1.57448e-13	0.726982	-0.0249585
109132243	chr12:109132243:C:A	1.80473e-14	-3.15636e-10	-1.46407
109132353	chr12:109132353:TGAG:T	1.96449e-14	-3.15636e-10	-1.37925
109132542	chr12:109132542:G:A	1.77547e-14	-3.15636e-10	-1.48042
109132974	chr12:109132974:G:A	1.04275e-14	-2.01263	-4.9349e-10
109134173	chr12:109134173:C:G	1.14872e-14	-1.3726	-0.543244
109134323	chr12:109134323:T:C	2.04274e-14	-3.15636e-10	-1.34019
109135171	chr12:109135171:A:T	2.067e-14	-3.15636e-10	-1.32839
109135342	chr12:109135342:G:A	2.77375e-14	-3.15636e-10	-1.03428
109135398	chr12:109135398:T:A	3.79968e-15	-1.67568	-1.34648
109135526	chr12:109135526:A:T	1.40585e-14	-1.71384	-4.9349e-10
109136373	chr12:109136373:A:G	4.77191e-14	-3.15636e-10	-0.491739
109136961	chr12:109136961:G:A	2.53298e-15	-1.96951	-1.45816
109137151	chr12:109137151:C:T	5.13283e-15	-1.33303	-1.38838
109137386	chr12:109137386:A:G	2.6021e-14	-3.15636e-10	-1.09817
109137794	chr12:109137794:A:C	2.52226e-15	-1.93712	-1.49479
109138022	chr12:109138022:C:T	2.41926e-15	-1.95884	-1.51477
109138141	chr12:109138141:T:C	2.02362e-14	-3.15636e-10	-1.3496
109138602	chr12:109138602:C:T	3.26694e-14	-3.15636e-10	-0.87063
109139424	chr12:109139424:C:T	6.14363e-14	-3.15636e-10	-0.239069
109139660	chr12:109139660:C:T	1.76834e-14	-3.15636e-10	-1.48444
109140147	chr12:109140147:T:C	2.6633e-15	-1.86218	-1.51533
109140224	chr12:109140224:TTCCTTCCTTCCTTCCTTCCTTCCTTCCTTCCA:T	1.30807e-14	-1.78593	-4.9349e-10
109140229	chr12:109140229:TC:T	4.71574e-14	-3.15636e-10	-0.503579
109140307	chr12:109140307:C:T	6.37139e-14	-3.15636e-10	-0.202666
109140321	chr12:109140321:TC:T	9.93354e-15	-2.06115	-4.9349e-10
109140485	chr12:109140485:C:T	2.13436e-14	-3.15636e-10	-1.29632
109140742	chr12:109140742:A:G	1.90471e-14	-1.12259	-0.28756
109141343	chr12:109141343:T:A	2.3327e-15	-2.00733	-1.50271
109141597	chr12:109141597:T:G	7.83024e-14	0.156924	-0.153415
109141971	chr12:109141971:G:T	6.60566e-14	-3.15636e-10	-0.166559
109142069	chr12:109142069:G:A	2.68263e-15	-1.89856	-1.47171
109142099	chr12:109142099:AT:A	1.85982e-14	-3.15636e-10	-1.43401
109142240	chr12:109142240:C:T	8.04861e-15	-1.23217	-1.0394
109142400	chr12:109142400:A:G	3.01725e-15	-1.76788	-1.48484
109142588	chr12:109142588:A:G	2.30916e-15	-2.01851	-1.50168
109142589	chr12:109142589:C:A	2.31092e-15	-2.01818	-1.50125
109142859	chr12:109142859:G:A	1.66629e-14	-0.09974	-1.44415
109143093	chr12:109143093:C:T	3.6783e-14	-0.752034	-4.9349e-10
109143164	chr12:109143164:A:G	2.46998e-14	-1.47266	0.322386
109143568	chr12:109143568:G:A	2.20685e-15	-2.05356	-1.51194
109143688	chr12:109143688:A:G	3.46488e-15	-1.63815	-1.47624
109143711	chr12:109143711:G:A	1.8144e-14	-3.15636e-10	-1.45873
109143828	chr12:109143828:G:A	2.09403e-14	-3.15636e-10	-1.31539
109143918	chr12:109143918:G:A	4.13119e-14	-0.63592	-4.9349e-10
109144316	chr12:109144316:A:T	3.70802e-14	-3.15636e-10	-0.743986
109144346	chr12:109144346:C:A	2.2798e-14	-3.15636e-10	-1.2304
109144513	chr12:109144513:A:G	2.19989e-15	-2.05365	-1.51502
109145014	chr12:109145014:G:A	1.71473e-14	-3.15636e-10	-1.51523
109145163	chr12:109145163:T:TGAATCTCC	9.53852e-15	-1.01376	-1.08797
109145170	chr12:109145170:T:C	4.01949e-15	-1.4539	-1.51202
109145252	chr12:109145252:A:AG	1.91058e-14	-3.15636e-10	-1.40708
109145395	chr12:109145395:C:T	2.2063e-14	-3.15636e-10	-1.26317
109145924	chr12:109145924:A:G	1.81013e-14	-3.15636e-10	-1.46109
109145931	chr12:109145931:C:G	6.47617e-15	-1.52346	-0.965483
109145988	chr12:109145988:A:G	2.15626e-15	-2.07371	-1.51498
109146143	chr12:109146143:G:A	2.0179e-14	-3.15636e-10	-1.35243
109146233	chr12:109146233:C:T	2.21099e-14	-3.15636e-10	-1.26104
109146550	chr12:109146550:A:G	2.07355e-14	0.115607	-1.44083
109147186	chr12:109147186:T:C	9.09845e-14	0.143721	0.00989899
109147655	chr12:109147655:T:C	2.90971e-14	-3.15636e-10	-0.986431
109147881	chr12:109147881:A:G	6.92464e-14	0.121106	-0.240504
109148085	chr12:109148085:G:A	6.78175e-14	0.183489	-0.323739
109148246	chr12:109148246:A:G	6.72153e-14	0.168525	-0.317693
109148804	chr12:109148804:G:A	7.79219e-14	0.213721	-0.215084
109148961	chr12:109148961:A:G	7.09149e-14	0.158459	-0.254049
109149490	chr12:109149490:G:A	2.77058e-14	-3.15636e-10	-1.03543
109149670	chr12:109149670:C:T	6.60786e-14	0.24013	-0.406356
109149719	chr12:109149719:C:T	1.93053e-14	-3.15636e-10	-1.39669
109149842	chr12:109149842:C:A	9.81239e-15	-2.07342	-4.9349e-10
109149909	chr12:109149909:G:A	9.44465e-14	0.218447	-0.0274838
109150128	chr12:109150128:C:T	2.8544e-14	-3.15636e-10	-1.00562
109150627	chr12:109150627:T:C	3.03975e-14	-3.15636e-10	-0.94271
109150836	chr12:109150836:C:T	2.50393e-14	-3.15636e-10	-1.13662
109150903	chr12:109150903:T:G	3.13017e-14	-0.466519	-0.446879
109151086	chr12:109151086:G:A	1.80147e-14	-3.15636e-10	-1.46588
109151219	chr12:109151219:A:G	2.24587e-15	-2.04452	-1.50345
109151455	chr12:109151455:A:T	4.25469e-15	-2.07384	-0.83521
109151659	chr12:109151659:G:A	1.57239e-14	-1.60189	-4.9349e-10
109151788	chr12:109151788:A:G	1.60888e-14	-0.379991	-1.19896
109152411	chr12:109152411:A:G	4.82932e-15	-1.29919	-1.48317
109152515	chr12:109152515:G:A	3.00507e-14	-0.440699	-0.513486
109152799	chr12:109152799:C:G	9.86175e-15	-2.06841	-4.9349e-10
109153047	chr12:109153047:C:T	2.15882e-14	-0.890584	-0.394341
109153553	chr12:109153553:G:C	9.63188e-15	-0.937048	-1.15494
109153564	chr12:109153564:T:G	5.53855e-15	-1.26442	-1.38092
109153876	chr12:109153876:C:T	2.45611e-15	-2.0305	-1.42799
109154753	chr12:109154753:C:G	6.18569e-14	-0.277839	0.0455936
109155201	chr12:109155201:G:A	6.04504e-14	-3.15636e-10	-0.255246
109156387	chr12:109156387:G:A	4.97693e-14	-3.15636e-10	-0.449671
109156638	chr12:109156638:A:G	5.81491e-12	1.60145	2.70966
109156778	chr12:109156778:G:A	1.8448e-14	-3.15636e-10	-1.44211
109156811	chr12:109156811:T:C	1.79162e-14	-3.15636e-10	-1.47136
109156975	chr12:109156975:A:G	5.79654e-15	-1.44297	-1.15684
109157016	chr12:109157016:G:A	5.9896e-15	-1.42192	-1.14513
109157305	chr12:109157305:A:C	6.83555e-15	-1.28616	-1.14877
109157581	chr12:109157581:C:T	2.9694e-14	-3.15636e-10	-0.966126
109157590	chr12:109157590:C:T	2.14864e-14	-0.405498	-0.884154
109157771	chr12:109157771:C:G	2.6283e-12	1.11613	2.40089
109157904	chr12:109157904:G:A	1.95271e-14	-3.15636e-10	-1.38527
109158046	chr12:109158046:C:T	5.71519e-15	-1.38069	-1.23325
109158218	chr12:109158218:G:A	2.15532e-15	-2.07407	-1.51506
109158391	chr12:109158391:A:G	1.79081e-14	-3.15636e-10	-1.47182
109158638	chr12:109158638:T:C	2.07054e-14	-3.15636e-10	-1.32668
109158701	chr12:109158701:C:T	5.85026e-15	-1.40182	-1.18877
109158910	chr12:109158910:G:A	3.95106e-12	1.31106	2.61361
109158997	chr12:109158997:A:G	6.1884e-14	-3.15636e-10	-0.231808
109159352	chr12:109159352:A:G	2.1618e-15	-2.07388	-1.51225
109159507	chr12:109159507:A:G	1.8494e-14	-3.15636e-10	-1.43962
109159700	chr12:109159700:G:A	2.00777e-14	-0.594521	-0.762938
109159718	chr12:109159718:C:T	2.02715e-14	-3.15636e-10	-1.34785
109159774	chr12:109159774:C:T	3.11058e-14	-3.15636e-10	-0.919675
109160101	chr12:109160101:A:G	1.73957e-14	-3.15636e-10	-1.50085
109160752	chr12:109160752:G:A	1.98162e-14	-3.15636e-10	-1.37057
109161084	chr12:109161084:C:T	3.17066e-15	-1.72169	-1.48144
109161367	chr12:109161367:AC:A	2.42854e-14	-3.15636e-10	-1.1672
109161639	chr12:109161639:G:A	3.13901e-15	-1.72787	-1.48529
109161735	chr12:109161735:GTGTA:G	2.16247e-14	-3.15636e-10	-1.28323
109161860	chr12:109161860:T:C	1.10455e-14	-0.784805	-1.17024
109161952	chr12:109161952:AC:A	6.42675e-15	-1.06309	-1.43351
109162062	chr12:109162062:T:C	4.3681e-14	-1.24929	0.669138
109162069	chr12:109162069:C:T	2.25711e-14	-3.15636e-10	-1.2404
109162409	chr12:109162409:A:G	3.53476e-14	-1.32035	0.52851
109162473	chr12:109162473:C:T	2.41901e-14	-3.15636e-10	-1.17113
109162605	chr12:109162605:AG:A	2.6155e-14	-3.15636e-10	-1.09303
109162644	chr12:109162644:C:G	6.70566e-13	-3.15636e-10	2.15105
109162756	chr12:109162756:A:C	2.60064e-14	-3.15636e-10	-1.09873
109162770	chr12:109162770:A:G	9.36347e-15	-1.49098	-0.629271
109163009	chr12:109163009:C:T	6.50128e-15	-1.71404	-0.771029
109163162	chr12:109163162:T:C	5.01417e-13	-3.15636e-10	1.86037
109163244	chr12:109163244:A:G	2.31861e-14	-3.15636e-10	-1.21352
109163592	chr12:109163592:G:A	1.74899e-14	-0.860664	-0.634782
109163794	chr12:109163794:T:C	2.42872e-14	-1.39943	0.23231
109163955	chr12:109163955:A:G	2.51256e-15	-2.05083	-1.38494
109164055	chr12:109164055:T:C	1.30474e-14	-1.20795	-0.580536
109164162	chr12:109164162:T:C	4.13888e-14	-3.15636e-10	-0.634058
109164435	chr12:109164435:T:C	3.28065e-14	-3.15636e-10	-0.866442
109164916	chr12:109164916:T:G	2.02073e-14	-3.15636e-10	-1.35103
109164931	chr12:109164931:C:A	2.53447e-15	-1.91329	-1.5138
109165075	chr12:109165075:C:T	6.6527e-15	-1.69219	-0.769858
109165346	chr12:109165346:C:A	3.61945e-15	-1.60904	-1.46171
109165765	chr12:109165765:G:A	1.74101e-14	-3.15636e-10	-1.50002
109165820	chr12:109165820:T:C	1.87501e-14	-3.15636e-10	-1.42587
109165943	chr12:109165943:A:T	8.76615e-15	-1.88894	-0.29723
109166250	chr12:109166250:A:G	1.06763e-14	-0.854569	-1.13447
109166430	chr12:109166430:G:A	3.47093e-15	-1.61138	-1.50127
109166480	chr12:109166480:G:A	1.75061e-14	-3.15636e-10	-1.49452
109166615	chr12:109166615:A:G	2.74502e-15	-1.83866	-1.50862
109167088	chr12:109167088:T:A	4.49478e-14	-3.15636e-10	-0.551567
109167089	chr12:109167089:C:G	4.48671e-14	-3.15636e-10	-0.553365
109167501	chr12:109167501:A:T	4.96648e-13	-3.15636e-10	1.85081
109167514	chr12:109167514:A:G	1.77533e-14	-3.15636e-10	-1.4805
109167925	chr12:109167925:C:T	1.08988e-14	-0.748762	-1.21966
109168093	chr12:109168093:C:T	2.54115e-15	-2.06361	-1.36085
109168191	chr12:109168191:T:C	6.3614e-15	-1.78663	-0.720188
109168582	chr12:109168582:A:G	4.66396e-14	-3.15636e-10	-0.51462
109168658	chr12:109168658:A:T	3.96933e-15	-1.48978	-1.48869
109168823	chr12:109168823:A:G	1.19591e-14	-0.696231	-1.17935
109168848	chr12:109168848:A:G	5.10942e-15	-1.51665	-1.20934
109169246	chr12:109169246:A:G	3.56708e-15	-1.70021	-1.38512
109169446	chr12:109169446:T:C	2.62111e-15	-2.03995	-1.35352
109169527	chr12:109169527:T:C	3.44639e-15	-2.06732	-1.05243
109169614	chr12:109169614:G:C	7.55442e-14	-3.15636e-10	-0.0323525
109169704	chr12:109169704:C:T	2.5902e-15	-2.00521	-1.40013
109169917	chr12:109169917:G:A	1.87417e-14	-0.596447	-0.829874
109169938	chr12:109169938:T:C	3.12209e-14	-3.15636e-10	-0.915981
109170212	chr12:109170212:G:A	3.13562e-14	-3.15636e-10	-0.911659
109170326	chr12:109170326:A:G	2.12521e-14	-3.15636e-10	-1.30061
109170657	chr12:109170657:G:A	2.97433e-14	-3.15636e-10	-0.964465
109170660	chr12:109170660:A:G	2.97467e-14	-3.15636e-10	-0.964352
109170684	chr12:109170684:C:T	2.02084e-14	-3.15636e-10	-1.35097
109170710	chr12:109170710:G:C	3.49251e-15	-1.92682	-1.17963
109170798	chr12:109170798:T:A	1.73183e-14	-3.15636e-10	-1.50531
109170844	chr12:109170844:G:C	3.09089e-15	-1.86215	-1.36646
109171489	chr12:109171489:A:G	2.07471e-14	-3.15636e-10	-1.32467
109171601	chr12:109171601:C:T	1.07953e-14	-0.839077	-1.13888
109171723	chr12:109171723:T:C	1.45368e-14	-0.808831	-0.871558
109172092	chr12:109172092:A:T	4.18632e-15	-1.45447	-1.47078
109172201	chr12:109172201:C:T	2.10432e-14	-3.15636e-10	-1.31049
109172997	chr12:109172997:C:T	1.02021e-14	-2.03448	-4.9349e-10
109173668	chr12:109173668:C:T	4.85564e-14	-3.15636e-10	-0.474345
109173783	chr12:109173783:A:G	2.08463e-14	-3.15636e-10	-1.31989
109173811	chr12:109173811:T:G	1.73427e-14	-3.15636e-10	-1.5039
109173915	chr12:109173915:A:G	3.67857e-15	-1.57811	-1.47644
109173981	chr12:109173981:G:T	9.85612e-15	-2.06898	-4.9349e-10
109174483	chr12:109174483:G:A	1.80168e-14	-3.15636e-10	-1.46576
109174756	chr12:109174756:A:G	4.85694e-15	-1.60321	-1.17345
109175421	chr12:109175421:T:C	3.03064e-15	-1.96105	-1.28725
109176410	chr12:109176410:C:T	2.16405e-14	-3.15636e-10	-1.2825
109176488	chr12:109176488:A:G	3.17905e-15	-1.79725	-1.40324
109176757	chr12:109176757:C:T	5.77448e-14	-0.638933	0.337898
109176778	chr12:109176778:A:G	5.9037e-14	-0.649087	0.370183
109176903	chr12:109176903:C:T	3.89528e-15	-1.5118	-1.4855
109177729	chr12:109177729:C:G	1.30323e-14	-1.78964	-4.9349e-10
109177934	chr12:109177934:T:C	1.49828e-14	-0.724026	-0.926138
109178178	chr12:109178178:C:T	5.81593e-15	-1.63944	-0.95703
109178418	chr12:109178418:T:G	1.07203e-14	-1.98493	-4.9349e-10
109178594	chr12:109178594:G:A	1.43091e-14	-1.69617	-4.9349e-10
109178725	chr12:109178725:A:G	3.4536e-15	-1.61649	-1.50116
109179083	chr12:109179083:G:A	2.83311e-14	-3.15636e-10	-1.01311
109179243	chr12:109179243:T:G	4.10017e-14	-3.15636e-10	-0.643457
109179738	chr12:109179738:G:A	1.76314e-14	-1.48739	-4.9349e-10
109179842	chr12:109179842:G:A	1.87777e-14	-3.15636e-10	-1.4244
109179923	chr12:109179923:A:G	3.50805e-15	-1.97886	-1.12315
109180060	chr12:109180060:T:C	4.02691e-15	-2.05877	-0.905306
109180158	chr12:109180158:G:C	6.38684e-14	-3.15636e-10	-0.200246
109180165	chr12:109180165:C:T	4.10017e-14	-3.15636e-10	-0.643457
109180295	chr12:109180295:A:G	2.4691e-14	-0.708403	-0.442227
109180446	chr12:109180446:A:G	2.11832e-14	-3.15636e-10	-1.30386
109180786	chr12:109180786:G:T	9.8183e-15	-2.07282	-4.9349e-10
109181136	chr12:109181136:C:T	2.73135e-14	-3.15636e-10	-1.04969
109181357	chr12:109181357:A:G	3.14471e-14	-3.15636e-10	-0.908763
109181550	chr12:109181550:A:G	6.878e-14	-0.126157	-4.9349e-10
109181638	chr12:109181638:G:A	2.55402e-14	-3.15636e-10	-1.11681
109181997	chr12:109181997:C:T	2.15584e-14	-3.15636e-10	-1.2863
109182133	chr12:109182133:G:A	3.60727e-14	-3.15636e-10	-0.771533
109182243	chr12:109182243:A:T	3.81509e-15	-2.06849	-0.949611
109182359	chr12:109182359:A:C	4.55267e-14	-3.15636e-10	-0.538771
109182641	chr12:109182641:G:A	1.22965e-13	-3.15636e-10	0.45483
109183804	chr12:109183804:T:C	6.55841e-15	-1.37288	-1.10344
109184119	chr12:109184119:C:G	3.94323e-15	-1.55041	-1.43466
109184241	chr12:109184241:C:T	1.72486e-14	-3.15636e-10	-1.50934
109184435	chr12:109184435:C:G	2.69531e-15	-1.86298	-1.50257
109184558	chr12:109184558:A:G	2.20961e-15	-2.05935	-1.5049
109185170	chr12:109185170:A:G	3.38792e-15	-1.63654	-1.50032
109185281	chr12:109185281:C:T	2.72529e-15	-2.00607	-1.34843
109185363	chr12:109185363:A:G	1.53857e-14	-1.62363	-4.9349e-10
109185531	chr12:109185531:G:A	3.53576e-15	-1.58107	-1.51307
109185711	chr12:109185711:G:A	1.88669e-14	-0.878264	-0.541396
109186491	chr12:109186491:T:C	3.68936e-15	-2.06874	-0.982878
109186813	chr12:109186813:C:T	2.89758e-14	-3.15636e-10	-0.990609
109187196	chr12:109187196:G:A	2.04995e-14	-3.15636e-10	-1.33667
109188847	chr12:109188847:T:C	2.15661e-14	-3.15636e-10	-1.28595
109188972	chr12:109188972:T:C	4.63334e-15	-1.67528	-1.14851
109189397	chr12:109189397:A:G	3.22734e-14	-3.15636e-10	-0.882826
109189435	chr12:109189435:C:T	2.68116e-14	-3.15636e-10	-1.06824
109189780	chr12:109189780:G:A	8.05511e-14	-3.15636e-10	0.0318217
109189870	chr12:109189870:G:A	2.16299e-15	-2.07361	-1.51197
109189931	chr12:109189931:C:T	2.61224e-14	-3.15636e-10	-1.09428
109190397	chr12:109190397:G:A	1.00712e-14	-2.04739	-4.9349e-10
109190595	chr12:109190595:A:G	2.25898e-15	-2.06194	-1.48022
109190654	chr12:109190654:G:A	1.44749e-13	1.32662	-0.708692
109190989	chr12:109190989:G:A	1.77716e-14	-1.20554	-0.273921
109191165	chr12:109191165:C:T	2.6326e-15	-1.88596	-1.50314
109192190	chr12:109192190:C:T	2.61255e-15	-1.90354	-1.4932
109192336	chr12:109192336:T:A	2.93729e-14	-3.15636e-10	-0.976997
109192671	chr12:109192671:A:G	2.92249e-14	-3.15636e-10	-0.98205
109192746	chr12:109192746:G:T	9.20786e-14	1.59626	-1.43069
109192877	chr12:109192877:G:A	3.75024e-14	-3.15636e-10	-0.732664
109193016	chr12:109193016:T:C	1.59221e-14	-1.18265	-0.406711
109193480	chr12:109193480:G:A	2.22916e-15	-2.04788	-1.50756
109194016	chr12:109194016:G:T	2.8234e-15	-1.80653	-1.5126
109194054	chr12:109194054:G:C	3.33713e-14	-3.15636e-10	-0.849372
109194100	chr12:109194100:A:C	1.96813e-14	-1.26591	-0.111492
109194192	chr12:109194192:G:T	2.80266e-14	-1.02392	-4.9349e-10
109194446	chr12:109194446:CTTGGCCTCCCAAAGTGCTGGGATTACAGGCATGAGCCACCCCCCAACCTCTGCCTCTGTGTGTGCATGTGTGTGTGTGTGTGTGTGTGTGTGTGTGTGTGTGTTTACA:C	9.40579e-14	-3.15636e-10	0.18684
109194715	chr12:109194715:T:C	2.54903e-14	-3.15636e-10	-1.11877
109194787	chr12:109194787:A:C	1.88622e-14	-3.15636e-10	-1.41991
109194841	chr12:109194841:A:G	9.82647e-15	-2.07199	-4.9349e-10
109194947	chr12:109194947:A:T	3.07628e-15	-1.82568	-1.40767
109194953	chr12:109194953:A:G	2.99684e-15	-1.83477	-1.42474
109195511	chr12:109195511:T:C	2.2821e-15	-2.0466	-1.48537
109195908	chr12:109195908:G:A	3.34511e-15	-1.74388	-1.40569
109195987	chr12:109195987:T:C	2.80405e-15	-1.81341	-1.51259
109196034	chr12:109196034:A:G	7.6997e-14	-3.15636e-10	-0.0133032
109196350	chr12:109196350:A:G	5.72488e-15	-1.1643	-1.44795
109196451	chr12:109196451:C:T	2.41704e-13	2.45994	-1.3293
109197029	chr12:109197029:A:G	7.57502e-14	-0.0296289	-4.9349e-10
109197226	chr12:109197226:A:G	2.64292e-15	-2.01574	-1.36944
109197249	chr12:109197249:G:A	2.31158e-15	-2.01333	-1.50581
109197271	chr12:109197271:T:C	2.65006e-15	-2.05591	-1.32658
109197401	chr12:109197401:G:A	2.53223e-14	-3.15636e-10	-1.12538
109197441	chr12:109197441:C:T	2.7402e-15	-1.8352	-1.51384
109197472	chr12:109197472:T:C	3.9879e-15	-1.70733	-1.26647
109197525	chr12:109197525:C:T	2.70988e-15	-2.05144	-1.30872
109197863	chr12:109197863:A:G	3.15107e-14	-3.15636e-10	-0.906742
109198044	chr12:109198044:T:C	2.73579e-15	-2.04814	-1.30252
109198354	chr12:109198354:G:T	1.71464e-14	-3.15636e-10	-1.51528
109198565	chr12:109198565:G:A	1.71642e-14	-3.15636e-10	-1.51424
109198711	chr12:109198711:C:A	2.56347e-14	-1.11312	-4.9349e-10
109198777	chr12:109198777:C:T	2.53736e-13	2.03485	-0.855629
109198822	chr12:109198822:C:T	3.64185e-14	-3.15636e-10	-0.761993
109199744	chr12:109199744:T:C	2.19111e-15	-2.05986	-1.51281
109199840	chr12:109199840:C:T	2.89424e-15	-1.78594	-1.50841
109200004	chr12:109200004:C:T	6.47295e-14	-3.15636e-10	-0.186852
109200720	chr12:109200720:A:G	9.8078e-15	-2.07389	-4.9349e-10
109201065	chr12:109201065:G:A	2.23857e-14	-3.15636e-10	-1.24865
109201804	chr12:109201804:T:C	6.24021e-15	-1.90957	-0.616483
109201840	chr12:109201840:AC:A	1.36477e-13	-3.15636e-10	0.559088
109201987	chr12:109201987:C:T	1.1672e-13	0.402706	-4.9349e-10
109202945	chr12:109202945:G:A	2.25539e-15	-2.04357	-1.50018
109203150	chr12:109203150:C:T	1.76584e-14	-3.15636e-10	-1.48586
109203357	chr12:109203357:A:G	3.16039e-15	-2.04289	-1.16349
109203458	chr12:109203458:G:A	3.11041e-15	-2.05414	-1.16817
109203538	chr12:109203538:A:G	3.32844e-14	-3.15636e-10	-0.851982
109203556	chr12:109203556:TGCTC:T	6.36765e-14	-3.15636e-10	-0.203254
109203783	chr12:109203783:C:T	1.71469e-14	-3.15636e-10	-1.51525
109203814	chr12:109203814:G:A	2.75393e-14	-3.15636e-10	-1.04146
109204160	chr12:109204160:T:A	2.12641e-14	-1.32515	0.0250975
109204173	chr12:109204173:G:A	1.45161e-14	-1.34389	-0.337919
109204222	chr12:109204222:C:T	4.06956e-15	-1.81989	-1.13365
109204457	chr12:109204457:T:C	3.07221e-13	1.74638	-0.37588
109204551	chr12:109204551:A:G	1.77293e-14	-3.15636e-10	-1.48185
109204768	chr12:109204768:C:T	4.95928e-15	-1.91865	-0.837162
109204995	chr12:109204995:A:G	1.71573e-14	-3.15636e-10	-1.51465
109205347	chr12:109205347:A:G	9.08581e-14	-3.15636e-10	0.15223
109205840	chr12:109205840:G:A	7.91205e-15	-0.776367	-1.51232
109205973	chr12:109205973:G:A	7.68351e-15	-1.45004	-0.86795
109206105	chr12:109206105:A:G	2.42637e-14	-3.15636e-10	-1.16809
109206111	chr12:109206111:T:C	2.2702e-14	-3.15636e-10	-1.23462
109206603	chr12:109206603:C:A	2.22521e-15	-2.04334	-1.51388
109206811	chr12:109206811:C:T	1.97638e-14	-1.77373	0.400509
109207458	chr12:109207458:A:G	1.7242e-14	-3.15636e-10	-1.50972
109208917	chr12:109208917:A:C	2.7851e-15	-1.821	-1.51179
109209475	chr12:109209475:A:G	3.67584e-15	-1.98597	-1.06932
109209739	chr12:109209739:T:C	1.89623e-14	-3.15636e-10	-1.41462
109209819	chr12:109209819:ATG:A	2.3518e-14	-3.15636e-10	-1.1993
109210392	chr12:109210392:T:C	1.93607e-14	-3.15636e-10	-1.39383
109210408	chr12:109210408:C:CAT	1.86993e-14	-3.15636e-10	-1.42859
109210427	chr12:109210427:ATATACACGCACATACATG:A	7.96125e-15	-1.63047	-0.652013
109210496	chr12:109210496:T:C	1.40671e-13	-3.15636e-10	0.589352
109210564	chr12:109210564:C:T	5.18009e-15	-2.00965	-0.702598
109210800	chr12:109210800:A:G	1.85085e-14	-3.15636e-10	-1.43884
109210847	chr12:109210847:G:A	9.84818e-15	-1.66996	-0.399822
109211014	chr12:109211014:G:T	1.07342e-14	-1.61982	-0.363814
109211334	chr12:109211334:T:C	1.37172e-13	-3.15636e-10	0.564169
109211605	chr12:109211605:G:A	9.88074e-15	-1.64124	-0.425247
109211692	chr12:109211692:C:T	3.54332e-15	-1.97269	-1.11932
109212360	chr12:109212360:C:T	6.98559e-15	-2.05016	-0.363057
109212599	chr12:109212599:C:T	8.05913e-14	-3.15636e-10	0.0323211
109212741	chr12:109212741:T:C	2.78643e-15	-1.85003	-1.48227
109213070	chr12:109213070:A:G	2.78394e-14	-3.15636e-10	-1.03062
109213366	chr12:109213366:T:C	1.90396e-14	-3.15636e-10	-1.41055
109213419	chr12:109213419:C:T	3.68761e-15	-2.00067	-1.05142
109214510	chr12:109214510:C:T	4.19066e-15	-1.93061	-0.993601
109214544	chr12:109214544:A:G	5.42097e-14	-0.36421	-4.9349e-10
109214595	chr12:109214595:C:A	3.17185e-15	-1.68941	-1.51334
109214726	chr12:109214726:C:CA	2.23811e-14	-3.15636e-10	-1.24885
109214871	chr12:109214871:A:G	4.11223e-15	-1.6608	-1.2823
109215266	chr12:109215266:G:A	6.52876e-15	-2.05272	-0.428134
109215335	chr12:109215335:G:A	9.26532e-14	-3.15636e-10	0.171793
109215477	chr12:109215477:T:A	1.71729e-14	-3.15636e-10	-1.51374
109215566	chr12:109215566:A:G	1.32341e-13	-3.15636e-10	0.528314
109215639	chr12:109215639:C:T	1.32278e-13	-3.15636e-10	0.527832
109215644	chr12:109215644:A:G	6.68723e-15	-2.04643	-0.410435
109215682	chr12:109215682:G:A	2.34941e-14	-3.15636e-10	-1.20032
109215697	chr12:109215697:G:A	2.55953e-15	-1.98415	-1.4331
109216011	chr12:109216011:C:T	5.31927e-15	-1.62736	-1.05837
109216367	chr12:109216367:G:A	1.07104e-13	-3.15636e-10	0.316733
109216481	chr12:109216481:A:G	2.02011e-14	-3.15636e-10	-1.35133
109217078	chr12:109217078:T:G	6.02919e-15	-2.0668	-0.493655
109217349	chr12:109217349:T:G	3.62314e-15	-1.99645	-1.07328
109217382	chr12:109217382:A:G	1.08582e-13	-3.15636e-10	0.330433
109217601	chr12:109217601:C:T	2.48725e-14	-3.15636e-10	-1.14331
109217616	chr12:109217616:T:C	1.75277e-14	-3.15636e-10	-1.49329
109217715	chr12:109217715:G:C	2.66603e-15	-2.04103	-1.33545
109218236	chr12:109218236:C:G	3.35132e-14	-3.15636e-10	-0.84513
109218262	chr12:109218262:T:C	3.60314e-15	-1.56042	-1.51484
109218263	chr12:109218263:G:A	7.27939e-15	-2.04747	-0.324552
109218331	chr12:109218331:A:G	2.69834e-15	-2.00587	-1.35856
109218716	chr12:109218716:T:C	2.9429e-15	-1.77071	-1.50696
109218723	chr12:109218723:G:C	9.97148e-15	-2.05734	-4.9349e-10
109218739	chr12:109218739:C:T	3.31808e-15	-2.06107	-1.09661
109218740	chr12:109218740:G:A	2.4039e-15	-1.96749	-1.51249
109218859	chr12:109218859:C:T	2.80001e-15	-2.05435	-1.2731
109219005	chr12:109219005:G:A	3.08665e-15	-2.0135	-1.21648
109219019	chr12:109219019:G:A	8.99599e-14	-3.15636e-10	0.142295
109219062	chr12:109219062:C:T	1.77457e-14	-3.15636e-10	-1.48093
109219416	chr12:109219416:A:T	2.51063e-14	-3.15636e-10	-1.13395
109219678	chr12:109219678:T:C	2.46246e-14	-3.15636e-10	-1.15332
109220265	chr12:109220265:G:A	3.36591e-15	-2.00484	-1.13853
109220575	chr12:109220575:A:G	2.39259e-15	-1.98086	-1.50384
109221193	chr12:109221193:T:C	1.75186e-14	-3.15636e-10	-1.49381
109221345	chr12:109221345:G:T	3.73626e-15	-2.06529	-0.973692
109221372	chr12:109221372:A:G	5.58004e-15	-1.45926	-1.17862
109221645	chr12:109221645:G:A	1.89525e-14	-3.15636e-10	-1.41514
109221694	chr12:109221694:T:G	1.11448e-14	-1.9461	-4.9349e-10
109221696	chr12:109221696:C:A	1.21186e-13	-3.15636e-10	0.440259
109221936	chr12:109221936:A:G	5.418e-15	-1.49638	-1.17096
109222667	chr12:109222667:C:T	2.0219e-14	-3.15636e-10	-1.35045
109222685	chr12:109222685:C:T	4.41299e-14	-3.15636e-10	-0.569932
109222773	chr12:109222773:C:T	6.15023e-15	-1.33751	-1.20307
109222889	chr12:109222889:C:G	3.37565e-14	-3.15636e-10	-0.837898
109223535	chr12:109223535:T:C	3.45248e-15	-2.05262	-1.06536
109223631	chr12:109223631:C:T	1.33322e-13	0.5357	-4.9349e-10
109224447	chr12:109224447:G:A	4.12113e-14	-3.15636e-10	-0.638358
109224652	chr12:109224652:C:T	5.15119e-15	-1.6122	-1.10564
109224660	chr12:109224660:T:C	2.26953e-15	-2.02284	-1.51465
109224714	chr12:109224714:T:C	2.84961e-15	-2.00968	-1.3002
109224844	chr12:109224844:G:A	1.92521e-14	-1.39945	-4.9349e-10
109224991	chr12:109224991:G:A	1.22212e-13	-3.15636e-10	0.448689
109225183	chr12:109225183:A:G	5.8187e-15	-1.60726	-0.988729
109225295	chr12:109225295:C:T	3.05399e-15	-1.73405	-1.50657
109225808	chr12:109225808:A:T	2.0402e-14	-3.15636e-10	-1.34144
109226466	chr12:109226466:A:G	1.49364e-14	-1.39692	-0.25635
109226876	chr12:109226876:G:C	1.30842e-13	-3.15636e-10	0.516919
109226907	chr12:109226907:C:T	3.24229e-15	-1.91174	-1.26905
109227055	chr12:109227055:A:G	2.19721e-15	-2.06025	-1.50964
109227062	chr12:109227062:C:T	3.37072e-15	-2.02213	-1.11981
109227314	chr12:109227314:T:C	4.74188e-14	-3.15636e-10	-0.498051
109227437	chr12:109227437:G:A	3.38277e-15	-2.059	-1.07938
109227761	chr12:109227761:G:A	2.48958e-14	-3.15636e-10	-1.14237
109227794	chr12:109227794:G:A	3.47588e-15	-2.04333	-1.06789
109227919	chr12:109227919:G:T	3.37704e-15	-2.07238	-1.06769
109228231	chr12:109228231:C:T	1.99863e-14	-3.15636e-10	-1.36202
109228260	chr12:109228260:C:T	1.71461e-14	-3.15636e-10	-1.5153
109228578	chr12:109228578:A:G	2.16911e-14	-3.15636e-10	-1.28017
109228700	chr12:109228700:G:T	2.42462e-14	-3.15636e-10	-1.16881
109229003	chr12:109229003:G:A	2.35417e-14	-3.15636e-10	-1.1983
109229194	chr12:109229194:T:C	4.98657e-15	-1.79658	-0.95374
109229326	chr12:109229326:C:G	6.64643e-15	-1.05874	-1.40425
109229358	chr12:109229358:C:T	2.25096e-14	-3.15636e-10	-1.24313
109229359	chr12:109229359:G:A	1.71601e-14	-3.15636e-10	-1.51448
109229492	chr12:109229492:A:G	3.08208e-14	-3.15636e-10	-0.92888
109229591	chr12:109229591:G:A	7.04822e-15	-1.24157	-1.16272
109229714	chr12:109229714:G:A	3.04585e-14	-3.15636e-10	-0.940705
109229942	chr12:109229942:T:G	3.08606e-14	-3.15636e-10	-0.927588
109230291	chr12:109230291:T:C	3.55602e-15	-2.07363	-1.0148
109230372	chr12:109230372:T:C	1.71456e-14	-3.15636e-10	-1.51533
109230373	chr12:109230373:G:A	1.29735e-13	-3.15636e-10	0.508428
109230711	chr12:109230711:C:T	3.54191e-15	-2.07346	-1.01894
109230777	chr12:109230777:G:T	3.1061e-14	-3.15636e-10	-0.921116
109230799	chr12:109230799:T:C	1.26609e-14	-1.4205	-0.398049
109230854	chr12:109230854:A:G	2.58303e-14	-3.15636e-10	-1.10552
109231136	chr12:109231136:T:A	1.71525e-14	-3.15636e-10	-1.51493
109231331	chr12:109231331:T:G	2.314e-15	-2.01552	-1.50258
109231595	chr12:109231595:C:T	4.7294e-15	-2.03787	-0.765396
109231625	chr12:109231625:C:T	3.725e-15	-1.95869	-1.08331
109231865	chr12:109231865:T:C	2.91024e-15	-1.88439	-1.40444
109231998	chr12:109231998:A:G	5.72721e-14	-3.15636e-10	-0.309256
109232424	chr12:109232424:C:T	2.45094e-15	-2.03323	-1.42737
109232663	chr12:109232663:T:C	4.0116e-14	-2.03015	1.36486
109232915	chr12:109232915:C:T	1.71612e-14	-3.15636e-10	-1.51442
109233021	chr12:109233021:A:G	2.64555e-14	-3.15636e-10	-1.08161
109233211	chr12:109233211:CAT:C	2.53858e-15	-2.03584	-1.38962
109233281	chr12:109233281:A:G	1.78807e-14	-3.15636e-10	-1.47335
109233902	chr12:109233902:G:C	2.08481e-14	-3.15636e-10	-1.31981
109233933	chr12:109233933:C:A	4.19427e-15	-1.97344	-0.949914
109234033	chr12:109234033:C:T	1.72024e-14	-3.15636e-10	-1.51202
109234244	chr12:109234244:G:A	5.74895e-15	-1.84096	-0.76709
109234245	chr12:109234245:C:A	2.20401e-14	-1.26421	-4.9349e-10
109234306	chr12:109234306:G:A	2.894e-14	-3.15636e-10	-0.991846
109234403	chr12:109234403:T:C	3.29047e-15	-2.03915	-1.12688
109234738	chr12:109234738:G:C	1.95778e-14	-3.15636e-10	-1.38267
109234812	chr12:109234812:C:T	2.45923e-14	-3.15636e-10	-1.15464
109235146	chr12:109235146:T:G	1.12676e-14	-1.31702	-0.618114
109235272	chr12:109235272:G:A	2.47034e-14	-1.15013	-4.9349e-10
109235781	chr12:109235781:T:A	9.09082e-15	-1.65136	-0.498448
109237224	chr12:109237224:T:C	4.08814e-15	-1.82742	-1.12156
109237912	chr12:109237912:C:T	1.76812e-14	-3.15636e-10	-1.48457
109238427	chr12:109238427:ATATAT:A	1.93656e-14	-3.15636e-10	-1.39357
109238471	chr12:109238471:AAT:A	3.23228e-14	-1.59988	0.718577
109238501	chr12:109238501:TATA:T	1.83549e-14	-1.44717	-4.9349e-10
109238621	chr12:109238621:A:G	5.03908e-14	-3.15636e-10	-0.437262
109238697	chr12:109238697:C:T	1.76401e-14	-3.15636e-10	-1.48689
109239538	chr12:109239538:C:T	3.88393e-15	-1.77211	-1.22812
109240432	chr12:109240432:A:G	3.62999e-15	-1.83485	-1.23299
109240465	chr12:109240465:T:C	3.91101e-15	-2.07011	-0.923165
109240684	chr12:109240684:G:A	2.62464e-14	-3.15636e-10	-1.08954
109240821	chr12:109240821:TCA:T	2.76724e-15	-1.88142	-1.4578
109240941	chr12:109240941:A:G	1.7153e-14	-3.15636e-10	-1.5149
109241331	chr12:109241331:G:T	3.72529e-15	-1.81744	-1.22449
109241842	chr12:109241842:T:C	3.21839e-14	-3.15636e-10	-0.885605
109242198	chr12:109242198:T:A	1.37119e-14	-1.73653	-0.0022779
109242753	chr12:109242753:C:T	1.1661e-13	-3.15636e-10	0.401762
109243444	chr12:109243444:C:T	2.99096e-14	-3.15636e-10	-0.958889
109243855	chr12:109243855:C:A	2.15272e-14	-3.15636e-10	-1.28775
109244363	chr12:109244363:T:C	3.15981e-14	-3.15636e-10	-0.903971
109244551	chr12:109244551:G:A	5.43601e-15	-2.01947	-0.644558
109244673	chr12:109244673:G:T	1.92924e-14	-3.15636e-10	-1.39736
109244685	chr12:109244685:C:T	3.13006e-14	-3.15636e-10	-0.913431
109245058	chr12:109245058:G:A	2.01032e-13	-3.15636e-10	0.946395
109245125	chr12:109245125:G:A	4.15694e-14	-1.50812	0.878417
109245254	chr12:109245254:T:C	4.81765e-15	-1.84401	-0.940769
109245397	chr12:109245397:C:A	3.88649e-14	-0.696979	-4.9349e-10
109245516	chr12:109245516:G:A	3.84687e-14	-3.15636e-10	-0.707224
109245770	chr12:109245770:A:G	2.75109e-15	-2.00562	-1.33945
109245890	chr12:109245890:A:G	4.75517e-15	-1.98866	-0.809174
109246066	chr12:109246066:C:T	2.22865e-15	-2.07406	-1.48162
109246160	chr12:109246160:G:A	1.71961e-14	-3.15636e-10	-1.51239
109246320	chr12:109246320:G:A	6.08211e-15	-1.07807	-1.47365
109246452	chr12:109246452:C:T	1.7961e-14	-3.15636e-10	-1.46887
109246727	chr12:109246727:G:A	2.96751e-14	-3.15636e-10	-0.966761
109246929	chr12:109246929:G:A	2.71081e-15	-1.84524	-1.51458
109247311	chr12:109247311:A:G	3.02747e-15	-1.73841	-1.51093
109247525	chr12:109247525:G:A	3.46103e-15	-1.90097	-1.21453
109247533	chr12:109247533:C:T	1.78861e-14	-3.15636e-10	-1.47305
109247740	chr12:109247740:A:G	2.0085e-13	0.291863	0.653627
109248104	chr12:109248104:T:C	1.74004e-14	-3.15636e-10	-1.50058
109248160	chr12:109248160:T:A	5.09528e-14	-3.15636e-10	-0.426171
109248605	chr12:109248605:G:A	4.71066e-15	-1.9197	-0.887538
109248916	chr12:109248916:T:C	2.76304e-13	0.944206	0.320224
109248977	chr12:109248977:G:C	5.86215e-15	-1.3893	-1.19925
109249140	chr12:109249140:A:G	1.46104e-13	0.387367	0.239886
109250241	chr12:109250241:A:G	7.73124e-14	-0.00921501	-4.9349e-10
109250784	chr12:109250784:C:T	9.66862e-14	0.485038	-0.270637
109251241	chr12:109251241:C:G	3.39595e-15	-2.05899	-1.07549
109251588	chr12:109251588:C:T	4.4162e-15	-1.5236	-1.34819
109251923	chr12:109251923:C:T	1.76198e-14	-3.15636e-10	-1.48805
109252192	chr12:109252192:G:A	2.43326e-14	-3.15636e-10	-1.16525
109252509	chr12:109252509:A:T	3.4186e-15	-2.05507	-1.07277
109252620	chr12:109252620:C:T	2.55451e-14	-3.15636e-10	-1.11662
109253193	chr12:109253193:G:A	1.73839e-14	-3.15636e-10	-1.50152
109253633	chr12:109253633:G:A	2.03616e-14	-1.34342	-4.9349e-10
109253867	chr12:109253867:T:C	2.06765e-14	-0.846074	-0.481999
109254186	chr12:109254186:A:G	9.13662e-13	0.852406	1.60798
109254438	chr12:109254438:T:C	5.55429e-14	-3.15636e-10	-0.339915
109254837	chr12:109254837:C:T	1.90533e-14	-3.15636e-10	-1.40983
109254865	chr12:109254865:C:T	7.36291e-14	-3.15636e-10	-0.0580288
109255001	chr12:109255001:A:G	3.21287e-13	0.68403	0.731234
109255231	chr12:109255231:A:C	1.84988e-14	-3.15636e-10	-1.43936
109255610	chr12:109255610:C:T	5.97426e-14	-3.15636e-10	-0.267025
109256177	chr12:109256177:C:T	3.94274e-15	-1.82823	-1.15696
109256289	chr12:109256289:G:A	2.25043e-14	-3.15636e-10	-1.24336
109256515	chr12:109256515:C:A	3.13203e-15	-2.07029	-1.1451
109256521	chr12:109256521:A:G	2.13254e-14	-3.15636e-10	-1.29717
109257261	chr12:109257261:G:A	2.49307e-15	-1.98686	-1.4567
109258086	chr12:109258086:A:G	3.30211e-15	-1.6472	-1.51531
109259023	chr12:109259023:C:T	2.32888e-14	-3.15636e-10	-1.2091
109259390	chr12:109259390:A:G	3.31588e-14	-3.15636e-10	-0.855761
109259577	chr12:109259577:AAAAAAC:A	2.14851e-14	-3.15636e-10	-1.28971
109259743	chr12:109259743:C:T	2.16991e-14	-3.15636e-10	-1.2798
109259991	chr12:109259991:A:G	4.00019e-14	0.302515	-0.970657
109260358	chr12:109260358:C:T	6.58059e-14	-3.15636e-10	-0.17036
109260761	chr12:109260761:T:A	6.4692e-14	0.965877	-1.15331
109260942	chr12:109260942:A:G	3.02354e-14	-0.948057	-4.9349e-10
109261149	chr12:109261149:A:C	2.67416e-15	-1.92542	-1.44802
109261613	chr12:109261613:G:A	1.88489e-14	-3.15636e-10	-1.42062
109261658	chr12:109261658:G:A	1.07232e-14	-1.98466	-4.9349e-10
109261811	chr12:109261811:T:C	9.97002e-14	0.523041	-0.277943
109261939	chr12:109261939:A:G	1.10696e-14	-1.95287	-4.9349e-10
109261941	chr12:109261941:A:G	2.03555e-14	-3.15636e-10	-1.34372
109262101	chr12:109262101:G:A	1.87792e-14	-3.15636e-10	-1.42432
109263831	chr12:109263831:C:T	2.20979e-14	-3.15636e-10	-1.26159
109264215	chr12:109264215:T:C	2.14989e-14	-3.15636e-10	-1.28907
109264361	chr12:109264361:G:A	1.9881e-14	-3.15636e-10	-1.36731
109264395	chr12:109264395:C:T	2.56707e-14	-3.15636e-10	-1.11172
109264448	chr12:109264448:G:A	9.81644e-15	-2.07301	-4.9349e-10
109264599	chr12:109264599:C:T	2.21333e-14	-3.15636e-10	-1.25999
109264930	chr12:109264930:G:A	1.75687e-14	-3.15636e-10	-1.49095
109265287	chr12:109265287:C:T	5.98031e-14	-3.15636e-10	-0.266012
109265335	chr12:109265335:A:G	1.74395e-14	-3.15636e-10	-1.49833
109265349	chr12:109265349:G:C	2.1726e-14	-3.15636e-10	-1.27856
109265651	chr12:109265651:G:A	8.48096e-15	-1.63806	-0.581187
109265882	chr12:109265882:G:T	2.47433e-14	-3.15636e-10	-1.14851
109266372	chr12:109266372:G:A	5.13627e-15	-1.26683	-1.45391
109267147	chr12:109267147:C:A	1.72599e-14	-3.15636e-10	-1.50868
109267363	chr12:109267363:T:C	2.18867e-14	-3.15636e-10	-1.27119
109267806	chr12:109267806:A:G	6.12014e-14	0.4738	-0.7167
109268952	chr12:109268952:C:G	4.07034e-14	-3.15636e-10	-0.650759
109269286	chr12:109269286:C:T	1.747e-14	-0.97938	-0.517207
109269459	chr12:109269459:G:C	6.26948e-14	-3.15636e-10	-0.218791
109269812	chr12:109269812:C:T	4.16769e-14	-0.627123	-4.9349e-10
109270584	chr12:109270584:G:A	2.2325e-15	-2.05174	-1.50221
109270762	chr12:109270762:T:C	9.81934e-15	-2.07272	-4.9349e-10
109271352	chr12:109271352:G:A	3.58196e-14	-0.106614	-0.671961
109271517	chr12:109271517:T:G	2.93377e-14	-3.15636e-10	-0.978196
109271875	chr12:109271875:G:T	3.26375e-14	-0.214445	-0.657163
109271907	chr12:109271907:C:T	3.48492e-14	-3.15636e-10	-0.80604
109272337	chr12:109272337:G:A	1.05368e-14	-2.00219	-4.9349e-10
109272441	chr12:109272441:C:T	2.01222e-14	-3.15636e-10	-1.35525
109274417	chr12:109274417:T:A	5.47199e-14	0.303826	-0.658668
109274549	chr12:109274549:C:T	5.14156e-14	0.181105	-0.598234
109274670	chr12:109274670:T:C	1.7354e-14	-3.15636e-10	-1.50325
109274756	chr12:109274756:A:G	1.86417e-14	-3.15636e-10	-1.43167
109274758	chr12:109274758:C:A	5.78214e-14	-3.15636e-10	-0.29971
109274796	chr12:109274796:G:A	1.73996e-14	-3.15636e-10	-1.50062
109274947	chr12:109274947:C:T	5.82054e-15	-1.7373	-0.858373
109275244	chr12:109275244:T:C	1.71921e-14	-3.15636e-10	-1.51262
109275553	chr12:109275553:C:T	1.71699e-14	-3.15636e-10	-1.51391
109275606	chr12:109275606:G:A	4.51043e-14	-3.15636e-10	-0.548092
109276116	chr12:109276116:A:G	2.29722e-14	-3.15636e-10	-1.22279
109276836	chr12:109276836:A:C	2.71923e-15	-2.06274	-1.29398
109276891	chr12:109276891:AAG:A	4.66272e-14	-0.0130524	-0.501834
109277127	chr12:109277127:T:C	2.52224e-14	-3.15636e-10	-1.12934
109277175	chr12:109277175:C:G	2.60077e-14	-3.15636e-10	-1.09868
109277353	chr12:109277353:G:A	1.8902e-14	-1.4178	-4.9349e-10
109277516	chr12:109277516:T:TA	1.71733e-14	-3.15636e-10	-1.51371
109278487	chr12:109278487:A:G	2.59823e-14	-3.15636e-10	-1.09966
109278526	chr12:109278526:G:A	8.65138e-15	-1.04318	-1.15617
109279095	chr12:109279095:G:A	2.82891e-14	-3.15636e-10	-1.01459
109279252	chr12:109279252:G:A	1.73387e-14	-3.15636e-10	-1.50413
109279405	chr12:109279405:G:A	9.83245e-15	-0.909107	-1.16228
109279669	chr12:109279669:G:C	2.48181e-14	-3.15636e-10	-1.1455
109279892	chr12:109279892:A:G	7.12846e-15	-1.17204	-1.22093
109280296	chr12:109280296:T:C	1.71484e-14	-3.15636e-10	-1.51516
109280407	chr12:109280407:C:A	1.73219e-14	-3.15636e-10	-1.5051
109280514	chr12:109280514:G:C	6.46415e-15	-1.33634	-1.15446
109281213	chr12:109281213:G:A	3.0298e-14	-3.15636e-10	-0.945989
109281489	chr12:109281489:A:G	1.78832e-14	-3.15636e-10	-1.47321
109282163	chr12:109282163:G:C	2.04231e-14	-3.15636e-10	-1.3404
109282583	chr12:109282583:C:T	6.54551e-14	-3.15636e-10	-0.175705
109282953	chr12:109282953:G:A	2.23032e-14	-3.15636e-10	-1.25234
109283284	chr12:109283284:A:T	1.99628e-14	-3.15636e-10	-1.3632
109283766	chr12:109283766:G:A	2.84158e-15	-1.93382	-1.37889
109283958	chr12:109283958:T:C	5.95136e-14	-3.15636e-10	-0.270865
109284308	chr12:109284308:A:G	3.06403e-15	-1.85434	-1.383
109284426	chr12:109284426:G:A	1.87487e-14	-3.15636e-10	-1.42595
109284718	chr12:109284718:C:T	1.93093e-14	-3.15636e-10	-1.39648
109285428	chr12:109285428:G:A	4.12566e-14	-0.640093	0.00283361
109286092	chr12:109286092:A:G	5.81466e-14	-0.294103	-4.9349e-10
109287587	chr12:109287587:C:T	3.4138e-14	-3.15636e-10	-0.826658
109287651	chr12:109287651:G:A	2.0319e-13	-3.15636e-10	0.957071
109287795	chr12:109287795:AG:A	7.41079e-14	-3.15636e-10	-0.0515472
109287858	chr12:109287858:G:A	1.28919e-14	-1.80047	-4.9349e-10
109287883	chr12:109287883:G:A	3.94379e-14	-1.93226	1.24992
109287902	chr12:109287902:G:A	1.00252e-14	-2.05197	-4.9349e-10
109288557	chr12:109288557:A:G	5.62211e-14	-3.15636e-10	-0.327777
109288600	chr12:109288600:C:T	1.94275e-14	-3.15636e-10	-1.39038
109288755	chr12:109288755:T:C	8.76032e-15	-0.714838	-1.472
109289083	chr12:109289083:G:A	1.72246e-14	-3.15636e-10	-1.51073
109289216	chr12:109289216:G:A	1.7244e-14	-1.50961	-4.9349e-10
109289231	chr12:109289231:T:C	5.01453e-15	-1.49265	-1.25208
109289835	chr12:109289835:T:C	5.47637e-15	-1.91926	-0.737364
109290370	chr12:109290370:G:A	3.40359e-15	-2.00652	-1.12572
109290434	chr12:109290434:C:T	3.32852e-14	-3.15636e-10	-0.851956
109290882	chr12:109290882:G:A	2.52693e-14	-1.93952	0.812039
109290967	chr12:109290967:A:G	4.27166e-15	-1.83315	-1.07192
109291056	chr12:109291056:C:T	3.50987e-15	-1.58893	-1.51256
109291563	chr12:109291563:G:A	1.7384e-14	-3.15636e-10	-1.50152
109291626	chr12:109291626:G:A	7.0657e-14	-3.15636e-10	-0.099232
109292537	chr12:109292537:G:A	1.71506e-14	-3.15636e-10	-1.51504
109292985	chr12:109292985:C:G	9.13171e-14	-3.15636e-10	0.157268
109293584	chr12:109293584:G:A	1.01859e-14	-2.03606	-4.9349e-10
109293663	chr12:109293663:A:G	6.48504e-15	-1.85599	-0.631586
109293914	chr12:109293914:C:T	9.48126e-14	-3.15636e-10	0.194833
109293979	chr12:109293979:A:G	4.13941e-15	-1.50484	-1.43167
109294187	chr12:109294187:C:T	1.92106e-14	-3.15636e-10	-1.40161
109294561	chr12:109294561:G:A	4.85996e-15	-1.71475	-1.06129
109294608	chr12:109294608:T:C	4.91947e-15	-1.71384	-1.05003
109294766	chr12:109294766:AC:A	4.82283e-15	-1.74018	-1.04353
109294890	chr12:109294890:T:C	4.89081e-15	-1.62889	-1.14082
109295524	chr12:109295524:GCC:G	1.71481e-14	-3.15636e-10	-1.51518
109295767	chr12:109295767:T:C	4.44314e-15	-1.76185	-1.10386
109296082	chr12:109296082:G:A	3.667e-14	-3.15636e-10	-0.75511
109297380	chr12:109297380:G:A	9.2412e-14	-3.15636e-10	0.169187
109297576	chr12:109297576:C:G	1.24755e-14	-1.8333	-4.9349e-10
109297634	chr12:109297634:A:C	5.13063e-14	-3.15636e-10	-0.419255
109297839	chr12:109297839:C:A	1.1105e-14	-2.06193	0.112257
109298228	chr12:109298228:C:T	4.67547e-15	-1.55561	-1.25913
109299274	chr12:109299274:T:C	5.12392e-15	-1.94938	-0.773769
109299392	chr12:109299392:T:C	2.03497e-14	-3.15636e-10	-1.344
109299507	chr12:109299507:G:A	6.36407e-15	-2.0705	-0.435902
109300271	chr12:109300271:C:T	1.2109e-13	-3.15636e-10	0.439463
109300817	chr12:109300817:G:A	2.0837e-14	-3.15636e-10	-1.32034
109301246	chr12:109301246:G:A	1.79899e-14	-3.15636e-10	-1.46726
109301747	chr12:109301747:C:A	1.73494e-14	-3.15636e-10	-1.50351
109302102	chr12:109302102:C:T	2.03409e-14	-3.15636e-10	-1.34444
109302361	chr12:109302361:A:G	1.80929e-14	-3.15636e-10	-1.46155
109302585	chr12:109302585:G:A	1.73494e-14	-3.15636e-10	-1.50351
109302598	chr12:109302598:A:C	7.264e-14	-3.15636e-10	-0.0715539
109302623	chr12:109302623:A:G	9.96052e-15	-2.05844	-4.9349e-10
109302637	chr12:109302637:G:A	4.68277e-15	-1.47984	-1.33335
109302679	chr12:109302679:C:T	8.00787e-14	-3.15636e-10	0.0259404
109302788	chr12:109302788:C:T	5.1844e-14	-0.509414	0.100584
109302812	chr12:109302812:A:G	2.07951e-14	-3.15636e-10	-1.32235
109302931	chr12:109302931:T:C	1.24845e-13	-3.15636e-10	0.469999
109303443	chr12:109303443:G:A	1.76763e-14	-3.15636e-10	-1.48484
109303696	chr12:109303696:G:A	4.17105e-14	-3.15636e-10	-0.626317
109304631	chr12:109304631:CCGCCTCT:C	1.0085e-13	0.256565	-4.9349e-10
109304642	chr12:109304642:T:TAGA	9.85029e-14	0.233016	-4.9349e-10
109304643	chr12:109304643:GCTGCCCCC:G	9.95067e-14	0.243156	-4.9349e-10
109305263	chr12:109305263:T:C	1.0402e-14	-1.69513	-0.319947
109306430	chr12:109306430:C:T	9.40316e-15	-1.77591	-0.340116
109307191	chr12:109307191:G:A	1.72782e-14	-3.15636e-10	-1.50762
109307815	chr12:109307815:A:G	3.93045e-15	-1.55285	-1.43546
109307931	chr12:109307931:G:A	4.66263e-15	-2.02406	-0.793434
109309199	chr12:109309199:C:T	2.02755e-14	-3.15636e-10	-1.34766
109310992	chr12:109310992:C:T	1.34015e-13	-3.15636e-10	0.540884
109311001	chr12:109311001:T:C	4.00329e-15	-1.55139	-1.41856
109311114	chr12:109311114:G:A	3.85429e-15	-1.7149	-1.29298
109311389	chr12:109311389:T:C	1.31912e-13	-3.15636e-10	0.525066
109311784	chr12:109311784:C:A	2.08797e-14	-3.15636e-10	-1.31829
109311815	chr12:109311815:A:G	1.71596e-14	-3.15636e-10	-1.51451
109311864	chr12:109311864:A:G	1.73521e-14	-3.15636e-10	-1.50336
109312198	chr12:109312198:TCA:T	4.75979e-15	-2.07103	-0.725839
109312821	chr12:109312821:T:C	3.82535e-15	-1.71181	-1.30361
109313248	chr12:109313248:A:G	2.68819e-14	-0.962532	-0.103085
109313405	chr12:109313405:A:G	3.92719e-15	-1.73413	-1.25501
109314730	chr12:109314730:C:T	4.32032e-15	-2.07377	-0.81997
109314882	chr12:109314882:T:G	1.27521e-13	-3.15636e-10	0.49121
109315090	chr12:109315090:AG:A	1.72934e-14	-3.15636e-10	-1.50675
109315509	chr12:109315509:T:C	1.74378e-13	-3.15636e-10	0.804153
109315525	chr12:109315525:T:G	1.7331e-14	-3.15636e-10	-1.50457
109315537	chr12:109315537:T:A	1.76512e-14	-3.15636e-10	-1.48627
109315629	chr12:109315629:T:C	1.28256e-14	-1.80563	-4.9349e-10
109315680	chr12:109315680:C:T	3.96761e-15	-1.49021	-1.4887
109315856	chr12:109315856:A:G	5.01461e-14	-3.15636e-10	-0.442129
109316223	chr12:109316223:A:G	3.86774e-15	-1.69973	-1.30467
109316261	chr12:109316261:C:T	2.35078e-14	-3.15636e-10	-1.19974
109316701	chr12:109316701:G:A	1.72981e-14	-3.15636e-10	-1.50648
109317818	chr12:109317818:A:G	3.14264e-14	-0.979449	0.0700283
109318115	chr12:109318115:C:T	1.72745e-14	-3.15636e-10	-1.50784
109318255	chr12:109318255:A:G	5.51884e-14	-3.15636e-10	-0.346316
109319424	chr12:109319424:G:A	9.92187e-15	-2.06233	-4.9349e-10
109319498	chr12:109319498:G:C	2.04326e-14	-3.15636e-10	-1.33994
109319579	chr12:109319579:T:C	1.73547e-14	-3.15636e-10	-1.50321
109319631	chr12:109319631:A:G	1.73553e-14	-3.15636e-10	-1.50317
109320046	chr12:109320046:G:GT	1.76604e-14	-3.15636e-10	-1.48574
109320116	chr12:109320116:C:A	3.9405e-15	-2.06633	-0.919433
109320267	chr12:109320267:T:C	3.53162e-15	-2.03721	-1.0581
109320326	chr12:109320326:C:T	8.50676e-14	-3.15636e-10	0.0863762
109321030	chr12:109321030:G:A	4.1218e-15	-2.05146	-0.889324
109321191	chr12:109321191:T:A	2.95121e-14	-3.15636e-10	-0.972271
109321275	chr12:109321275:A:G	9.85058e-15	-2.06954	-4.9349e-10
109321797	chr12:109321797:GATACAGAGAAATAGAC:G	1.72001e-14	-3.15636e-10	-1.51215
109322048	chr12:109322048:TG:T	1.71939e-14	-3.15636e-10	-1.51251
109322449	chr12:109322449:T:G	1.40884e-13	-3.15636e-10	0.590868
109322662	chr12:109322662:T:C	1.73461e-14	-3.15636e-10	-1.5037
109322777	chr12:109322777:G:A	1.14536e-13	-3.15636e-10	0.383816
109322905	chr12:109322905:G:A	1.2591e-14	-1.82409	-4.9349e-10
109322908	chr12:109322908:A:G	1.72095e-14	-3.15636e-10	-1.51161
109323104	chr12:109323104:C:T	1.71456e-14	-3.15636e-10	-1.51533
109323950	chr12:109323950:G:A	1.71995e-14	-3.15636e-10	-1.51219
109324223	chr12:109324223:T:C	1.2363e-13	-3.15636e-10	0.460221
109324270	chr12:109324270:G:A	3.84973e-14	-3.15636e-10	-0.706481
109324300	chr12:109324300:C:T	1.30112e-13	-3.15636e-10	0.511322
109324781	chr12:109324781:G:T	8.64328e-14	0.102298	-4.9349e-10
109324945	chr12:109324945:C:T	4.52828e-14	-3.15636e-10	-0.544142
109325086	chr12:109325086:T:C	2.02139e-14	-3.15636e-10	-1.3507
109325163	chr12:109325163:C:T	3.66433e-15	-1.73162	-1.3268
109325228	chr12:109325228:AT:A	2.74045e-14	-2.06128	1.01491
109326063	chr12:109326063:T:A	3.14036e-14	-3.15636e-10	-0.910147
109326435	chr12:109326435:G:C	2.33962e-14	-3.15636e-10	-1.20449
109326759	chr12:109326759:A:G	1.86737e-14	-3.15636e-10	-1.42995
109327228	chr12:109327228:G:T	4.37509e-14	-3.15636e-10	-0.578557
109327669	chr12:109327669:C:T	6.61931e-14	-3.15636e-10	-0.164494
109327938	chr12:109327938:G:A	3.10966e-15	-1.93758	-1.28498
109328738	chr12:109328738:G:A	1.7293e-14	-3.15636e-10	-1.50677
109328951	chr12:109328951:CTG:C	1.59179e-14	-1.58962	-4.9349e-10
109330717	chr12:109330717:A:G	9.89364e-15	-2.06518	-4.9349e-10
109330927	chr12:109330927:G:T	4.72653e-15	-1.81806	-0.985819
109330962	chr12:109330962:T:C	3.10828e-15	-1.93937	-1.28363
109331876	chr12:109331876:G:C	2.7002e-15	-1.85036	-1.51338
109332106	chr12:109332106:C:CTGGGATT	1.80628e-14	-3.15636e-10	-1.46322
109332728	chr12:109332728:C:A	1.75481e-14	-3.15636e-10	-1.49212
109332785	chr12:109332785:G:A	1.72821e-14	-3.15636e-10	-1.5074
109332800	chr12:109332800:T:C	1.38334e-14	-1.72999	-4.9349e-10
109333807	chr12:109333807:T:A	1.8806e-14	-3.15636e-10	-1.42289
109333967	chr12:109333967:CTTA:C	1.72014e-14	-3.15636e-10	-1.51208
109334129	chr12:109334129:A:G	2.21316e-14	-1.51322	0.253154
109334550	chr12:109334550:C:T	2.69109e-15	-1.86641	-1.50071
109334643	chr12:109334643:T:G	2.65384e-14	-2.07402	0.995546
109334790	chr12:109334790:C:T	3.11495e-14	-0.918271	-4.9349e-10
109334951	chr12:109334951:C:T	1.8575e-14	-3.15636e-10	-1.43525
109335122	chr12:109335122:T:C	2.25688e-15	-2.03095	-1.51213
109335257	chr12:109335257:G:A	3.87906e-15	-1.98697	-1.01451
109335621	chr12:109335621:AC:A	1.96486e-14	-3.15636e-10	-1.37906
109335854	chr12:109335854:T:C	3.97317e-15	-1.99638	-0.981126
109335875	chr12:109335875:T:C	3.93701e-15	-1.98887	-0.997779
109336089	chr12:109336089:CA:C	2.71252e-15	-1.99858	-1.36061
109336274	chr12:109336274:C:T	1.71924e-14	-3.15636e-10	-1.5126
109336411	chr12:109336411:A:T	2.70171e-14	-3.15636e-10	-1.0606
109336458	chr12:109336458:A:C	3.60081e-14	-1.65657	0.883239
109336755	chr12:109336755:C:T	1.78834e-14	-1.2165	-0.256695
109337264	chr12:109337264:A:G	2.83099e-14	-2.0717	1.05784
109337343	chr12:109337343:G:A	3.61836e-15	-1.98248	-1.08857
109337471	chr12:109337471:C:T	1.76131e-14	-3.15636e-10	-1.48843
109337589	chr12:109337589:C:A	3.00137e-14	-2.06817	1.11275
109338040	chr12:109338040:A:G	3.30322e-15	-2.06818	-1.09399
109338129	chr12:109338129:C:T	2.46174e-14	-2.07405	0.920432
109338130	chr12:109338130:G:A	2.83788e-13	-0.225481	1.51664
109338139	chr12:109338139:G:A	2.55905e-15	-2.06673	-1.35071
109338296	chr12:109338296:A:G	2.70163e-14	-2.07407	1.01344
109339556	chr12:109339556:T:C	8.95932e-14	-1.16537	1.30358
109339872	chr12:109339872:A:G	3.13836e-14	-2.07361	1.16283
109339940	chr12:109339940:G:A	1.72438e-14	-3.15636e-10	-1.50962
109340059	chr12:109340059:A:G	8.41571e-14	-0.545622	0.621238
109340063	chr12:109340063:AC:A	1.73308e-14	-3.15636e-10	-1.50459
109340101	chr12:109340101:T:C	2.2931e-13	-1.6529	2.7309
109340403	chr12:109340403:A:G	2.24066e-13	-1.60782	2.66269
109340441	chr12:109340441:T:A	1.75815e-14	-3.15636e-10	-1.49022
109340443	chr12:109340443:A:T	1.76274e-14	-3.15636e-10	-1.48762
109340727	chr12:109340727:T:TA	2.2445e-13	-1.63254	2.68912
109341073	chr12:109341073:A:G	3.83773e-14	-1.05017	0.340572
109341092	chr12:109341092:G:A	9.44695e-14	-0.406228	0.597435
109341435	chr12:109341435:C:T	1.13041e-14	-1.63195	-0.299962
109341811	chr12:109341811:T:C	8.32299e-14	-1.66024	1.72478
109342657	chr12:109342657:C:A	3.70257e-14	-1.18424	0.438787
109343082	chr12:109343082:A:T	3.06172e-14	-3.15636e-10	-0.935508
109343142	chr12:109343142:G:A	2.68987e-15	-2.07108	-1.2965
109343560	chr12:109343560:T:C	2.23293e-14	-1.62199	0.37082
109343610	chr12:109343610:A:C	1.04303e-13	-0.402864	0.69309
109343762	chr12:109343762:G:A	2.46856e-14	-1.62206	0.471207
109344089	chr12:109344089:T:G	1.40849e-14	-1.71196	-4.9349e-10
109344108	chr12:109344108:T:C	2.56466e-14	-1.57154	0.458884
109344261	chr12:109344261:A:G	2.5948e-14	-3.15636e-10	-1.10098
109344407	chr12:109344407:C:T	4.20225e-14	-1.25402	0.635152
109344603	chr12:109344603:T:C	2.15909e-13	-1.62533	2.64312
109344851	chr12:109344851:A:G	2.99704e-14	-2.07272	1.11586
109344892	chr12:109344892:A:C	2.3851e-14	-3.15636e-10	-1.18524
109344935	chr12:109344935:G:A	1.32504e-14	-1.77304	-4.9349e-10
109345028	chr12:109345028:A:G	1.9879e-13	-1.65625	2.59143
109345548	chr12:109345548:G:A	2.13338e-13	-1.61027	2.61608
109345577	chr12:109345577:T:C	1.74897e-14	-3.15636e-10	-1.49546
109346203	chr12:109346203:G:A	2.73203e-15	-2.07019	-1.28183
109346466	chr12:109346466:G:A	2.16997e-15	-2.06733	-1.51503
109346508	chr12:109346508:T:C	1.7147e-14	-3.15636e-10	-1.51525
109346600	chr12:109346600:A:C	1.22201e-14	-1.85399	-4.9349e-10
109346897	chr12:109346897:G:A	2.16443e-15	-2.07064	-1.51427
109347080	chr12:109347080:G:A	3.18756e-14	-2.07337	1.17814
109347082	chr12:109347082:A:AC	1.2243e-13	-3.15636e-10	0.450469
109347271	chr12:109347271:A:G	2.52908e-15	-2.07217	-1.35704
109347436	chr12:109347436:C:T	9.8074e-15	-2.07393	-4.9349e-10
109347805	chr12:109347805:C:T	1.73409e-14	-3.15636e-10	-1.504
109348350	chr12:109348350:A:AT	1.41154e-14	-1.70981	-4.9349e-10
109348877	chr12:109348877:G:A	3.22141e-14	-2.07136	1.18669
109349682	chr12:109349682:C:T	2.38026e-15	-2.06861	-1.42125
109349727	chr12:109349727:G:A	2.639e-14	-3.15636e-10	-1.08408
109349888	chr12:109349888:G:A	3.44881e-14	-1.2586	0.442146
109349939	chr12:109349939:C:T	3.08347e-14	-2.07356	1.14513
109350045	chr12:109350045:A:G	1.95831e-14	-1.61893	0.236532
109350227	chr12:109350227:C:G	3.01449e-15	-2.06141	-1.19223
109350365	chr12:109350365:C:T	2.72123e-15	-2.07262	-1.28336
109350548	chr12:109350548:G:A	2.54267e-14	-3.15636e-10	-1.12127
109351086	chr12:109351086:G:A	9.82789e-15	-2.07185	-4.9349e-10
109351501	chr12:109351501:A:G	2.65835e-14	-3.15636e-10	-1.07678
109352367	chr12:109352367:T:C	3.77967e-14	-3.15636e-10	-0.724847
109352415	chr12:109352415:T:C	2.04291e-14	-1.34011	-4.9349e-10
109352750	chr12:109352750:T:C	9.87441e-15	-2.06712	-4.9349e-10
109352761	chr12:109352761:G:T	9.88539e-15	-2.06601	-4.9349e-10
109352780	chr12:109352780:A:G	9.83383e-15	-2.07124	-4.9349e-10
109352936	chr12:109352936:T:A	8.06794e-15	-1.80466	-0.464509
109352947	chr12:109352947:C:A	4.93968e-15	-1.84423	-0.915538
109353165	chr12:109353165:G:C	1.88968e-14	-3.15636e-10	-1.41808
109353169	chr12:109353169:A:T	2.49573e-14	-3.15636e-10	-1.1399
109353298	chr12:109353298:G:A	9.85575e-15	-2.06901	-4.9349e-10
109353720	chr12:109353720:C:T	1.97046e-14	-3.15636e-10	-1.37622
109353815	chr12:109353815:C:A	3.88898e-15	-2.07406	-0.92486
109354043	chr12:109354043:ATTC:A	6.62227e-15	-1.81635	-0.650284
109354978	chr12:109354978:A:C	5.35859e-15	-2.03783	-0.640542
109355468	chr12:109355468:G:A	1.52009e-14	-1.63571	-4.9349e-10
109356932	chr12:109356932:A:G	6.81015e-15	-1.80031	-0.63835
109357070	chr12:109357070:A:G	6.33673e-15	-1.74676	-0.763951
109357121	chr12:109357121:G:GA	4.21258e-15	-1.65512	-1.26387
109357361	chr12:109357361:T:G	6.24134e-15	-1.75422	-0.771655
109358709	chr12:109358709:A:G	3.26528e-14	-3.15636e-10	-0.87114
109358974	chr12:109358974:C:G	2.10993e-14	-3.15636e-10	-1.30783
109358994	chr12:109358994:C:A	7.23437e-15	-1.55078	-0.827447
109359027	chr12:109359027:C:T	4.90744e-15	-1.40133	-1.36499
109359246	chr12:109359246:G:A	2.18278e-15	-2.06414	-1.51233
109359323	chr12:109359323:G:A	1.71565e-14	-3.15636e-10	-1.51469
109360161	chr12:109360161:C:A	1.11213e-14	-1.94821	-4.9349e-10
109360677	chr12:109360677:TC:T	2.78956e-15	-2.05589	-1.2753
109361525	chr12:109361525:G:A	2.53688e-15	-2.06936	-1.35677
109361544	chr12:109361544:G:A	3.0029e-15	-1.91493	-1.34256
109361682	chr12:109361682:C:T	4.395e-14	-3.15636e-10	-0.574018
109361837	chr12:109361837:AAAAG:A	1.94358e-14	-3.15636e-10	-1.38995
109361937	chr12:109361937:A:G	2.79262e-14	-3.15636e-10	-1.02751
109362061	chr12:109362061:C:CT	3.31055e-15	-2.0398	-1.12016
109362318	chr12:109362318:A:G	3.00458e-14	-3.15636e-10	-0.954347
109362604	chr12:109362604:G:A	2.95477e-14	-3.15636e-10	-0.971064
109362638	chr12:109362638:G:A	2.70385e-14	-3.15636e-10	-1.05981
109362683	chr12:109362683:T:G	5.12135e-15	-2.00664	-0.717016
109362801	chr12:109362801:C:T	1.78543e-14	-3.15636e-10	-1.47482
109362951	chr12:109362951:C:T	3.04058e-14	-3.15636e-10	-0.942437
109363173	chr12:109363173:A:G	2.96064e-15	-2.06496	-1.20671
109363332	chr12:109363332:C:T	3.41193e-15	-1.82206	-1.30773
109363571	chr12:109363571:G:A	3.39021e-14	-3.15636e-10	-0.833593
109363633	chr12:109363633:A:G	3.08111e-15	-1.89139	-1.34039
109363848	chr12:109363848:A:G	1.41518e-14	-1.70723	-4.9349e-10
109363868	chr12:109363868:C:T	1.3633e-14	-1.74458	-4.9349e-10
109363998	chr12:109363998:A:G	9.91968e-15	-1.54009	-0.522458
109364454	chr12:109364454:C:T	4.62867e-15	-2.02023	-0.804566
109364505	chr12:109364505:T:C	1.0027e-14	-2.05179	-4.9349e-10
109364596	chr12:109364596:T:C	3.24838e-15	-1.8801	-1.29882
109364818	chr12:109364818:A:G	4.20273e-14	-3.15636e-10	-0.618751
109365036	chr12:109365036:C:T	1.85144e-14	-3.15636e-10	-1.43852
109365041	chr12:109365041:C:T	1.84834e-14	-3.15636e-10	-1.4402
109365042	chr12:109365042:G:A	3.11512e-15	-1.88481	-1.33599
109365067	chr12:109365067:T:G	2.65461e-15	-2.04567	-1.3351
109365444	chr12:109365444:C:A	2.63099e-15	-2.05687	-1.33284
109365912	chr12:109365912:C:T	2.66084e-14	-3.15636e-10	-1.07584
109366389	chr12:109366389:A:G	3.52076e-15	-2.02256	-1.07584
109366417	chr12:109366417:G:A	1.02721e-14	-1.46598	-0.561662
109366604	chr12:109366604:C:T	2.66564e-14	-3.15636e-10	-1.07404
109366778	chr12:109366778:G:A	2.06966e-14	-0.751236	-0.575862
109367039	chr12:109367039:G:A	3.43085e-15	-1.85822	-1.26604
109367166	chr12:109367166:A:C	5.30484e-15	-2.04381	-0.644643
109367230	chr12:109367230:T:C	1.043e-14	-2.01239	-4.9349e-10
109367276	chr12:109367276:T:C	3.25385e-14	-3.15636e-10	-0.874647
109367509	chr12:109367509:G:A	1.727e-14	-3.15636e-10	-1.5081
109367832	chr12:109367832:G:A	1.05745e-14	-1.99862	-4.9349e-10
109368123	chr12:109368123:A:G	2.28548e-15	-2.01571	-1.51478
109368305	chr12:109368305:A:G	2.25479e-14	-3.15636e-10	-1.24143
109368549	chr12:109368549:G:A	1.00293e-14	-2.05156	-4.9349e-10
109369151	chr12:109369151:C:A	2.69715e-14	-3.15636e-10	-1.06229
109369541	chr12:109369541:A:G	3.19055e-15	-1.8824	-1.31448
109369904	chr12:109369904:T:G	1.00742e-14	-1.45246	-0.594632
109369986	chr12:109369986:C:G	2.1265e-14	-0.692804	-0.607204
109370070	chr12:109370070:T:A	7.546e-14	-3.15636e-10	-0.0334668
109370223	chr12:109370223:C:G	2.60005e-14	-3.15636e-10	-1.09895
109370768	chr12:109370768:T:A	5.83476e-15	-1.58194	-1.0113
109370966	chr12:109370966:C:G	9.71311e-15	-1.47609	-0.607505
109371100	chr12:109371100:C:G	4.53712e-15	-2.00978	-0.834997
109371118	chr12:109371118:C:T	9.84991e-15	-2.06961	-4.9349e-10
109371373	chr12:109371373:C:T	2.30915e-14	-3.15636e-10	-1.21761
109371609	chr12:109371609:T:C	1.14332e-14	-1.92055	-4.9349e-10
109371969	chr12:109371969:C:T	1.73941e-14	-3.15636e-10	-1.50094
109372058	chr12:109372058:T:C	2.2628e-14	-3.15636e-10	-1.23788
109372311	chr12:109372311:G:A	3.37478e-15	-2.03128	-1.10946
109372599	chr12:109372599:T:A	2.13612e-14	-3.15636e-10	-1.29549
109372697	chr12:109372697:G:T	2.51491e-14	-0.683977	-0.448272
109372795	chr12:109372795:A:G	1.71553e-14	-3.15636e-10	-1.51476
109372858	chr12:109372858:C:CT	9.90028e-15	-2.06451	-4.9349e-10
109373389	chr12:109373389:ATATAAT:A	3.62943e-14	-3.15636e-10	-0.76541
109373807	chr12:109373807:C:T	2.1112e-14	-3.15636e-10	-1.30723
109373910	chr12:109373910:C:A	2.07998e-14	-3.15636e-10	-1.32213
109373966	chr12:109373966:G:A	2.22237e-14	-3.15636e-10	-1.25591
109374347	chr12:109374347:C:T	2.02605e-14	-3.15636e-10	-1.3484
109374736	chr12:109374736:T:C	4.07494e-14	-3.15636e-10	-0.649629
109374771	chr12:109374771:G:A	2.85616e-15	-1.84612	-1.46147
109374815	chr12:109374815:G:A	2.71141e-14	-3.15636e-10	-1.05702
109375119	chr12:109375119:T:TG	1.17034e-14	-1.89719	-4.9349e-10
109375135	chr12:109375135:G:A	2.22571e-14	-3.15636e-10	-1.25441
109375603	chr12:109375603:A:G	2.10156e-14	-3.15636e-10	-1.31181
109375860	chr12:109375860:C:T	1.04069e-14	-1.46314	-0.551455
109375867	chr12:109375867:T:C	4.54719e-15	-2.02813	-0.814427
109376119	chr12:109376119:TCATACAC:T	2.15522e-14	-3.15636e-10	-1.28659
109376273	chr12:109376273:T:G	3.46082e-15	-1.84672	-1.26884
109376378	chr12:109376378:G:T	1.01311e-14	-2.04146	-4.9349e-10
109376382	chr12:109376382:G:A	2.1639e-14	-3.15636e-10	-1.28257
109376423	chr12:109376423:C:G	3.52209e-15	-1.79717	-1.30085
109376630	chr12:109376630:C:T	2.20856e-14	-3.15636e-10	-1.26214
109377099	chr12:109377099:A:G	2.93545e-15	-1.83357	-1.44663
109377298	chr12:109377298:T:G	4.88552e-15	-1.62467	-1.14613
109377334	chr12:109377334:CAT:C	5.30194e-14	-3.15636e-10	-0.386413
109377488	chr12:109377488:C:A	1.83046e-14	-3.15636e-10	-1.44992
109377910	chr12:109377910:C:A	3.03652e-15	-1.80145	-1.44491
109378265	chr12:109378265:A:G	1.16986e-14	-1.8976	-4.9349e-10
109378815	chr12:109378815:G:A	3.19154e-15	-1.99415	-1.20241
109379093	chr12:109379093:C:G	1.01344e-14	-2.04113	-4.9349e-10
109379140	chr12:109379140:T:G	3.05149e-15	-1.81202	-1.42942
109379233	chr12:109379233:A:G	2.42463e-15	-1.9587	-1.51269
109379666	chr12:109379666:G:A	4.62786e-14	-3.15636e-10	-0.52239
109380051	chr12:109380051:A:G	1.00527e-14	-2.04923	-4.9349e-10
109380068	chr12:109380068:T:C	2.71614e-15	-2.0286	-1.32926
109380069	chr12:109380069:A:T	2.86484e-15	-2.02721	-1.27735
109380092	chr12:109380092:G:A	2.68769e-14	-3.15636e-10	-1.0658
109380530	chr12:109380530:T:C	8.26998e-15	-2.01211	-0.232333
109381185	chr12:109381185:T:C	4.53067e-15	-1.99048	-0.855721
109381376	chr12:109381376:G:A	4.29282e-14	-3.15636e-10	-0.59754
109381555	chr12:109381555:A:G	4.55327e-15	-1.98689	-0.854331
109381603	chr12:109381603:G:A	2.17549e-14	-3.15636e-10	-1.27723
109381640	chr12:109381640:AC:A	6.35002e-15	-2.01089	-0.497717
109381643	chr12:109381643:A:T	6.38925e-15	-2.00789	-0.494562
109381668	chr12:109381668:TG:T	3.40816e-15	-1.82473	-1.30616
109381678	chr12:109381678:A:T	2.37081e-15	-1.97911	-1.51473
109381826	chr12:109381826:A:T	2.34828e-14	-3.15636e-10	-1.2008
109381916	chr12:109381916:G:A	2.77146e-14	-3.15636e-10	-1.03511
109381922	chr12:109381922:A:T	1.09276e-14	-1.36337	-0.602401
109382861	chr12:109382861:A:G	2.7494e-14	-3.15636e-10	-1.0431
109382972	chr12:109382972:A:G	3.15811e-15	-1.86276	-1.34434
109383060	chr12:109383060:T:C	2.38805e-15	-1.97435	-1.51225
109383070	chr12:109383070:A:G	1.06814e-14	-1.31666	-0.671906
109383399	chr12:109383399:C:T	1.29419e-14	-1.7966	-4.9349e-10
109383762	chr12:109383762:G:A	2.77146e-14	-3.15636e-10	-1.03511
109384054	chr12:109384054:G:A	2.11741e-14	-3.15636e-10	-1.30429
109384551	chr12:109384551:C:CA	2.76651e-14	-3.15636e-10	-1.0369
109385195	chr12:109385195:A:C	1.99348e-14	-3.15636e-10	-1.3646
109385767	chr12:109385767:G:A	3.00672e-15	-1.82132	-1.43491
109385865	chr12:109385865:C:A	2.12338e-14	-3.15636e-10	-1.30147
109386286	chr12:109386286:G:A	3.6998e-15	-1.61383	-1.43496
109386366	chr12:109386366:ATACT:A	5.96871e-14	-3.15636e-10	-0.267954
109386477	chr12:109386477:G:A	3.11003e-15	-1.78915	-1.43329
109386732	chr12:109386732:C:A	1.16237e-13	-3.15636e-10	0.398561
109386921	chr12:109386921:G:A	1.00756e-14	-1.53209	-0.514858
109387128	chr12:109387128:C:T	2.46779e-14	-3.15636e-10	-1.15116
109387337	chr12:109387337:A:G	2.5731e-14	-3.15636e-10	-1.10937
109387463	chr12:109387463:A:T	1.73487e-14	-3.15636e-10	-1.50355
109387683	chr12:109387683:C:T	2.30623e-14	-3.15636e-10	-1.21887
109387839	chr12:109387839:C:A	2.86339e-14	-3.15636e-10	-1.00248
109388022	chr12:109388022:A:G	2.28135e-14	-3.15636e-10	-1.22972
109388058	chr12:109388058:T:A	2.21676e-14	-3.15636e-10	-1.25844
109388241	chr12:109388241:A:T	1.20973e-14	-1.42649	-0.437597
109388261	chr12:109388261:C:A	2.19415e-14	-3.15636e-10	-1.26869
109388289	chr12:109388289:T:C	2.4533e-14	-3.15636e-10	-1.15705
109388329	chr12:109388329:G:C	2.96698e-14	-3.15636e-10	-0.96694
109388363	chr12:109388363:C:T	6.29404e-15	-2.00592	-0.511549
109388370	chr12:109388370:C:T	2.23222e-14	-3.15636e-10	-1.25149
109388464	chr12:109388464:G:A	2.21857e-14	-3.15636e-10	-1.25762
109388730	chr12:109388730:G:A	2.21784e-14	-3.15636e-10	-1.25795
109388966	chr12:109388966:C:T	5.17854e-15	-2.01644	-0.696107
109389252	chr12:109389252:G:A	2.21425e-14	-3.15636e-10	-1.25957
109389283	chr12:109389283:G:A	2.1562e-14	-3.15636e-10	-1.28614
109389398	chr12:109389398:G:A	2.21446e-14	-3.15636e-10	-1.25948
109389447	chr12:109389447:C:T	2.23955e-14	-3.15636e-10	-1.24821
109389593	chr12:109389593:T:G	3.12313e-15	-1.7969	-1.42134
109389656	chr12:109389656:T:C	3.75877e-14	-1.5071	0.776706
109389693	chr12:109389693:C:G	2.24437e-14	-3.15636e-10	-1.24606
109389764	chr12:109389764:T:A	1.99119e-14	-3.15636e-10	-1.36575
109389778	chr12:109389778:T:C	1.99445e-14	-3.15636e-10	-1.36411
109389835	chr12:109389835:G:T	1.01519e-14	-2.03941	-4.9349e-10
109389846	chr12:109389846:C:T	2.247e-14	-3.15636e-10	-1.24489
109389945	chr12:109389945:C:T	2.26342e-14	-3.15636e-10	-1.23761
109390172	chr12:109390172:C:T	4.84288e-15	-2.02933	-0.75023
109390234	chr12:109390234:T:C	4.41699e-15	-2.01893	-0.852682
109390243	chr12:109390243:G:A	3.11815e-14	-3.15636e-10	-0.917246
109390389	chr12:109390389:C:A	2.89441e-14	-3.15636e-10	-0.991702
109390581	chr12:109390581:T:C	4.97705e-15	-1.96251	-0.789722
109391231	chr12:109391231:C:G	3.66789e-15	-1.84182	-1.21563
109391434	chr12:109391434:G:C	1.75479e-14	-3.15636e-10	-1.49214
109391852	chr12:109391852:T:C	3.02252e-14	-1.51059	0.562193
109392367	chr12:109392367:G:T	1.03373e-14	-1.41891	-0.602399
109392368	chr12:109392368:C:T	1.06252e-14	-1.4005	-0.593341
109392509	chr12:109392509:G:C	2.51117e-14	-3.15636e-10	-1.13374
109392515	chr12:109392515:G:A	3.1549e-15	-1.79056	-1.41755
109392601	chr12:109392601:A:G	7.94698e-15	-2.0124	-0.271877
109393100	chr12:109393100:G:A	8.192e-15	-2.04018	-0.21373
109393175	chr12:109393175:T:C	8.19912e-15	-1.23748	-1.01557
109393553	chr12:109393553:A:ATCCT	1.79355e-14	-3.15636e-10	-1.47029
109393830	chr12:109393830:C:G	1.76197e-14	-3.15636e-10	-1.48805
109393918	chr12:109393918:C:CTATAGTGCCA	2.16786e-14	-3.15636e-10	-1.28074
109393953	chr12:109393953:C:T	1.02154e-14	-2.03318	-4.9349e-10
109394498	chr12:109394498:A:G	5.21464e-15	-1.52715	-1.17844
109394740	chr12:109394740:T:G	1.05986e-14	-1.26181	-0.734535
109394907	chr12:109394907:T:C	9.61997e-15	-1.33432	-0.758913
109395294	chr12:109395294:T:C	3.54008e-14	-1.01697	0.226631
109395341	chr12:109395341:T:C	4.97943e-15	-1.56014	-1.19162
109395604	chr12:109395604:CT:C	3.26134e-15	-2.00429	-1.17065
109395720	chr12:109395720:G:A	1.61041e-14	-1.578	-4.9349e-10
109395722	chr12:109395722:G:A	1.00433e-14	-2.05017	-4.9349e-10
109395953	chr12:109395953:G:C	1.15878e-14	-1.33568	-0.571437
109396075	chr12:109396075:T:C	1.72435e-14	-3.15636e-10	-1.50963
109396090	chr12:109396090:T:G	1.77645e-14	-1.53558	0.0557092
109396115	chr12:109396115:A:G	5.33618e-15	-1.55351	-1.12905
109397785	chr12:109397785:A:G	4.9724e-15	-1.9804	-0.772763
109397919	chr12:109397919:TA:T	1.73801e-14	-3.15636e-10	-1.50174
109398136	chr12:109398136:A:G	2.15803e-15	-2.07296	-1.51491
109398170	chr12:109398170:G:C	4.95538e-15	-1.54487	-1.21173
109398185	chr12:109398185:T:C	7.83982e-15	-1.46333	-0.834525
109398284	chr12:109398284:G:A	4.91652e-15	-1.55561	-1.20886
109398314	chr12:109398314:C:T	2.52764e-14	-3.15636e-10	-1.1272
109398359	chr12:109398359:A:G	5.67038e-15	-1.96002	-0.661793
109398471	chr12:109398471:T:G	3.71947e-14	-1.55122	0.810317
109398624	chr12:109398624:A:C	8.16482e-15	-1.49966	-0.757575
109398905	chr12:109398905:G:C	3.32616e-14	-1.52903	0.676363
109399032	chr12:109399032:G:A	1.76405e-14	-3.15636e-10	-1.48687
109399110	chr12:109399110:C:T	5.80365e-15	-1.96528	-0.633298
109399247	chr12:109399247:C:T	7.98981e-15	-1.4512	-0.827702
109399328	chr12:109399328:G:A	1.65373e-14	-1.55145	-4.9349e-10
109399330	chr12:109399330:A:C	1.58375e-14	-1.59469	-4.9349e-10
109399419	chr12:109399419:C:A	1.55075e-14	-1.61575	-4.9349e-10
109399521	chr12:109399521:G:A	4.12318e-13	-0.817414	2.48214
109399681	chr12:109399681:G:A	1.14748e-14	-1.95693	0.0400079
109399717	chr12:109399717:G:T	2.99164e-15	-2.04619	-1.21505
109399776	chr12:109399776:G:A	3.00509e-15	-2.05052	-1.20624
109399800	chr12:109399800:A:C	2.08497e-14	-3.15636e-10	-1.31973
109399822	chr12:109399822:G:A	5.52715e-15	-1.97141	-0.675984
109399881	chr12:109399881:T:C	3.06468e-15	-2.04036	-1.19676
109399913	chr12:109399913:T:C	3.0384e-15	-2.04235	-1.20338
109399928	chr12:109399928:A:C	3.03894e-15	-2.04163	-1.20393
109399962	chr12:109399962:C:T	3.03491e-15	-2.04751	-1.19938
109400164	chr12:109400164:T:C	5.53391e-15	-1.98623	-0.659942
109400231	chr12:109400231:C:T	3.65749e-15	-1.80027	-1.26002
109400337	chr12:109400337:G:A	1.73902e-14	-3.15636e-10	-1.50116
109400365	chr12:109400365:C:G	3.01268e-15	-2.04484	-1.2094
109400562	chr12:109400562:T:C	3.0643e-15	-2.03992	-1.19732
109400656	chr12:109400656:A:G	2.96891e-14	-3.15636e-10	-0.966291
109401498	chr12:109401498:A:T	2.93844e-15	-1.98002	-1.29917
109401640	chr12:109401640:C:T	2.09721e-14	-3.15636e-10	-1.31388
109401661	chr12:109401661:G:A	9.81881e-15	-2.07277	-4.9349e-10
109401887	chr12:109401887:G:A	3.46346e-14	-3.15636e-10	-0.812216
109401959	chr12:109401959:C:T	1.15742e-14	-1.90829	-4.9349e-10
109401982	chr12:109401982:C:T	4.08661e-13	-0.762341	2.41816
109402363	chr12:109402363:G:A	3.72642e-15	-1.7918	-1.24982
109402451	chr12:109402451:G:A	4.74378e-15	-1.91287	-0.887365
109402555	chr12:109402555:T:G	2.72959e-14	-3.15636e-10	-1.05033
109402562	chr12:109402562:A:G	8.36464e-15	-1.44325	-0.789807
109403135	chr12:109403135:A:G	1.23251e-13	-0.611285	1.06843
109403188	chr12:109403188:A:G	3.72081e-13	-0.825019	2.38706
109403667	chr12:109403667:GACAA:G	6.16052e-15	-2.01763	-0.521274
109404049	chr12:109404049:C:G	2.54069e-14	-3.15636e-10	-1.12205
109404307	chr12:109404307:G:C	1.61479e-14	-1.57528	-4.9349e-10
109404311	chr12:109404311:G:C	2.16461e-15	-2.07024	-1.51459
109404560	chr12:109404560:G:T	1.22156e-14	-1.0195	-0.834857
109404629	chr12:109404629:A:G	1.12911e-14	-1.35013	-0.582927
109404810	chr12:109404810:G:A	3.23879e-15	-1.90529	-1.27658
109405253	chr12:109405253:T:C	3.26774e-14	-3.15636e-10	-0.870386
109405273	chr12:109405273:C:T	2.21016e-15	-2.07166	-1.49234
109405367	chr12:109405367:A:G	4.50226e-15	-1.94078	-0.911713
109405466	chr12:109405466:G:A	6.81178e-15	-1.5152	-0.923212
109405601	chr12:109405601:C:T	8.4754e-14	-0.871063	0.953746
109405789	chr12:109405789:G:A	1.01703e-14	-1.35499	-0.682601
109405861	chr12:109405861:C:T	2.87722e-14	-1.16799	0.170335
109406276	chr12:109406276:CTGGGCCTGG:C	2.20627e-15	-2.06776	-1.49801
109406627	chr12:109406627:A:G	1.03901e-14	-1.38488	-0.631339
109406707	chr12:109406707:C:G	3.92765e-15	-1.80304	-1.18599
109406768	chr12:109406768:C:T	2.18606e-15	-2.0691	-1.50587
109406873	chr12:109406873:A:C	2.28096e-15	-2.06034	-1.47214
109406923	chr12:109406923:C:T	1.84192e-14	-3.15636e-10	-1.44368
109407135	chr12:109407135:C:T	1.79884e-14	-3.15636e-10	-1.46734
109407412	chr12:109407412:T:TCATATGAAC	1.91313e-13	-1.21857	2.11541
109407450	chr12:109407450:T:C	6.10094e-15	-1.97917	-0.569454
109407790	chr12:109407790:T:C	1.75006e-14	-3.15636e-10	-1.49484
109408057	chr12:109408057:A:G	2.27438e-15	-2.06515	-1.47021
109408414	chr12:109408414:A:G	2.15743e-15	-2.07283	-1.51532
109408661	chr12:109408661:G:T	5.07821e-13	-0.662498	2.53556
109408760	chr12:109408760:G:A	1.59938e-14	-1.58487	-4.9349e-10
109408779	chr12:109408779:A:G	3.38187e-15	-1.94803	-1.19061
109408812	chr12:109408812:C:T	1.80814e-14	-3.15636e-10	-1.46218
109408909	chr12:109408909:A:C	1.05595e-14	-1.31743	-0.682621
109408987	chr12:109408987:C:T	2.16728e-15	-2.07115	-1.51244
109409033	chr12:109409033:C:T	1.79218e-14	-3.15636e-10	-1.47105
109409054	chr12:109409054:G:A	6.31485e-15	-1.99423	-0.519932
109409077	chr12:109409077:C:T	3.84885e-15	-1.8206	-1.18869
109409253	chr12:109409253:T:C	1.11842e-14	-1.94257	-4.9349e-10
109409256	chr12:109409256:T:C	5.82237e-15	-2.05848	-0.536886
109409259	chr12:109409259:T:C	2.33084e-15	-2.04	-1.47084
109409311	chr12:109409311:A:AG	9.9695e-15	-1.36021	-0.697328
109409393	chr12:109409393:G:A	2.95834e-14	-3.15636e-10	-0.969857
109409782	chr12:109409782:A:T	3.04341e-15	-1.94615	-1.29794
109410075	chr12:109410075:AT:A	8.81997e-14	-3.15636e-10	0.122534
109410237	chr12:109410237:G:A	2.80747e-14	-3.15636e-10	-1.0222
109410417	chr12:109410417:C:T	1.73181e-14	-1.39389	-0.111432
109410762	chr12:109410762:T:C	4.63773e-15	-1.97622	-0.846628
109410948	chr12:109410948:C:T	6.9983e-15	-1.54163	-0.869771
109411074	chr12:109411074:A:G	2.0624e-13	-3.15636e-10	0.971972
109411107	chr12:109411107:G:A	2.4028e-15	-2.01488	-1.46555
109411262	chr12:109411262:C:A	1.06606e-14	-1.99051	-4.9349e-10
109411380	chr12:109411380:G:A	2.0485e-14	-3.15636e-10	-1.33738
109411492	chr12:109411492:A:G	3.32947e-15	-1.82891	-1.32535
109411735	chr12:109411735:A:G	2.58392e-15	-1.89792	-1.50984
109411747	chr12:109411747:C:CCT	3.21652e-15	-1.85701	-1.33176
109411822	chr12:109411822:G:A	1.96816e-14	-3.15636e-10	-1.37738
109412144	chr12:109412144:A:T	7.59017e-14	-3.15636e-10	-0.0276312
109412164	chr12:109412164:T:C	1.76429e-14	-3.15636e-10	-1.48674
109412582	chr12:109412582:T:C	1.83474e-14	-3.15636e-10	-1.44758
109412667	chr12:109412667:T:A	1.7922e-14	-3.15636e-10	-1.47104
109412868	chr12:109412868:C:T	1.79159e-14	-3.15636e-10	-1.47138
109412885	chr12:109412885:A:T	1.99805e-14	-1.36231	-4.9349e-10
109412983	chr12:109412983:A:G	1.34027e-14	-1.76161	-4.9349e-10
109413117	chr12:109413117:G:C	5.63626e-14	-3.15636e-10	-0.325264
109413371	chr12:109413371:T:C	1.71563e-14	-3.15636e-10	-1.5147
109413431	chr12:109413431:C:G	1.75678e-14	-3.15636e-10	-1.491
109413614	chr12:109413614:T:C	2.31195e-14	-3.15636e-10	-1.21639
109413676	chr12:109413676:G:A	1.87967e-14	-3.15636e-10	-1.42339
109413681	chr12:109413681:A:G	3.8945e-15	-1.99944	-0.99806
109413683	chr12:109413683:C:G	2.3464e-15	-2.0005	-1.50369
109414028	chr12:109414028:G:T	1.79269e-14	-3.15636e-10	-1.47077
109414094	chr12:109414094:C:T	2.32097e-15	-2.02632	-1.48877
109414391	chr12:109414391:C:T	3.93141e-15	-1.53947	-1.4486
109414447	chr12:109414447:C:T	2.49595e-14	-3.15636e-10	-1.13982
109414492	chr12:109414492:AAG:A	7.2329e-15	-1.42619	-0.952239
109414567	chr12:109414567:T:C	2.2721e-15	-2.02286	-1.5135
109414640	chr12:109414640:T:C	1.0641e-14	-0.842324	-1.15003
109415044	chr12:109415044:T:C	1.10828e-14	-0.83179	-1.11988
109415159	chr12:109415159:C:T	1.08497e-14	-0.844174	-1.12876
109415471	chr12:109415471:A:G	7.50276e-14	-3.15636e-10	-0.0392141
109415501	chr12:109415501:A:G	2.7639e-15	-1.905	-1.43543
109415544	chr12:109415544:A:G	2.71368e-15	-2.06891	-1.28985
109415657	chr12:109415657:G:A	3.16435e-15	-1.91013	-1.295
109415797	chr12:109415797:C:G	3.08372e-15	-1.92763	-1.3033
109416596	chr12:109416596:A:G	2.99181e-15	-1.92918	-1.33201
109416710	chr12:109416710:C:T	7.36598e-15	-1.93768	-0.42252
109416765	chr12:109416765:A:G	5.3882e-14	-3.15636e-10	-0.370273
109416833	chr12:109416833:CAA:C	5.39809e-14	-3.15636e-10	-0.368439
109416848	chr12:109416848:A:T	3.31917e-14	-3.15636e-10	-0.854771
109417036	chr12:109417036:T:C	5.1225e-15	-2.0734	-0.650025
109417224	chr12:109417224:G:A	9.69322e-15	-0.859554	-1.22609
109417306	chr12:109417306:A:G	2.89272e-15	-1.95112	-1.34375
109417313	chr12:109417313:C:T	3.5296e-15	-1.79363	-1.30226
109417396	chr12:109417396:C:T	2.63924e-15	-1.93783	-1.44875
109417397	chr12:109417397:G:A	6.95248e-15	-2.06826	-0.349713
109417713	chr12:109417713:A:G	8.40948e-15	-0.954889	-1.27282
109417876	chr12:109417876:C:T	7.02782e-15	-2.06951	-0.337684
109418215	chr12:109418215:G:A	8.81316e-15	-2.06531	-0.115509
109418220	chr12:109418220:A:G	1.80123e-14	-3.15636e-10	-1.46601
109418385	chr12:109418385:A:G	2.81974e-14	-1.62777	0.609926
109418409	chr12:109418409:C:T	4.67006e-14	-1.79075	1.27744
109418634	chr12:109418634:T:C	1.07319e-14	-0.795326	-1.18852
109418756	chr12:109418756:A:G	1.18804e-14	-2.02504	0.142863
109418797	chr12:109418797:G:C	1.16663e-14	-2.05147	0.151105
109418897	chr12:109418897:T:A	4.20284e-14	-1.48668	0.867958
109418988	chr12:109418988:A:G	2.04875e-14	-3.15636e-10	-1.33726
109419323	chr12:109419323:G:A	1.19721e-14	-1.61287	-0.261626
109419325	chr12:109419325:G:A	3.4137e-15	-2.03187	-1.0974
109419807	chr12:109419807:C:T	2.79204e-15	-1.94641	-1.38389
109419936	chr12:109419936:T:TA	1.38703e-14	-1.72732	-4.9349e-10
109420215	chr12:109420215:G:A	5.7525e-15	-1.63283	-0.9746
109420251	chr12:109420251:C:T	1.22852e-14	-2.04942	0.200749
109420269	chr12:109420269:C:T	2.59739e-15	-1.9389	-1.46366
109420459	chr12:109420459:A:T	9.04168e-15	-2.00627	-0.148958
109420509	chr12:109420509:G:A	1.79886e-14	-3.15636e-10	-1.46733
109420585	chr12:109420585:A:T	1.18217e-14	-2.05587	0.168739
109420824	chr12:109420824:C:T	5.41047e-15	-1.666	-1.00273
109420860	chr12:109420860:G:A	1.14784e-14	-2.05708	0.140475
109421259	chr12:109421259:TGAACAAGATGGAGCTCC:T	1.13266e-14	-2.06265	0.132733
109421295	chr12:109421295:A:G	8.93152e-15	-2.01875	-0.148732
109421569	chr12:109421569:A:G	2.25681e-15	-2.03217	-1.51095
109421662	chr12:109421662:A:T	1.72139e-14	-3.15636e-10	-1.51135
109421877	chr12:109421877:G:A	2.24567e-15	-2.0346	-1.51347
109422377	chr12:109422377:G:A	9.054e-15	-0.836595	-1.31727
109422440	chr12:109422440:G:A	8.58149e-15	-0.941367	-1.2661
109422454	chr12:109422454:G:A	1.0485e-14	-2.06788	0.0607554
109422689	chr12:109422689:A:C	2.77109e-15	-1.91415	-1.42368
109422742	chr12:109422742:A:G	2.6077e-14	-3.15636e-10	-1.09602
109422792	chr12:109422792:T:G	8.70186e-15	-2.02908	-0.164453
109422839	chr12:109422839:C:T	2.22552e-15	-2.04209	-1.51499
109422848	chr12:109422848:T:C	1.01187e-14	-2.06599	0.0233117
109423106	chr12:109423106:T:A	7.14771e-15	-2.02973	-0.360549
109423871	chr12:109423871:TA:T	1.80492e-14	-3.15636e-10	-1.46397
109423877	chr12:109423877:A:T	1.80229e-14	-3.15636e-10	-1.46543
109424188	chr12:109424188:TCTCAGTCTGTCA:T	2.39282e-14	-3.15636e-10	-1.18201
109424530	chr12:109424530:G:A	2.18844e-15	-2.06832	-1.50556
109425476	chr12:109425476:C:T	2.2083e-14	-1.49043	0.228171
109425606	chr12:109425606:A:G	3.11208e-14	-3.15636e-10	-0.919193
109426532	chr12:109426532:T:A	3.01053e-14	-3.15636e-10	-0.95237
109426794	chr12:109426794:C:T	1.00771e-14	-0.881805	-1.165
109427113	chr12:109427113:C:T	1.95167e-14	-3.15636e-10	-1.3858
109427465	chr12:109427465:A:G	2.225e-14	-3.15636e-10	-1.25473
109427773	chr12:109427773:G:A	2.06297e-14	-3.15636e-10	-1.33034
109428765	chr12:109428765:G:A	8.04568e-15	-1.16373	-1.1082
109428805	chr12:109428805:CT:C	2.23268e-15	-2.03908	-1.51479
109429012	chr12:109429012:C:T	1.49938e-14	-2.07246	0.42303
109429484	chr12:109429484:CTATT:C	2.99087e-14	-3.15636e-10	-0.95892
109430235	chr12:109430235:G:A	2.19566e-15	-2.05943	-1.51116
109430474	chr12:109430474:CTG:C	1.92706e-14	-3.15636e-10	-1.39849
109431058	chr12:109431058:A:C	1.71698e-14	-3.15636e-10	-1.51392
109431106	chr12:109431106:A:G	9.98191e-15	-0.829255	-1.22704
109431311	chr12:109431311:C:T	8.65936e-15	-0.999542	-1.19889
109431375	chr12:109431375:G:A	1.03618e-14	-2.01895	-4.9349e-10
109431413	chr12:109431413:A:T	2.19645e-15	-2.05529	-1.51494
109431422	chr12:109431422:G:A	1.93763e-14	-3.15636e-10	-1.39302
109431574	chr12:109431574:C:T	1.70419e-14	-1.5214	-4.9349e-10
109431580	chr12:109431580:G:A	6.06457e-15	-1.25182	-1.30279
109431614	chr12:109431614:C:T	2.97619e-14	-3.15636e-10	-0.96384
109432088	chr12:109432088:G:A	2.46801e-14	-1.15107	-4.9349e-10
109432244	chr12:109432244:T:C	2.22845e-15	-2.04712	-1.50864
109432320	chr12:109432320:C:T	1.01621e-14	-0.915709	-1.1227
109432486	chr12:109432486:G:A	2.20864e-15	-2.05642	-1.50827
109433167	chr12:109433167:T:C	3.29034e-14	-3.15636e-10	-0.863495
109433374	chr12:109433374:A:G	4.89446e-15	-1.28594	-1.48302
109433907	chr12:109433907:T:C	6.98062e-15	-0.929868	-1.48406
109433953	chr12:109433953:T:A	9.23624e-15	-1.64462	-0.489311
109434168	chr12:109434168:A:C	8.2295e-15	-1.64159	-0.607754
109434182	chr12:109434182:G:A	1.40064e-13	-0.303942	0.888975
109434210	chr12:109434210:G:A	4.74741e-15	-1.81203	-0.987441
109434284	chr12:109434284:G:A	8.49057e-15	-1.63416	-0.583958
109434386	chr12:109434386:C:T	2.48185e-15	-1.94501	-1.50305
109434402	chr12:109434402:G:A	3.31619e-14	-0.855669	-4.9349e-10
109434638	chr12:109434638:A:G	3.11484e-14	-0.522971	-0.395335
109434673	chr12:109434673:G:A	4.34382e-14	-3.15636e-10	-0.58573
109434922	chr12:109434922:A:C	1.18668e-14	-0.799723	-1.0836
109435104	chr12:109435104:C:T	2.63259e-15	-1.92653	-1.46258
109435422	chr12:109435422:A:C	3.33733e-15	-1.65097	-1.50093
109435450	chr12:109435450:T:C	2.71664e-15	-2.03896	-1.31871
109435477	chr12:109435477:C:T	9.41958e-15	-1.5249	-0.589382
109436185	chr12:109436185:G:A	2.53964e-15	-1.93541	-1.48964
109436421	chr12:109436421:G:A	1.71473e-14	-3.15636e-10	-1.51523
109436425	chr12:109436425:A:G	5.31312e-15	-2.062	-0.624891
109436816	chr12:109436816:C:T	2.60991e-15	-1.88511	-1.51265
109437358	chr12:109437358:C:T	2.55086e-15	-1.90541	-1.51523
109437760	chr12:109437760:GA:G	7.82226e-15	-1.6018	-0.698292
109437767	chr12:109437767:G:A	2.93312e-14	-3.15636e-10	-0.97842
109437948	chr12:109437948:C:T	2.53918e-15	-1.91377	-1.51146
109438129	chr12:109438129:A:C	2.67019e-15	-1.85978	-1.51514
109438176	chr12:109438176:A:G	2.67916e-15	-1.86538	-1.50619
109438323	chr12:109438323:C:T	2.63705e-15	-2.05393	-1.33348
109438429	chr12:109438429:C:T	1.78202e-14	-3.15636e-10	-1.47674
109438633	chr12:109438633:GTACAACA:G	2.78525e-14	-3.15636e-10	-1.03015
109438641	chr12:109438641:GA:G	2.78525e-14	-3.15636e-10	-1.03015
109438643	chr12:109438643:G:A	1.97733e-14	-3.15636e-10	-1.37274
109439001	chr12:109439001:T:C	1.06674e-14	-0.834812	-1.15507
109440020	chr12:109440020:G:A	2.74162e-15	-1.87825	-1.47027
109440310	chr12:109440310:A:G	2.77778e-15	-1.90504	-1.43038
109440330	chr12:109440330:C:T	2.30671e-14	-3.15636e-10	-1.21866
109441425	chr12:109441425:C:CA	1.91975e-14	-3.15636e-10	-1.40229
109441487	chr12:109441487:T:C	2.6196e-15	-2.05649	-1.33756
109441492	chr12:109441492:T:C	3.61558e-14	-3.15636e-10	-0.769233
109441827	chr12:109441827:G:T	1.02965e-14	-2.02527	-4.9349e-10
109441960	chr12:109441960:T:C	3.14505e-14	-0.908655	-4.9349e-10
109442167	chr12:109442167:C:T	2.7969e-15	-1.91345	-1.41511
109442474	chr12:109442474:A:C	2.69666e-15	-2.06784	-1.29722
109442520	chr12:109442520:T:C	1.75743e-14	-3.15636e-10	-1.49063
109442718	chr12:109442718:G:A	2.5387e-15	-2.0647	-1.36072
109444004	chr12:109444004:C:T	1.04938e-14	-0.96587	-1.04041
109444844	chr12:109444844:G:A	1.12592e-14	-0.900898	-1.03499
109445009	chr12:109445009:A:G	2.69862e-15	-1.92505	-1.43928
109445149	chr12:109445149:T:C	2.87338e-15	-1.94245	-1.35913
109445312	chr12:109445312:T:C	2.85717e-15	-2.06181	-1.24543
109445364	chr12:109445364:TTTCC:T	9.71201e-15	-0.988007	-1.0957
109445449	chr12:109445449:T:C	2.72765e-15	-2.06485	-1.28878
109445772	chr12:109445772:C:T	2.708e-15	-2.06314	-1.29773
109446203	chr12:109446203:GA:G	3.22522e-14	-0.43181	-0.451673
109446323	chr12:109446323:G:GA	5.64516e-15	-2.01869	-0.607582
109446591	chr12:109446591:C:T	2.42847e-15	-2.00823	-1.46158
109446719	chr12:109446719:G:A	1.79418e-14	-3.15636e-10	-1.46994
109446986	chr12:109446986:C:T	4.21887e-15	-2.06467	-0.852835
109447424	chr12:109447424:C:T	2.74775e-13	0.935278	0.323606
109447551	chr12:109447551:G:A	1.76525e-14	-3.15636e-10	-1.48619
109447569	chr12:109447569:G:A	5.50354e-15	-1.77619	-0.875484
109447679	chr12:109447679:C:T	1.65697e-14	-1.5495	-4.9349e-10
109447937	chr12:109447937:A:C	1.7702e-14	-3.15636e-10	-1.48339
109448025	chr12:109448025:G:T	1.39853e-13	1.30995	-0.726432
109448126	chr12:109448126:A:G	9.99382e-15	-2.0551	-4.9349e-10
109448129	chr12:109448129:TCA:T	2.64691e-15	-1.88152	-1.50216
109448556	chr12:109448556:T:C	1.67131e-14	-1.41009	-0.130791
109448689	chr12:109448689:C:T	2.19274e-15	-2.06648	-1.50544
109448798	chr12:109448798:G:A	5.17719e-15	-1.91441	-0.798402
109449025	chr12:109449025:T:C	1.37294e-14	-0.766549	-0.970978
109449631	chr12:109449631:C:T	2.49872e-15	-1.98295	-1.45834
109449676	chr12:109449676:A:AGAT	2.03204e-14	-3.15636e-10	-1.34545
109449720	chr12:109449720:C:T	2.88245e-15	-1.78589	-1.51254
109449956	chr12:109449956:AT:A	7.01834e-15	-0.934157	-1.47439
109450353	chr12:109450353:GGCC:G	4.22916e-15	-1.42405	-1.49101
109450402	chr12:109450402:T:C	1.74923e-14	-3.15636e-10	-1.49531
109450461	chr12:109450461:G:A	2.12238e-14	-3.15636e-10	-1.30195
109450667	chr12:109450667:A:G	2.2056e-14	-1.26348	-4.9349e-10
109450677	chr12:109450677:A:G	2.56154e-15	-1.91127	-1.50519
109450817	chr12:109450817:CAG:C	2.21303e-14	-3.15636e-10	-1.26012
109450895	chr12:109450895:A:G	2.62129e-15	-1.97264	-1.42076
109450913	chr12:109450913:A:G	1.71456e-14	-3.15636e-10	-1.51533
109450974	chr12:109450974:G:A	7.33378e-14	-0.664507	0.602514
109451088	chr12:109451088:AAC:A	8.49324e-15	-0.823566	-1.39423
109451308	chr12:109451308:C:T	1.4613e-13	0.118479	0.508948
109451402	chr12:109451402:A:G	2.01171e-14	-3.15636e-10	-1.3555
109451883	chr12:109451883:C:G	1.75393e-14	-3.15636e-10	-1.49263
109451899	chr12:109451899:A:AATCAGG	7.85459e-14	-0.540942	0.547556
109452275	chr12:109452275:G:C	4.14315e-15	-1.99011	-0.945509
109452534	chr12:109452534:G:A	2.73693e-15	-2.06572	-1.28451
109452705	chr12:109452705:T:C	2.31391e-15	-2.04003	-1.4781
109452837	chr12:109452837:T:C	1.0694e-14	-1.24757	-0.739815
109453433	chr12:109453433:A:G	2.92586e-15	-1.8071	-1.47639
109453654	chr12:109453654:C:T	4.37073e-14	0.291207	-0.870761
109453710	chr12:109453710:C:T	9.92955e-15	-2.06155	-4.9349e-10
109453937	chr12:109453937:A:G	5.00825e-14	0.772458	-1.21586
109454095	chr12:109454095:TAAC:T	2.78108e-14	-0.86248	-0.169166
109454194	chr12:109454194:G:A	3.4176e-14	0.296	-1.12154
109454301	chr12:109454301:T:C	3.43915e-14	0.244769	-1.06403
109454374	chr12:109454374:T:C	3.54506e-14	0.262447	-1.05138
109454527	chr12:109454527:G:A	1.75706e-14	-3.15636e-10	-1.49084
109455329	chr12:109455329:T:C	3.18412e-14	0.156813	-1.05312
109455709	chr12:109455709:A:G	3.28126e-14	0.183065	-1.04932
109456223	chr12:109456223:A:G	3.36894e-14	0.227553	-1.06744
109456591	chr12:109456591:T:C	3.33791e-14	0.237979	-1.08712
109456916	chr12:109456916:C:T	3.23696e-14	0.180423	-1.06027
109456997	chr12:109456997:A:G	2.22399e-15	-2.06492	-1.49285
109457338	chr12:109457338:T:C	1.36646e-13	-0.174241	0.734568
109457363	chr12:109457363:C:G	3.16965e-15	-1.774	-1.42944
109457423	chr12:109457423:T:C	4.00263e-14	-0.724586	0.0570521
109457831	chr12:109457831:C:A	2.80252e-14	0.0696432	-1.09361
109458049	chr12:109458049:C:T	2.10897e-14	-3.15636e-10	-1.30828
109458153	chr12:109458153:G:A	3.07628e-14	0.135516	-1.06628
109458197	chr12:109458197:A:G	3.29419e-14	0.233343	-1.09567
109458199	chr12:109458199:G:A	1.59964e-14	-1.58471	-4.9349e-10
109458200	chr12:109458200:G:T	4.39752e-14	-0.573444	-4.9349e-10
109458360	chr12:109458360:T:C	3.67861e-15	-1.62542	-1.42911
109458511	chr12:109458511:G:T	1.17929e-13	-0.265448	0.678459
109458542	chr12:109458542:C:T	9.91583e-15	-2.06294	-4.9349e-10
109458585	chr12:109458585:A:G	3.13033e-14	0.150531	-1.06388
109459099	chr12:109459099:C:G	1.73323e-14	-3.15636e-10	-1.5045
109459331	chr12:109459331:T:C	3.15057e-14	0.161218	-1.06812
109459346	chr12:109459346:G:A	3.14283e-14	-0.878967	-0.0303949
109460193	chr12:109460193:T:G	3.15833e-14	0.178276	-1.08272
109460270	chr12:109460270:T:C	2.38191e-15	-2.02608	-1.46309
109460389	chr12:109460389:G:A	9.80749e-15	-2.07392	-4.9349e-10
109460568	chr12:109460568:G:A	1.63124e-14	-1.56515	-4.9349e-10
109460589	chr12:109460589:A:C	1.73044e-14	-3.15636e-10	-1.50611
109460622	chr12:109460622:AG:A	1.76319e-14	-3.15636e-10	-1.48736
109460738	chr12:109460738:C:T	1.99653e-14	-3.15636e-10	-1.36307
109460879	chr12:109460879:TCTCTCGG:T	1.71592e-14	-3.15636e-10	-1.51454
109460992	chr12:109460992:A:G	3.09999e-14	0.167411	-1.0905
109461108	chr12:109461108:G:C	4.65255e-14	0.935314	-1.45238
109461409	chr12:109461409:C:T	5.10803e-14	-0.588535	0.164864
109461507	chr12:109461507:C:A	1.74219e-14	-3.15636e-10	-1.49934
109461540	chr12:109461540:A:G	2.03742e-14	-3.15636e-10	-1.3428
109462026	chr12:109462026:G:C	4.03329e-14	-0.706653	0.0467498
109462272	chr12:109462272:C:T	2.41394e-15	-2.01272	-1.46309
109462733	chr12:109462733:T:C	7.301e-14	-0.308202	0.241728
109462960	chr12:109462960:T:C	3.8545e-14	-3.15636e-10	-0.705242
109463172	chr12:109463172:G:A	1.80466e-14	-3.15636e-10	-1.46411
109463550	chr12:109463550:A:G	2.38417e-15	-2.02492	-1.4633
109463816	chr12:109463816:C:T	3.02147e-14	0.157674	-1.10642
109463852	chr12:109463852:A:G	2.71913e-14	0.0205271	-1.0747
109464061	chr12:109464061:C:T	1.77068e-14	-3.15636e-10	-1.48312
109464111	chr12:109464111:C:T	2.87267e-14	0.0971202	-1.09636
109464374	chr12:109464374:G:A	4.10316e-14	-0.679352	0.0366245
109464499	chr12:109464499:T:C	3.13391e-14	0.150034	-1.06224
109465033	chr12:109465033:G:C	1.71684e-14	-3.15636e-10	-1.514
109465098	chr12:109465098:G:A	2.79482e-14	0.091639	-1.11836
109465257	chr12:109465257:C:G	1.45338e-14	-1.18191	-0.498683
109465295	chr12:109465295:C:T	1.72394e-14	-3.15636e-10	-1.50987
109465390	chr12:109465390:T:C	1.72279e-14	-3.15636e-10	-1.51054
109465846	chr12:109465846:C:T	2.90743e-14	0.0909272	-1.07814
109466009	chr12:109466009:C:T	2.1514e-14	-3.15636e-10	-1.28837
109466121	chr12:109466121:A:G	2.93119e-14	0.131819	-1.1109
109466393	chr12:109466393:T:C	3.03463e-14	0.118364	-1.06276
109466513	chr12:109466513:C:T	3.24686e-15	-1.75097	-1.42841
109466587	chr12:109466587:GTTC:G	2.15687e-13	1.98504	-0.968285
109466631	chr12:109466631:A:G	2.97264e-14	-0.140013	-0.825021
109466964	chr12:109466964:A:G	2.51016e-14	-1.13414	-4.9349e-10
109467127	chr12:109467127:G:A	2.16375e-14	-3.15636e-10	-1.28264
109467223	chr12:109467223:T:A	7.1786e-15	-0.895927	-1.49004
109467239	chr12:109467239:C:G	3.2116e-14	0.187081	-1.0748
109467374	chr12:109467374:T:C	3.08749e-14	0.163806	-1.09093
109467417	chr12:109467417:C:T	1.34401e-13	-0.19102	0.734781
109467563	chr12:109467563:C:A	3.95339e-15	-1.53011	-1.45238
109467569	chr12:109467569:C:T	1.77514e-14	-3.15636e-10	-1.4806
109467656	chr12:109467656:T:C	2.92359e-14	-3.15636e-10	-0.981673
109467904	chr12:109467904:G:A	3.59583e-14	-0.736766	-0.037943
109467915	chr12:109467915:G:A	3.05157e-14	0.132015	-1.07084
109468201	chr12:109468201:G:A	2.20735e-14	-3.15636e-10	-1.26269
109468313	chr12:109468313:A:G	1.20823e-14	-0.357783	-1.50755
109469146	chr12:109469146:T:C	2.0808e-14	-3.15636e-10	-1.32173
109469498	chr12:109469498:A:G	4.02601e-14	0.459492	-1.1212
109469673	chr12:109469673:C:T	1.72438e-14	-3.15636e-10	-1.50962
109469859	chr12:109469859:A:T	7.38731e-14	-0.241638	0.186916
109469865	chr12:109469865:A:T	3.17423e-14	0.164004	-1.06342
109470131	chr12:109470131:C:CT	1.52411e-14	-1.63308	-4.9349e-10
109470279	chr12:109470279:G:C	3.17453e-14	0.179086	-1.07841
109470447	chr12:109470447:A:C	1.50483e-14	-1.64581	-4.9349e-10
109470568	chr12:109470568:G:A	3.20906e-14	0.204209	-1.09272
109470725	chr12:109470725:C:T	1.04667e-13	0.0232288	0.270483
109470812	chr12:109470812:T:C	3.63456e-14	0.325328	-1.08933
109470835	chr12:109470835:G:A	3.24333e-14	0.218054	-1.09594
109470927	chr12:109470927:C:G	1.59744e-14	-1.58608	-4.9349e-10
109471206	chr12:109471206:A:G	3.17962e-15	-1.77201	-1.4283
109471946	chr12:109471946:A:C	1.93514e-14	-3.15636e-10	-1.39431
109471991	chr12:109471991:G:T	1.75063e-14	-3.15636e-10	-1.49451
109472347	chr12:109472347:C:T	2.21778e-13	-3.15636e-10	1.04461
109472713	chr12:109472713:C:A	1.74255e-14	-3.15636e-10	-1.49913
109472747	chr12:109472747:C:T	3.1064e-14	0.169804	-1.09083
109472993	chr12:109472993:C:T	3.57285e-14	-0.651314	-0.129808
109473022	chr12:109473022:T:TACC	3.17463e-14	0.203174	-1.10247
109473508	chr12:109473508:C:T	1.1477e-14	-0.420874	-1.49585
109473651	chr12:109473651:A:G	3.17554e-14	0.194514	-1.09352
109473737	chr12:109473737:A:T	2.44738e-14	-0.0268115	-1.13266
109473983	chr12:109473983:G:A	1.73712e-14	-3.15636e-10	-1.50226
109474143	chr12:109474143:G:A	1.71462e-14	-3.15636e-10	-1.51529
109474259	chr12:109474259:C:T	3.02206e-14	0.166233	-1.11478
109474527	chr12:109474527:C:T	3.2299e-14	0.223865	-1.1059
109475242	chr12:109475242:G:A	3.68386e-14	-3.15636e-10	-0.750525
109475518	chr12:109475518:T:TG	3.89196e-14	-0.735623	0.0400506
109475535	chr12:109475535:CAATT:C	3.89574e-14	-0.748385	0.0537847
109475887	chr12:109475887:C:CTG	3.26765e-15	-1.78376	-1.38924
109477688	chr12:109477688:A:G	1.7261e-14	-3.15636e-10	-1.50862
109478124	chr12:109478124:C:G	1.33335e-13	0.107424	0.428373
109478150	chr12:109478150:G:A	1.72342e-14	-3.15636e-10	-1.51017
109478657	chr12:109478657:T:A	2.22619e-15	-2.06543	-1.49134
109478848	chr12:109478848:A:G	1.87977e-14	-3.15636e-10	-1.42334
109480298	chr12:109480298:G:A	2.22151e-15	-2.04379	-1.51509
109480406	chr12:109480406:G:T	1.45541e-14	-1.6792	-4.9349e-10
109480600	chr12:109480600:A:G	2.37637e-14	-0.040652	-1.14826
109480669	chr12:109480669:T:TA	1.786e-14	-3.15636e-10	-1.47451
109481029	chr12:109481029:C:T	3.89433e-14	-0.724047	0.0290826
109481062	chr12:109481062:G:A	2.44628e-15	-2.00006	-1.46244
109481129	chr12:109481129:C:T	3.42277e-14	0.326265	-1.1503
109481275	chr12:109481275:C:T	1.74521e-14	-3.15636e-10	-1.49761
109481532	chr12:109481532:C:A	4.18843e-14	0.795601	-1.41776
109481682	chr12:109481682:G:A	2.03952e-14	-3.15636e-10	-1.34177
109481804	chr12:109481804:G:A	1.7802e-14	-3.15636e-10	-1.47776
109482160	chr12:109482160:A:C	2.54263e-14	-0.00197569	-1.11931
109482266	chr12:109482266:G:T	3.31237e-15	-1.75378	-1.40562
109482358	chr12:109482358:A:G	1.35891e-14	-1.19327	-0.554528
109482473	chr12:109482473:C:G	1.83616e-14	-3.15636e-10	-1.44681
109482696	chr12:109482696:T:C	2.65154e-14	-0.676836	-0.402506
109483188	chr12:109483188:T:C	1.93094e-14	-3.15636e-10	-1.39648
109483356	chr12:109483356:A:T	1.20024e-14	-0.373413	-1.49855
109483918	chr12:109483918:A:C	1.7196e-14	-3.15636e-10	-1.51239
109484081	chr12:109484081:T:C	4.06663e-14	-0.775486	0.123816
109484356	chr12:109484356:C:T	1.82224e-14	-1.45442	-4.9349e-10
109484538	chr12:109484538:C:T	2.45166e-15	-1.99934	-1.46097
109485070	chr12:109485070:T:A	2.45619e-14	-1.15588	-4.9349e-10
109485439	chr12:109485439:A:G	2.56064e-14	0.0367326	-1.15096
109486901	chr12:109486901:C:T	2.72206e-14	-0.627445	-0.425651
109486974	chr12:109486974:G:A	1.84668e-14	-3.15636e-10	-1.4411
109487684	chr12:109487684:A:G	3.48606e-15	-1.71022	-1.39807
109487917	chr12:109487917:A:G	5.72933e-15	-1.1022	-1.50927
109488060	chr12:109488060:C:T	2.7122e-14	0.0870314	-1.14376
109488491	chr12:109488491:T:C	1.20723e-14	-1.86616	-4.9349e-10
109489882	chr12:109489882:A:T	1.53609e-14	-1.62524	-4.9349e-10
109490001	chr12:109490001:G:C	1.71883e-14	-3.15636e-10	-1.51284
109490150	chr12:109490150:C:T	2.71151e-14	-3.15636e-10	-1.05698
109490923	chr12:109490923:C:T	2.07304e-14	-3.15636e-10	-1.32547
109492185	chr12:109492185:C:T	2.02453e-14	-3.15636e-10	-1.34915
109492519	chr12:109492519:A:G	2.84305e-14	-3.15636e-10	-1.00961
109492692	chr12:109492692:G:A	2.08805e-14	-0.106184	-1.21207
109493100	chr12:109493100:C:G	2.71199e-14	0.0585048	-1.11531
109493565	chr12:109493565:C:T	4.378e-14	-0.707665	0.129773
109493700	chr12:109493700:G:A	2.90335e-14	-0.988618	-4.9349e-10
109493825	chr12:109493825:G:A	2.51763e-14	0.0495924	-1.18076
109493854	chr12:109493854:C:T	2.43213e-15	-2.00523	-1.46308
109493936	chr12:109493936:C:T	2.34423e-14	-0.0600057	-1.14252
109494380	chr12:109494380:C:T	2.889e-14	-3.15636e-10	-0.993574
109494780	chr12:109494780:C:T	2.42647e-14	-0.0200987	-1.14795
109494829	chr12:109494829:C:T	1.83187e-14	-3.15636e-10	-1.44915
109495175	chr12:109495175:A:T	2.42645e-14	-0.376395	-0.791661
109495179	chr12:109495179:C:G	2.33902e-14	-0.414854	-0.789899
109495290	chr12:109495290:G:A	2.0163e-14	-3.15636e-10	-1.35322
109495444	chr12:109495444:G:A	9.8071e-15	-2.07396	-4.9349e-10
109495518	chr12:109495518:C:T	1.74362e-14	-3.15636e-10	-1.49852
109495717	chr12:109495717:G:A	2.32249e-14	-0.418613	-0.793232
109496183	chr12:109496183:C:G	2.21161e-15	-2.07022	-1.49313
109496324	chr12:109496324:T:C	2.54028e-15	-1.96156	-1.46324
109496585	chr12:109496585:C:G	2.47805e-14	0.0148902	-1.1619
109497276	chr12:109497276:G:A	4.397e-14	0.811299	-1.38486
109497670	chr12:109497670:C:T	2.35205e-14	-0.0101155	-1.18908
109497723	chr12:109497723:T:C	1.71507e-14	-3.15636e-10	-1.51503
109498084	chr12:109498084:A:G	2.09214e-14	-3.15636e-10	-1.3163
109498089	chr12:109498089:G:C	2.366e-14	-0.0668424	-1.12644
109498251	chr12:109498251:T:C	2.48247e-13	1.15735	-4.9349e-10
109498406	chr12:109498406:G:A	2.65174e-14	0.123123	-1.20239
109498433	chr12:109498433:G:T	2.40582e-15	-2.01062	-1.46856
109499143	chr12:109499143:C:T	2.39218e-14	-0.0208115	-1.16147
109499287	chr12:109499287:A:G	1.27494e-13	0.162911	0.328089
109499438	chr12:109499438:C:G	1.76757e-14	-3.15636e-10	-1.48488
109499729	chr12:109499729:G:A	3.42561e-15	-1.70201	-1.42378
109500102	chr12:109500102:C:T	3.36509e-15	-1.73986	-1.40375
109500271	chr12:109500271:A:C	1.42896e-14	-1.69754	-4.9349e-10
109500512	chr12:109500512:A:G	1.00098e-14	-2.05351	-4.9349e-10
109500846	chr12:109500846:C:T	2.22889e-15	-2.0599	-1.49567
109500856	chr12:109500856:C:T	1.75672e-14	-3.15636e-10	-1.49104
109501052	chr12:109501052:A:G	3.35982e-15	-1.71519	-1.43
109501244	chr12:109501244:C:T	2.30502e-14	-3.15636e-10	-1.2194
109501437	chr12:109501437:G:C	2.84397e-14	-3.15636e-10	-1.00928
109501543	chr12:109501543:C:T	1.84904e-14	-3.15636e-10	-1.43982
109502504	chr12:109502504:C:T	1.9712e-14	-1.37584	-4.9349e-10
109502762	chr12:109502762:A:G	1.19102e-13	-3.15636e-10	0.42291
109503498	chr12:109503498:G:A	2.69023e-14	0.0988618	-1.16372
109503645	chr12:109503645:T:A	2.66593e-14	0.0899087	-1.16384
109503646	chr12:109503646:C:T	2.68527e-14	0.110629	-1.17733
109503666	chr12:109503666:G:T	3.38834e-15	-1.67729	-1.45944
109503700	chr12:109503700:C:T	1.78027e-14	-3.15636e-10	-1.47772
109504414	chr12:109504414:G:A	4.35035e-14	-0.755901	0.171673
109504691	chr12:109504691:A:C	9.80608e-15	-2.07407	-4.9349e-10
109504823	chr12:109504823:G:A	1.73661e-14	-3.15636e-10	-1.50255
109505104	chr12:109505104:C:T	4.47324e-14	0.850636	-1.40701
109505215	chr12:109505215:C:T	1.42557e-14	-1.17668	-0.52324
109505833	chr12:109505833:C:T	1.77658e-14	-3.15636e-10	-1.47979
109506509	chr12:109506509:C:T	2.03866e-14	-3.15636e-10	-1.34219
109506881	chr12:109506881:A:G	2.43329e-15	-2.00118	-1.46664
109507398	chr12:109507398:G:A	3.53046e-14	-0.974116	0.181058
109507413	chr12:109507413:A:T	1.83795e-14	-3.15636e-10	-1.44583
109507628	chr12:109507628:C:T	1.76873e-14	-3.15636e-10	-1.48422
109508207	chr12:109508207:G:A	2.53089e-14	-0.00979236	-1.11612
109508231	chr12:109508231:A:G	1.71529e-14	-3.15636e-10	-1.5149
109509002	chr12:109509002:C:G	2.04082e-14	-3.15636e-10	-1.34113
109509389	chr12:109509389:A:G	2.00174e-14	-1.02251	-0.337953
109509426	chr12:109509426:C:T	2.6898e-14	-1.06502	-4.9349e-10
109509429	chr12:109509429:T:C	1.66634e-14	-1.54385	-4.9349e-10
109509482	chr12:109509482:T:C	1.7162e-14	-3.15636e-10	-1.51437
109510100	chr12:109510100:C:T	7.58427e-15	-1.13402	-1.19697
109510736	chr12:109510736:T:C	4.23465e-14	-0.693803	0.0826191
109511329	chr12:109511329:C:T	3.27695e-14	0.219111	-1.08668
109511530	chr12:109511530:C:T	2.06233e-14	-3.15636e-10	-1.33065
109511643	chr12:109511643:A:G	2.45719e-15	-2.00125	-1.4568
109511756	chr12:109511756:T:C	1.68237e-14	-0.228615	-1.30567
109511770	chr12:109511770:G:A	1.71533e-14	-3.15636e-10	-1.51488
109512339	chr12:109512339:A:G	3.38162e-15	-1.73823	-1.40048
109512848	chr12:109512848:G:A	4.22474e-14	-0.731522	0.117996
109513294	chr12:109513294:GTGGCCACTGGAGGTGC:G	3.05233e-14	-3.15636e-10	-0.938579
109514086	chr12:109514086:C:A	1.71605e-14	-3.15636e-10	-1.51446
109514098	chr12:109514098:G:A	1.72397e-14	-3.15636e-10	-1.50986
109514789	chr12:109514789:C:T	1.71493e-14	-3.15636e-10	-1.51511
109514974	chr12:109514974:C:T	1.77442e-14	-3.15636e-10	-1.48101
109515015	chr12:109515015:G:A	1.85699e-14	-0.320586	-1.11494
109515182	chr12:109515182:G:T	6.63744e-14	-0.0234619	-0.138296
109515366	chr12:109515366:TG:T	1.17238e-13	0.229318	0.177822
109515370	chr12:109515370:G:T	3.59374e-15	-1.56354	-1.51434
109515526	chr12:109515526:C:T	2.57188e-14	0.188699	-1.29855
109515612	chr12:109515612:A:G	4.08778e-15	-1.59044	-1.35863
109515869	chr12:109515869:A:AC	1.49228e-14	-1.65418	-4.9349e-10
109516446	chr12:109516446:G:A	1.77708e-14	-1.47951	-4.9349e-10
109516594	chr12:109516594:C:A	1.72622e-14	-3.15636e-10	-1.50855
109517512	chr12:109517512:C:T	2.47885e-14	0.0624085	-1.2091
109518289	chr12:109518289:C:T	2.37305e-15	-2.02739	-1.46551
109519103	chr12:109519103:T:A	1.72647e-14	-3.15636e-10	-1.5084
109519220	chr12:109519220:G:A	1.2324e-14	-0.947814	-0.897708
109519327	chr12:109519327:G:A	2.33353e-15	-2.04295	-1.46673
109519426	chr12:109519426:G:A	2.03866e-14	-3.15636e-10	-1.34219
109519779	chr12:109519779:CCTT:C	1.85356e-14	-3.15636e-10	-1.43738
109521389	chr12:109521389:G:T	1.76349e-14	-3.15636e-10	-1.48719
109521702	chr12:109521702:C:A	2.30708e-14	-3.15636e-10	-1.2185
109522478	chr12:109522478:G:T	1.35312e-13	0.216365	0.334149
109522584	chr12:109522584:G:A	2.15612e-14	-3.15636e-10	-1.28617
109522585	chr12:109522585:C:T	5.53259e-14	-0.524397	0.180569
109522620	chr12:109522620:G:A	1.72696e-14	-3.15636e-10	-1.50812
109523157	chr12:109523157:T:C	3.51149e-15	-1.71082	-1.39021
109523317	chr12:109523317:C:T	2.17698e-13	0.194289	0.831752
109524332	chr12:109524332:GCCATGGGTGTTCC:G	1.78078e-14	-3.15636e-10	-1.47743
109524713	chr12:109524713:C:T	1.31423e-13	0.0635455	0.457802
109524925	chr12:109524925:G:T	2.37707e-14	-3.15636e-10	-1.18861
109525171	chr12:109525171:A:G	3.61015e-14	-0.601269	-0.169466
109525720	chr12:109525720:C:T	1.83229e-14	-3.15636e-10	-1.44892
109526067	chr12:109526067:C:T	2.98879e-14	-0.959618	-4.9349e-10
109526096	chr12:109526096:A:G	1.98203e-14	0.0239465	-1.39431
109526297	chr12:109526297:C:T	2.70537e-14	0.0616927	-1.12094
109526591	chr12:109526591:G:A	2.62639e-14	-3.15636e-10	-1.08887
109526664	chr12:109526664:A:T	2.2544e-13	0.231069	0.829915
109527151	chr12:109527151:A:G	2.6935e-14	-3.15636e-10	-1.06364
109527434	chr12:109527434:CTT:C	2.03866e-14	-3.15636e-10	-1.34219
109527707	chr12:109527707:C:G	3.43864e-15	-1.71088	-1.41111
109527852	chr12:109527852:G:A	1.94354e-14	-3.15636e-10	-1.38998
109527854	chr12:109527854:G:A	1.94483e-14	-3.15636e-10	-1.38931
109528080	chr12:109528080:C:T	2.24013e-14	0.162948	-1.4109
109528393	chr12:109528393:G:A	1.41868e-14	-1.70476	-4.9349e-10
109528683	chr12:109528683:G:A	1.09345e-14	-0.488446	-1.4767
109528803	chr12:109528803:C:T	2.49246e-15	-2.01825	-1.42555
109528857	chr12:109528857:AAAAG:A	2.25953e-14	-0.0212295	-1.2181
109529127	chr12:109529127:C:T	4.70481e-14	0.865366	-1.37127
109529259	chr12:109529259:T:A	3.03562e-14	-0.906025	-0.0380441
109529607	chr12:109529607:C:T	2.37435e-15	-2.02926	-1.46309
109530040	chr12:109530040:C:T	1.71509e-14	-3.15636e-10	-1.51502
109530622	chr12:109530622:C:T	2.99126e-14	-1.0026	0.0438092
109531043	chr12:109531043:T:C	7.05414e-14	-0.34692	0.24605
109531370	chr12:109531370:C:T	1.08815e-14	-1.97	-4.9349e-10
109531457	chr12:109531457:A:G	2.37981e-15	-1.98844	-1.50161
109531473	chr12:109531473:G:A	1.71477e-14	-3.15636e-10	-1.5152
109531881	chr12:109531881:C:T	5.67302e-15	-1.10814	-1.51321
109532165	chr12:109532165:G:A	2.56363e-15	-2.01231	-1.40334
109532259	chr12:109532259:A:C	3.13652e-14	-0.894633	-0.0167368
109532296	chr12:109532296:T:C	2.56726e-14	-3.15636e-10	-1.11165
109532300	chr12:109532300:G:A	2.67982e-14	-3.15636e-10	-1.06874
109532815	chr12:109532815:AT:A	6.86741e-14	-3.15636e-10	-0.127698
109532825	chr12:109532825:GT:G	6.8459e-14	-3.15636e-10	-0.130834
109533366	chr12:109533366:C:T	1.72539e-14	-3.15636e-10	-1.50903
109533410	chr12:109533410:C:T	2.43313e-14	0.02899	-1.1943
109534005	chr12:109534005:C:T	2.65301e-14	-3.15636e-10	-1.07879
109534018	chr12:109534018:G:A	4.07453e-14	-0.64973	-4.9349e-10
109534232	chr12:109534232:G:A	2.63975e-14	-0.178118	-0.905682
109535451	chr12:109535451:G:A	1.46669e-14	-1.67148	-4.9349e-10
109535492	chr12:109535492:A:G	2.54579e-14	-0.0542558	-1.06579
109535594	chr12:109535594:C:T	3.17456e-13	-3.15636e-10	1.40327
109535869	chr12:109535869:C:A	1.74588e-14	-3.15636e-10	-1.49723
109536174	chr12:109536174:G:C	3.51964e-15	-1.69615	-1.40257
109536224	chr12:109536224:A:G	2.16356e-14	-0.814901	-0.46783
109536295	chr12:109536295:C:T	3.87104e-14	-3.15636e-10	-0.700962
109536346	chr12:109536346:C:T	2.57822e-14	0.0271731	-1.13456
109536389	chr12:109536389:T:A	1.82528e-14	-3.15636e-10	-1.45275
109536459	chr12:109536459:G:A	7.80798e-14	-0.42175	0.422412
109536922	chr12:109536922:C:T	1.08438e-14	-1.97348	-4.9349e-10
109537126	chr12:109537126:T:C	3.56564e-15	-1.68119	-1.40454
109537395	chr12:109537395:G:A	2.02686e-14	-3.15636e-10	-1.348
109537485	chr12:109537485:A:G	1.31714e-13	0.14956	0.374005
109537491	chr12:109537491:G:A	2.95549e-14	-0.970821	-4.9349e-10
109538452	chr12:109538452:G:C	3.57803e-14	-3.15636e-10	-0.779673
109538471	chr12:109538471:G:A	1.51631e-14	-1.63821	-4.9349e-10
109539088	chr12:109539088:G:T	3.51102e-15	-1.66706	-1.43411
109539249	chr12:109539249:C:A	2.55358e-14	-0.0558017	-1.06119
109539478	chr12:109539478:C:T	1.08546e-13	0.139288	0.190815
109539548	chr12:109539548:C:T	6.26603e-14	-0.374736	0.155395
109539613	chr12:109539613:A:C	2.82172e-14	-0.997399	-0.0197392
109539659	chr12:109539659:T:G	9.18761e-14	1.08963	-0.926255
109539742	chr12:109539742:G:A	1.72039e-14	-3.15636e-10	-1.51194
109539779	chr12:109539779:G:A	2.60197e-14	0.019617	-1.11783
109539802	chr12:109539802:C:T	2.50108e-14	-0.0249283	-1.11284
109540368	chr12:109540368:C:T	1.8919e-14	-3.15636e-10	-1.4169
109540536	chr12:109540536:T:G	4.48114e-14	0.815464	-1.37007
109541349	chr12:109541349:G:A	2.4561e-14	-0.0710196	-1.08489
109541438	chr12:109541438:A:G	2.83657e-14	-0.992334	-0.0195539
109541442	chr12:109541442:T:C	2.38926e-15	-2.02241	-1.46367
109541462	chr12:109541462:T:C	2.77292e-14	-1.11349	0.0789096
109541657	chr12:109541657:G:A	1.71647e-14	-3.15636e-10	-1.51422
109541993	chr12:109541993:T:G	2.3863e-15	-2.0248	-1.46252
109542461	chr12:109542461:G:A	1.00237e-13	1.17928	-0.928813
109542711	chr12:109542711:C:T	3.45309e-15	-1.70693	-1.41088
109542779	chr12:109542779:C:T	2.6311e-14	-0.0148809	-1.0722
109542814	chr12:109542814:G:A	5.91905e-15	-1.0649	-1.51399
109543005	chr12:109543005:AGCT:A	1.64559e-14	-1.55639	-4.9349e-10
109543185	chr12:109543185:C:T	2.37899e-15	-2.0273	-1.46309
109543387	chr12:109543387:AAC:A	2.07631e-14	-3.15636e-10	-1.32389
109543459	chr12:109543459:G:T	2.64788e-14	0.0186883	-1.09941
109543873	chr12:109543873:C:T	3.52263e-15	-1.64401	-1.45385
109543891	chr12:109543891:T:G	3.66036e-15	-1.62224	-1.43727
109544145	chr12:109544145:T:C	2.61169e-14	-3.15636e-10	-1.09449
109544220	chr12:109544220:C:T	1.94374e-14	-1.38987	-4.9349e-10
109544291	chr12:109544291:A:G	1.94281e-14	-0.743469	-0.646882
109544498	chr12:109544498:A:G	1.10368e-13	0.101736	0.245016
109544730	chr12:109544730:G:A	2.09445e-14	-0.193739	-1.12145
109544773	chr12:109544773:T:A	4.8772e-15	-1.40935	-1.36315
109545057	chr12:109545057:CCTCA:C	3.12438e-15	-1.96009	-1.25774
109545311	chr12:109545311:A:C	6.67653e-14	-3.15636e-10	-0.155887
109545371	chr12:109545371:G:A	1.14927e-14	-1.91535	-4.9349e-10
109545504	chr12:109545504:A:G	3.3321e-14	-0.86549	0.0146081
109546173	chr12:109546173:T:C	1.88128e-14	-1.42253	-4.9349e-10
109547055	chr12:109547055:A:G	1.77393e-14	-3.15636e-10	-1.48128
109547087	chr12:109547087:CAA:C	2.5315e-14	0.0278115	-1.15348
109548180	chr12:109548180:A:G	1.04216e-14	-2.01319	-4.9349e-10
109548279	chr12:109548279:C:T	2.4638e-15	-2.00384	-1.45153
109548810	chr12:109548810:C:T	1.77236e-14	-3.15636e-10	-1.48218
109549002	chr12:109549002:C:T	1.71514e-14	-3.15636e-10	-1.51499
109549113	chr12:109549113:C:G	4.14244e-15	-1.57087	-1.36491
109549130	chr12:109549130:G:A	3.57033e-15	-1.67899	-1.40542
109549493	chr12:109549493:A:G	1.02846e-14	-2.02643	-4.9349e-10
109549771	chr12:109549771:C:G	3.24116e-14	0.50437	-1.38292
109549786	chr12:109549786:A:G	6.75306e-14	-0.384033	0.239544
109549843	chr12:109549843:C:T	1.84779e-14	-3.15636e-10	-1.4405
109550033	chr12:109550033:A:G	3.55566e-15	-1.69632	-1.39221
109550057	chr12:109550057:C:A	4.00325e-14	0.716832	-1.38421
109550348	chr12:109550348:G:T	1.74847e-14	-3.15636e-10	-1.49574
109550381	chr12:109550381:A:G	1.89808e-14	-3.15636e-10	-1.41364
109550383	chr12:109550383:C:T	3.27705e-14	0.546155	-1.4137
109550398	chr12:109550398:A:C	3.35731e-14	0.569865	-1.41321
109550409	chr12:109550409:A:G	2.72775e-13	1.96368	-0.712099
109550437	chr12:109550437:G:C	1.74186e-14	-3.15636e-10	-1.49953
109550539	chr12:109550539:C:A	7.6176e-14	-3.15636e-10	-0.0240237
109550541	chr12:109550541:G:A	1.7474e-14	-3.15636e-10	-1.49636
109550813	chr12:109550813:T:C	6.06977e-14	-0.627205	0.37604
109550918	chr12:109550918:G:A	5.95617e-14	-0.472813	0.202756
109551053	chr12:109551053:C:T	5.21189e-15	-1.19325	-1.51288
109551205	chr12:109551205:T:C	1.71692e-14	-3.15636e-10	-1.51395
109551423	chr12:109551423:G:T	3.70824e-15	-2.05482	-0.991694
109551636	chr12:109551636:A:G	1.03239e-14	-0.537275	-1.48534
109551794	chr12:109551794:T:C	1.83927e-14	-3.15636e-10	-1.44512
109551903	chr12:109551903:G:A	1.83336e-14	-3.15636e-10	-1.44834
109552170	chr12:109552170:G:A	1.53679e-14	-1.62479	-4.9349e-10
109552564	chr12:109552564:T:C	7.30201e-15	-1.4024	-0.966521
109552998	chr12:109552998:T:C	1.71595e-14	-3.15636e-10	-1.51452
109553245	chr12:109553245:A:G	3.62063e-15	-1.71431	-1.35611
109553850	chr12:109553850:G:T	1.72055e-14	-3.15636e-10	-1.51184
109553880	chr12:109553880:C:T	3.01733e-14	0.424609	-1.37472
109554009	chr12:109554009:T:C	2.42262e-14	-3.15636e-10	-1.16963
109554193	chr12:109554193:A:G	2.38657e-14	-0.0373975	-1.14723
109554344	chr12:109554344:C:G	2.3801e-14	-0.0153372	-1.172
109554400	chr12:109554400:G:A	1.71486e-14	-3.15636e-10	-1.51515
109555076	chr12:109555076:A:G	3.84615e-14	-0.588102	-0.119311
109555218	chr12:109555218:C:T	3.86611e-14	-0.62894	-0.0732954
109555493	chr12:109555493:C:T	2.69661e-14	0.00511466	-1.06761
109555561	chr12:109555561:G:A	3.51393e-14	-0.63961	-0.158139
109555798	chr12:109555798:C:A	3.71722e-15	-1.67065	-1.37344
109556023	chr12:109556023:T:C	2.40345e-15	-2.00349	-1.47668
109556137	chr12:109556137:G:T	3.29253e-14	0.520495	-1.38332
109556307	chr12:109556307:A:C	5.29996e-14	-0.786237	0.399452
109556372	chr12:109556372:G:T	1.10985e-14	-0.476745	-1.47352
109556403	chr12:109556403:C:G	3.47107e-14	0.578932	-1.38895
109556660	chr12:109556660:A:T	2.3851e-15	-1.99125	-1.49658
109556662	chr12:109556662:A:T	2.16943e-15	-2.07106	-1.51154
109556836	chr12:109556836:A:G	3.52683e-14	-0.652875	-0.141211
109557065	chr12:109557065:A:T	3.51554e-15	-1.74412	-1.35575
109557292	chr12:109557292:A:G	3.57561e-15	-1.7177	-1.36523
109557383	chr12:109557383:C:T	2.54945e-14	-1.14603	0.0274247
109557845	chr12:109557845:C:T	2.75596e-14	-3.15636e-10	-1.04072
109557958	chr12:109557958:G:A	2.45889e-15	-2.00076	-1.4566
109558052	chr12:109558052:C:T	2.45165e-15	-1.99753	-1.46279
109558171	chr12:109558171:T:C	6.01229e-14	-0.711194	0.450515
109558176	chr12:109558176:C:T	6.20095e-14	-0.696165	0.466384
109558269	chr12:109558269:T:C	5.58138e-14	-0.927909	0.59286
109558312	chr12:109558312:C:A	6.76417e-14	-0.701456	0.558611
109558322	chr12:109558322:G:A	1.77434e-14	-3.15636e-10	-1.48105
109558505	chr12:109558505:G:C	1.7148e-14	-3.15636e-10	-1.51519
109558653	chr12:109558653:G:A	1.73211e-14	-3.15636e-10	-1.50514
109558883	chr12:109558883:C:T	3.8325e-14	-3.15636e-10	-0.710967
109558884	chr12:109558884:G:A	2.54291e-14	-0.0336073	-1.08757
109559024	chr12:109559024:G:A	9.83989e-14	-3.15636e-10	0.23196
109559282	chr12:109559282:G:A	3.31732e-14	-3.15636e-10	-0.855328
109559358	chr12:109559358:A:G	1.74714e-14	-3.15636e-10	-1.4965
109559417	chr12:109559417:C:T	2.32937e-15	-2.05304	-1.45843
109559840	chr12:109559840:G:C	3.32665e-15	-1.69611	-1.459
109559933	chr12:109559933:GGT:G	1.73174e-14	-3.15636e-10	-1.50536
109560024	chr12:109560024:C:T	2.30643e-15	-2.02089	-1.50048
109560042	chr12:109560042:C:T	2.30767e-14	-0.155732	-1.06251
109560173	chr12:109560173:G:A	2.57165e-14	0.29179	-1.40173
109560186	chr12:109560186:A:G	3.55171e-14	-3.15636e-10	-0.787055
109560292	chr12:109560292:A:G	3.97989e-15	-1.66478	-1.31103
109560320	chr12:109560320:C:T	6.35945e-14	-0.265595	0.0610516
109560440	chr12:109560440:T:C	3.52507e-15	-1.64513	-1.45204
109560479	chr12:109560479:G:A	6.11203e-14	-0.321899	0.0776733
109560786	chr12:109560786:T:C	4.04644e-15	-1.62562	-1.33361
109560789	chr12:109560789:C:T	2.4771e-15	-1.99308	-1.4569
109561200	chr12:109561200:G:A	2.29636e-14	-0.161309	-1.06185
109561232	chr12:109561232:G:A	2.50396e-14	-0.0747076	-1.0619
109561243	chr12:109561243:C:T	2.23907e-15	-2.04678	-1.50423
109561263	chr12:109561263:G:A	2.22164e-14	-0.108762	-1.14748
109561718	chr12:109561718:G:T	3.5299e-15	-1.62725	-1.46855
109562059	chr12:109562059:T:C	5.29228e-15	-1.18465	-1.50617
109562186	chr12:109562186:A:G	1.45304e-14	-0.411554	-1.26927
109562388	chr12:109562388:C:T	3.79285e-15	-1.70833	-1.31562
109562589	chr12:109562589:C:T	2.22526e-14	-0.164082	-1.09053
109562654	chr12:109562654:T:A	1.77476e-14	-3.15636e-10	-1.48082
109562877	chr12:109562877:A:G	2.50108e-14	-3.15636e-10	-1.13776
109562943	chr12:109562943:G:A	2.30309e-14	-0.0268498	-1.19338
109562989	chr12:109562989:C:T	1.92792e-14	-3.15636e-10	-1.39804
109563390	chr12:109563390:A:G	4.13707e-15	-1.66377	-1.27331
109563410	chr12:109563410:G:A	4.8044e-15	-1.28184	-1.5057
109563478	chr12:109563478:C:A	1.82651e-14	-1.45208	-4.9349e-10
109563582	chr12:109563582:C:T	1.11683e-13	-0.542455	0.901052
109563784	chr12:109563784:A:C	1.06393e-14	-1.99252	-4.9349e-10
109563811	chr12:109563811:G:A	2.33452e-14	-0.0363318	-1.17035
109563956	chr12:109563956:T:C	1.9039e-14	-3.15636e-10	-1.41058
109564077	chr12:109564077:C:T	2.43252e-15	-2.00538	-1.46276
109564328	chr12:109564328:C:T	2.24119e-14	-0.0934446	-1.15403
109564559	chr12:109564559:T:TA	1.02684e-14	-2.028	-4.9349e-10
109564972	chr12:109564972:C:T	4.19968e-15	-1.90127	-1.02079
109565014	chr12:109565014:A:G	4.01463e-15	-1.64486	-1.32227
109565438	chr12:109565438:G:A	1.77535e-14	-3.15636e-10	-1.48049
109565594	chr12:109565594:G:A	2.31502e-15	-2.005	-1.51265
109565697	chr12:109565697:T:G	1.73789e-14	-3.15636e-10	-1.50181
109565867	chr12:109565867:G:A	3.05982e-14	0.063758	-0.999886
109566220	chr12:109566220:C:T	1.81046e-14	-3.15636e-10	-1.4609
109566235	chr12:109566235:C:T	3.43953e-13	2.30691	-0.82347
109566643	chr12:109566643:C:T	1.75075e-14	-3.15636e-10	-1.49444
109566929	chr12:109566929:C:G	2.4564e-13	-3.15636e-10	1.1468
109566934	chr12:109566934:A:G	2.03813e-14	-3.15636e-10	-1.34245
109566999	chr12:109566999:C:T	4.81114e-14	-0.477328	-0.00622243
109567007	chr12:109567007:T:C	4.41114e-14	-3.15636e-10	-0.570351
109567084	chr12:109567084:C:T	2.08397e-14	-3.15636e-10	-1.32021
109567155	chr12:109567155:C:T	4.03448e-15	-1.65432	-1.30787
109567192	chr12:109567192:G:A	1.82934e-13	1.24694	-0.394878
109567597	chr12:109567597:G:A	2.2197e-15	-2.0444	-1.5153
109568127	chr12:109568127:A:G	2.02294e-14	-3.15636e-10	-1.34993
109568566	chr12:109568566:G:A	1.80404e-14	-3.15636e-10	-1.46445
109569237	chr12:109569237:G:A	3.85086e-14	-3.15636e-10	-0.706188
109570594	chr12:109570594:C:T	1.82036e-14	-3.15636e-10	-1.45545
109570641	chr12:109570641:G:T	2.4227e-15	-2.01951	-1.45267
109571249	chr12:109571249:G:T	2.16842e-14	-0.147856	-1.13263
109571370	chr12:109571370:T:G	2.46145e-15	-1.99134	-1.46498
109571733	chr12:109571733:A:G	3.30431e-15	-1.67637	-1.48547
109571951	chr12:109571951:A:G	4.93777e-13	2.3281	-0.483089
109572346	chr12:109572346:A:G	3.96564e-15	-1.75657	-1.22283
109573061	chr12:109573061:A:G	4.25144e-15	-1.43385	-1.47596
109573144	chr12:109573144:T:C	1.09901e-14	-1.96008	-4.9349e-10
109573681	chr12:109573681:T:A	1.10232e-14	-1.95707	-4.9349e-10
109574662	chr12:109574662:G:T	3.01319e-13	2.22948	-0.878378
109574705	chr12:109574705:C:G	3.04331e-13	2.22898	-0.867935
109574961	chr12:109574961:A:G	4.03133e-13	1.90416	-0.261959
109575225	chr12:109575225:A:G	1.71781e-14	-3.15636e-10	-1.51343
109575834	chr12:109575834:T:G	4.57287e-15	-1.65792	-1.179
109576074	chr12:109576074:G:A	2.28866e-15	-2.02203	-1.50707
109576250	chr12:109576250:C:T	5.07103e-13	2.32704	-0.455391
109576325	chr12:109576325:A:G	1.76754e-14	-3.15636e-10	-1.4849
109576509	chr12:109576509:CAG:C	2.04383e-14	-3.15636e-10	-1.33966
109576692	chr12:109576692:G:A	4.75294e-14	-0.518156	0.0224343
109576827	chr12:109576827:C:T	4.53316e-14	-0.00814016	-0.534924
109577331	chr12:109577331:G:T	1.76661e-14	-3.15636e-10	-1.48542
109577554	chr12:109577554:C:T	5.34697e-15	-1.17672	-1.50382
109577682	chr12:109577682:TG:T	2.71523e-13	2.24764	-1.00066
109577759	chr12:109577759:G:A	2.86214e-13	2.22718	-0.927511
109577854	chr12:109577854:A:C	2.40017e-15	-2.01844	-1.46309
109578108	chr12:109578108:G:A	2.44987e-15	-2.00489	-1.45615
109578165	chr12:109578165:T:C	1.74226e-14	-3.15636e-10	-1.4993
109578438	chr12:109578438:CTAAG:C	2.37246e-13	2.14525	-1.03322
109578754	chr12:109578754:G:A	2.28329e-14	-0.113442	-1.11542
109579142	chr12:109579142:T:A	4.23424e-15	-1.65167	-1.2622
109579147	chr12:109579147:T:A	6.13057e-15	-1.29672	-1.24707
109579320	chr12:109579320:T:C	4.17026e-15	-1.44556	-1.48354
109580259	chr12:109580259:T:TCC	2.67921e-14	-1.06896	-4.9349e-10
109580603	chr12:109580603:G:A	9.82317e-15	-2.07233	-4.9349e-10
109581093	chr12:109581093:C:T	2.75265e-14	0.0821245	-1.12405
109581428	chr12:109581428:G:A	3.13242e-15	-1.71601	-1.49926
109582078	chr12:109582078:C:T	2.16919e-15	-2.06869	-1.51403
109582565	chr12:109582565:CA:C	1.85436e-14	-3.15636e-10	-1.43694
109582570	chr12:109582570:A:G	5.61024e-14	-3.15636e-10	-0.329891
109582774	chr12:109582774:G:A	2.55534e-14	0.0706411	-1.18694
109583117	chr12:109583117:C:T	1.00168e-14	-2.05281	-4.9349e-10
109583648	chr12:109583648:G:A	2.88666e-13	2.12368	-0.815484
109583656	chr12:109583656:T:A	1.90246e-14	-3.15636e-10	-1.41134
109584337	chr12:109584337:A:G	8.93883e-15	-0.665917	-1.50075
109584659	chr12:109584659:C:A	1.73097e-14	-3.15636e-10	-1.5058
109585866	chr12:109585866:C:T	2.3291e-14	-3.15636e-10	-1.209
109585867	chr12:109585867:G:A	1.94852e-13	1.60192	-0.686748
109585884	chr12:109585884:G:A	2.45512e-14	0.0176035	-1.17391
109587782	chr12:109587782:C:T	2.52136e-14	-3.15636e-10	-1.12969
109587798	chr12:109587798:T:C	1.85519e-14	-3.15636e-10	-1.4365
109587812	chr12:109587812:C:T	2.38431e-14	-1.18557	-4.9349e-10
109587832	chr12:109587832:G:C	2.65628e-14	0.141947	-1.2195
109587875	chr12:109587875:T:C	1.62145e-13	1.08975	-0.358336
109587896	chr12:109587896:C:CCCCA	2.67159e-15	-1.95774	-1.41665
109587994	chr12:109587994:CTTGCCGCCGACCT:C	2.58581e-14	0.110119	-1.21456
109588219	chr12:109588219:G:T	3.41028e-15	-1.75929	-1.37098
109588237	chr12:109588237:C:T	1.71909e-14	-3.15636e-10	-1.51269
109588916	chr12:109588916:C:T	1.35432e-14	-1.75118	-4.9349e-10
109589017	chr12:109589017:C:T	2.00228e-13	0.393273	0.549115
109589295	chr12:109589295:G:A	2.58404e-14	0.133841	-1.23897
109589332	chr12:109589332:G:C	2.64129e-15	-1.96911	-1.41669
109589411	chr12:109589411:G:C	3.60733e-14	-0.771517	-4.9349e-10
109589788	chr12:109589788:C:T	2.24011e-14	-0.0427072	-1.20525
109589947	chr12:109589947:C:T	1.8021e-14	-3.15636e-10	-1.46553
109589990	chr12:109589990:A:G	2.46396e-15	-1.98284	-1.47246
109590032	chr12:109590032:G:A	2.62972e-15	-1.89855	-1.49164
109590227	chr12:109590227:A:G	2.62714e-15	-1.90848	-1.4827
109590528	chr12:109590528:A:G	4.93937e-15	-1.31496	-1.44487
109590947	chr12:109590947:G:C	1.75307e-14	-3.15636e-10	-1.49311
109591203	chr12:109591203:C:T	1.9913e-14	0.0834765	-1.44917
109591303	chr12:109591303:C:T	1.86432e-14	-3.15636e-10	-1.43159
109591381	chr12:109591381:G:A	4.88948e-14	-0.486355	0.0189552
109591945	chr12:109591945:T:A	1.91791e-14	0.0435813	-1.44683
109593246	chr12:109593246:C:T	4.17625e-14	-0.792612	0.167541
109593363	chr12:109593363:C:T	4.40335e-15	-1.38099	-1.49372
109593763	chr12:109593763:G:A	5.6929e-14	-0.315265	-4.9349e-10
109593965	chr12:109593965:G:A	1.6184e-14	-1.57304	-4.9349e-10
109594439	chr12:109594439:G:T	3.19237e-14	-0.893721	-4.9349e-10
109594607	chr12:109594607:C:T	2.68289e-15	-1.96171	-1.40846
109594610	chr12:109594610:C:T	1.45461e-14	-0.40774	-1.27201
109594649	chr12:109594649:G:A	3.59114e-14	-0.776016	-4.9349e-10
109594735	chr12:109594735:G:T	1.74947e-14	-3.15636e-10	-1.49517
109595377	chr12:109595377:C:T	1.32537e-14	-0.343651	-1.42914
109595465	chr12:109595465:G:C	5.78262e-15	-1.96649	-0.635718
109595929	chr12:109595929:C:A	1.20401e-13	1.44277	-1.00901
109596989	chr12:109596989:C:T	4.87485e-14	-3.15636e-10	-0.470395
109597455	chr12:109597455:A:T	1.86816e-14	0.00579464	-1.43533
109597521	chr12:109597521:C:T	1.804e-14	0.000397685	-1.46488
109597587	chr12:109597587:T:G	6.77976e-15	-1.4884	-0.954725
109597778	chr12:109597778:C:T	2.07391e-14	0.122727	-1.44778
109598136	chr12:109598136:G:A	5.09775e-14	-3.15636e-10	-0.425685
109598315	chr12:109598315:C:T	2.4588e-15	-1.96793	-1.48947
109599266	chr12:109599266:C:T	1.95774e-14	-3.15636e-10	-1.38269
109599430	chr12:109599430:C:T	2.39442e-14	0.258287	-1.43963
109599477	chr12:109599477:G:A	2.03197e-14	0.162138	-1.50762
109599608	chr12:109599608:G:T	3.91224e-15	-1.92926	-1.0637
109599652	chr12:109599652:G:A	2.24714e-14	0.262985	-1.50781
109600249	chr12:109600249:G:A	1.74637e-14	-3.15636e-10	-1.49694
109600373	chr12:109600373:C:T	1.91337e-14	-3.15636e-10	-1.40562
109601724	chr12:109601724:C:T	2.21461e-14	-3.15636e-10	-1.25941
109601752	chr12:109601752:G:A	2.17605e-15	-2.06993	-1.50963
109602642	chr12:109602642:G:A	1.89031e-14	-3.15636e-10	-1.41774
109602760	chr12:109602760:C:T	2.41701e-14	0.334839	-1.50679
109602875	chr12:109602875:G:A	2.70711e-15	-1.95272	-1.40846
109603109	chr12:109603109:C:T	2.2302e-14	0.215826	-1.46822
109603328	chr12:109603328:T:C	2.89005e-14	0.480061	-1.47327
109603329	chr12:109603329:T:C	2.33901e-15	-1.9958	-1.51154
109603500	chr12:109603500:A:T	2.31242e-14	0.270534	-1.48673
109603729	chr12:109603729:G:A	2.52912e-15	-1.94068	-1.48852
109603834	chr12:109603834:C:T	2.19117e-15	-2.063	-1.50963
109604332	chr12:109604332:G:A	2.75375e-15	-1.93024	-1.41386
109604770	chr12:109604770:C:G	2.81809e-15	-1.90377	-1.41724
109604934	chr12:109604934:A:G	1.47632e-14	-0.226588	-1.43835
109605313	chr12:109605313:G:T	1.86156e-14	-3.15636e-10	-1.43307
109605507	chr12:109605507:C:T	2.82879e-15	-1.89909	-1.41814
109605836	chr12:109605836:C:T	7.98475e-15	-0.817878	-1.46166
109606306	chr12:109606306:G:A	1.73912e-14	-3.15636e-10	-1.50111
109606537	chr12:109606537:A:G	5.62373e-14	-0.45123	0.123742
109606713	chr12:109606713:G:A	1.71744e-14	-3.15636e-10	-1.51365
109606969	chr12:109606969:G:A	1.44563e-14	-0.299752	-1.38619
109607113	chr12:109607113:G:T	2.32228e-13	2.32678	-1.23613
109607144	chr12:109607144:G:A	1.72851e-14	-3.15636e-10	-1.50722
109607515	chr12:109607515:G:A	2.43828e-15	-1.96084	-1.50493
109608246	chr12:109608246:T:C	1.088e-13	1.46927	-1.13682
109608505	chr12:109608505:C:T	1.80036e-14	-3.15636e-10	-1.4665
109608588	chr12:109608588:C:T	9.92618e-14	1.48615	-1.24546
109608590	chr12:109608590:T:C	2.19293e-13	1.03334	-4.9349e-10
109608771	chr12:109608771:A:G	1.95642e-13	2.24858	-1.32937
109608843	chr12:109608843:G:A	2.16701e-14	-1.28113	-4.9349e-10
109608893	chr12:109608893:C:T	5.1641e-14	-0.376193	-0.0365602
109608998	chr12:109608998:A:G	1.74568e-14	-3.15636e-10	-1.49734
109609453	chr12:109609453:T:A	1.73935e-14	-0.188895	-1.31208
109609473	chr12:109609473:G:A	1.71475e-14	-3.15636e-10	-1.51522
109609790	chr12:109609790:A:G	3.64527e-15	-1.6993	-1.36434
109609926	chr12:109609926:A:AG	3.53328e-15	-2.04803	-1.04681
109609978	chr12:109609978:G:A	1.71456e-14	-3.15636e-10	-1.51533
109610001	chr12:109610001:G:A	2.35254e-15	-1.99015	-1.51142
109610210	chr12:109610210:C:T	2.39019e-15	-2.01344	-1.47226
109610366	chr12:109610366:A:C	1.10423e-14	-1.95534	-4.9349e-10
109610414	chr12:109610414:T:C	1.71513e-14	-3.15636e-10	-1.51499
109610486	chr12:109610486:A:T	5.81802e-15	-1.09957	-1.49654
109610528	chr12:109610528:G:A	3.20988e-14	-3.15636e-10	-0.888251
109610598	chr12:109610598:C:A	2.71987e-14	0.397434	-1.45133
109610694	chr12:109610694:G:A	2.39463e-14	-3.15636e-10	-1.18125
109611026	chr12:109611026:T:C	4.09334e-14	-3.15636e-10	-0.645125
109611083	chr12:109611083:C:T	2.05437e-14	0.174306	-1.50882
109611438	chr12:109611438:C:T	2.37544e-15	-1.98128	-1.5106
109611453	chr12:109611453:G:A	1.71474e-14	-3.15636e-10	-1.51523
109611486	chr12:109611486:C:T	6.87766e-14	-3.15636e-10	-0.126206
109612196	chr12:109612196:A:T	2.7774e-15	-1.84141	-1.49414
109612305	chr12:109612305:A:G	2.43999e-15	-1.98357	-1.48151
109612351	chr12:109612351:G:A	6.8834e-14	-3.15636e-10	-0.125373
109612393	chr12:109612393:G:A	2.32374e-15	-2.00457	-1.50932
109612438	chr12:109612438:T:C	1.15684e-13	0.39379	-4.9349e-10
109612728	chr12:109612728:T:C	6.17256e-14	-3.15636e-10	-0.234371
109613070	chr12:109613070:A:G	2.46144e-14	0.176302	-1.33004
109613319	chr12:109613319:C:T	1.98335e-14	0.131037	-1.50073
109613344	chr12:109613344:G:A	4.70352e-15	-1.31764	-1.49112
109613351	chr12:109613351:C:G	1.3482e-13	-3.15636e-10	0.546871
109613432	chr12:109613432:A:G	2.85142e-15	-1.95523	-1.35402
109613681	chr12:109613681:G:A	2.37099e-15	-1.98888	-1.50488
109613713	chr12:109613713:G:A	6.5536e-14	-3.15636e-10	-0.174469
109613962	chr12:109613962:TG:T	8.55305e-15	-0.699107	-1.51167
109614127	chr12:109614127:G:A	6.5536e-14	-3.15636e-10	-0.174469
109614180	chr12:109614180:T:C	1.14663e-14	-0.538786	-1.37888
109614440	chr12:109614440:G:A	2.27246e-14	0.194158	-1.42778
109614687	chr12:109614687:G:A	2.0062e-14	0.148224	-1.50646
109615040	chr12:109615040:C:A	1.88216e-14	0.0930529	-1.51512
109615069	chr12:109615069:C:T	2.88078e-14	-3.15636e-10	-0.996423
109615093	chr12:109615093:G:A	6.8446e-14	-3.15636e-10	-0.131025
109615425	chr12:109615425:C:T	6.8918e-14	-3.15636e-10	-0.124153
109615464	chr12:109615464:C:T	6.88751e-14	-3.15636e-10	-0.124775
109615566	chr12:109615566:G:A	3.18403e-14	-3.15636e-10	-0.896338
109615608	chr12:109615608:T:A	7.09057e-14	-3.15636e-10	-0.0957196
109616298	chr12:109616298:G:A	1.74039e-14	-3.15636e-10	-1.50037
109616441	chr12:109616441:C:T	6.31968e-14	-3.15636e-10	-0.210817
109616442	chr12:109616442:G:A	1.7159e-14	-3.15636e-10	-1.51454
109616551	chr12:109616551:T:C	3.62051e-15	-1.61217	-1.45828
109616557	chr12:109616557:G:T	1.37234e-14	-0.363457	-1.37451
109616630	chr12:109616630:C:T	8.4802e-14	-3.15636e-10	0.0832489
109616755	chr12:109616755:G:A	6.82721e-14	-3.15636e-10	-0.133568
109616762	chr12:109616762:C:G	1.96741e-14	0.132609	-1.51038
109616849	chr12:109616849:A:C	1.17665e-14	-0.531394	-1.36042
109616910	chr12:109616910:C:T	3.66923e-14	-3.15636e-10	-0.754502
109617114	chr12:109617114:G:A	2.1768e-14	-3.15636e-10	-1.27663
109617239	chr12:109617239:C:T	2.93837e-15	-1.96009	-1.31913
109617382	chr12:109617382:C:A	1.85158e-14	-3.15636e-10	-1.43845
109617825	chr12:109617825:A:T	7.65847e-14	-0.905759	0.887087
109618526	chr12:109618526:G:A	5.78035e-15	-1.12853	-1.47408
109618545	chr12:109618545:G:A	6.5114e-14	-3.15636e-10	-0.18093
109618677	chr12:109618677:G:C	5.22561e-14	1.10764	-1.50856
109618744	chr12:109618744:C:T	3.09414e-14	-0.306436	-0.61854
109618903	chr12:109618903:A:C	3.98879e-14	0.651186	-1.32218
109619113	chr12:109619113:CTGAGTGAA:C	2.50993e-15	-1.93131	-1.50551
109619214	chr12:109619214:T:C	1.9993e-14	0.113588	-1.47527
109619379	chr12:109619379:C:G	1.81037e-14	-3.15636e-10	-1.46095
109619445	chr12:109619445:G:T	9.48509e-15	-0.906695	-1.20065
109619677	chr12:109619677:A:C	3.98519e-14	-3.15636e-10	-0.671899
109619769	chr12:109619769:G:T	1.71727e-14	-3.15636e-10	-1.51375
109619951	chr12:109619951:G:C	1.811e-14	-3.15636e-10	-1.4606
109619978	chr12:109619978:A:G	4.04206e-14	0.438852	-1.09658
109620084	chr12:109620084:T:C	7.65491e-14	1.49569	-1.51483
109620217	chr12:109620217:G:C	9.95063e-15	-2.05943	-4.9349e-10
109620415	chr12:109620415:T:C	6.59357e-15	-0.970832	-1.50014
109620797	chr12:109620797:G:A	6.60114e-14	-3.15636e-10	-0.167242
109620949	chr12:109620949:G:A	2.87967e-15	-2.04132	-1.25808
109620971	chr12:109620971:G:A	1.71481e-14	-3.15636e-10	-1.51518
109621192	chr12:109621192:G:A	1.34727e-14	-0.354771	-1.40163
109621208	chr12:109621208:C:T	2.52843e-14	-3.15636e-10	-1.12689
109621282	chr12:109621282:G:T	3.38072e-15	-2.06168	-1.0773
109621488	chr12:109621488:T:C	2.26091e-14	-1.23872	-4.9349e-10
109621694	chr12:109621694:A:G	1.71998e-14	-0.405192	-1.10698
109621818	chr12:109621818:A:G	2.0128e-14	-3.15636e-10	-1.35496
109621935	chr12:109621935:C:T	2.88575e-14	0.520218	-1.51492
109622006	chr12:109622006:A:C	1.74512e-14	-3.15636e-10	-1.49766
109622093	chr12:109622093:G:A	3.68621e-15	-2.03914	-1.01333
109622225	chr12:109622225:T:C	3.63353e-15	-1.58438	-1.48248
109622246	chr12:109622246:G:A	2.57581e-15	-2.0574	-1.35351
109622325	chr12:109622325:A:G	3.61972e-15	-2.01279	-1.05789
109622328	chr12:109622328:G:T	4.69284e-15	-1.31467	-1.49636
109622332	chr12:109622332:G:T	4.78075e-15	-1.29615	-1.49632
109622457	chr12:109622457:T:C	1.75938e-14	-3.15636e-10	-1.48952
109622840	chr12:109622840:A:G	1.79031e-14	-3.15636e-10	-1.4721
109623132	chr12:109623132:G:A	1.72074e-14	-3.15636e-10	-1.51173
109623179	chr12:109623179:T:G	1.66323e-14	-0.0730296	-1.47269
109623414	chr12:109623414:C:T	1.96633e-14	0.0899894	-1.46831
109623656	chr12:109623656:A:G	1.88051e-14	-3.15636e-10	-1.42294
109624415	chr12:109624415:C:T	1.87343e-14	-3.15636e-10	-1.42671
109624477	chr12:109624477:C:G	1.74102e-14	-0.0467531	-1.45326
109624607	chr12:109624607:G:A	7.0078e-15	-0.934171	-1.47588
109624888	chr12:109624888:T:A	1.71957e-14	-1.51241	-4.9349e-10
109625586	chr12:109625586:G:A	1.72723e-14	-0.0522546	-1.45571
109625722	chr12:109625722:A:G	2.15544e-15	-2.07375	-1.51533
109625935	chr12:109625935:A:G	2.0448e-14	-3.15636e-10	-1.33918
109626085	chr12:109626085:G:A	9.8287e-15	-2.07176	-4.9349e-10
109626252	chr12:109626252:C:T	2.34975e-14	-3.15636e-10	-1.20018
109626271	chr12:109626271:C:A	1.22002e-14	-1.85562	-4.9349e-10
109626420	chr12:109626420:A:C	6.7976e-14	1.2859	-1.42382
109626766	chr12:109626766:C:T	2.89135e-15	-1.88546	-1.40988
109626859	chr12:109626859:G:A	2.44814e-15	-2.01843	-1.44331
109626921	chr12:109626921:C:A	1.73834e-14	-3.15636e-10	-1.50156
109627085	chr12:109627085:G:A	1.73847e-14	-0.16835	-1.33313
109627746	chr12:109627746:C:T	2.31691e-15	-2.0544	-1.46244
109627826	chr12:109627826:C:T	1.04407e-14	-2.01136	-4.9349e-10
109628112	chr12:109628112:G:A	2.96045e-14	-3.15636e-10	-0.969144
109628212	chr12:109628212:G:A	2.73402e-15	-1.96893	-1.38237
109628262	chr12:109628262:A:G	1.68795e-14	-0.138112	-1.39286
109628271	chr12:109628271:C:T	3.18476e-14	-3.15636e-10	-0.896108
109628896	chr12:109628896:TTC:T	2.65158e-15	-1.94623	-1.43568
109629071	chr12:109629071:C:T	1.63394e-14	-0.149324	-1.41416
109629215	chr12:109629215:T:C	4.31713e-15	-1.38855	-1.50593
109629781	chr12:109629781:G:A	1.13971e-14	-1.92371	-4.9349e-10
109629985	chr12:109629985:T:C	8.64734e-14	-3.15636e-10	0.102767
109630239	chr12:109630239:A:G	1.73275e-14	-3.15636e-10	-1.50477
109630324	chr12:109630324:G:T	1.57384e-14	-0.182368	-1.4186
109630546	chr12:109630546:A:T	1.01067e-14	-2.04388	-4.9349e-10
109630631	chr12:109630631:C:T	3.8912e-15	-1.48847	-1.50988
109631066	chr12:109631066:C:T	1.06199e-13	-3.15636e-10	0.308241
109631077	chr12:109631077:G:A	5.57625e-15	-1.12609	-1.51247
109631181	chr12:109631181:T:C	4.26259e-15	-1.3977	-1.50949
109631321	chr12:109631321:G:A	2.51245e-15	-2.07394	-1.36187
109631384	chr12:109631384:G:A	2.12171e-14	-3.15636e-10	-1.30226
109631673	chr12:109631673:A:G	2.54476e-14	0.340572	-1.46102
109631796	chr12:109631796:C:G	7.73094e-15	-0.934357	-1.37748
109632303	chr12:109632303:C:T	5.6308e-15	-1.11431	-1.51451
109632624	chr12:109632624:C:G	1.71641e-14	-3.15636e-10	-1.51425
109632789	chr12:109632789:C:T	4.09839e-14	-3.15636e-10	-0.64389
109632798	chr12:109632798:G:A	3.08674e-14	-3.15636e-10	-0.92737
109633412	chr12:109633412:C:T	8.41918e-14	0.0760274	-4.9349e-10
109633492	chr12:109633492:T:C	1.04522e-14	-0.501876	-1.50839
109633506	chr12:109633506:A:G	3.64683e-14	-3.15636e-10	-0.760627
109635781	chr12:109635781:C:G	6.29233e-15	-1.011	-1.50674
109635995	chr12:109635995:CATT:C	2.41326e-15	-2.06989	-1.40621
109636182	chr12:109636182:G:A	1.81209e-14	-2.03994	0.579934
109636186	chr12:109636186:TC:T	2.80201e-15	-1.84447	-1.48226
109636194	chr12:109636194:G:A	1.17406e-14	-0.745925	-1.1481
109636364	chr12:109636364:A:G	3.96065e-14	-3.15636e-10	-0.678076
109636518	chr12:109636518:A:G	2.35921e-15	-1.99338	-1.50536
109636775	chr12:109636775:G:A	1.90735e-14	-3.15636e-10	-1.40877
109636811	chr12:109636811:T:C	4.95557e-15	-1.31985	-1.4367
109637055	chr12:109637055:C:A	3.5441e-15	-2.03574	-1.05604
109637092	chr12:109637092:C:T	1.72465e-14	-3.15636e-10	-1.50946
109637117	chr12:109637117:T:G	5.33976e-15	-1.28452	-1.39737
109637464	chr12:109637464:C:T	3.02423e-15	-1.84306	-1.40736
109637473	chr12:109637473:A:G	3.19653e-14	-0.318355	-0.574065
109637659	chr12:109637659:C:A	2.64346e-15	-1.90649	-1.47849
109637786	chr12:109637786:C:T	2.92973e-14	-3.15636e-10	-0.979576
109637887	chr12:109637887:TG:T	2.93615e-14	-3.15636e-10	-0.977387
109638268	chr12:109638268:C:T	5.42559e-14	-1.22829	0.864933
109638654	chr12:109638654:C:T	2.98981e-15	-1.83819	-1.42367
109638843	chr12:109638843:A:T	1.76551e-14	-3.15636e-10	-1.48604
109638861	chr12:109638861:G:C	3.2503e-14	-3.15636e-10	-0.875737
109639309	chr12:109639309:G:C	3.26466e-14	-3.15636e-10	-0.87133
109639599	chr12:109639599:G:A	8.13957e-15	-0.929737	-1.3306
109639808	chr12:109639808:T:C	4.63201e-15	-1.33499	-1.48908
109639931	chr12:109639931:A:G	4.36446e-14	-3.15636e-10	-0.58099
109640882	chr12:109640882:G:A	2.05871e-14	-3.15636e-10	-1.33241
109641142	chr12:109641142:G:A	1.98248e-14	-3.15636e-10	-1.37014
109641202	chr12:109641202:T:C	2.01891e-14	-3.15636e-10	-1.35192
109641258	chr12:109641258:G:A	2.23766e-14	-3.15636e-10	-1.24905
109641271	chr12:109641271:T:C	1.03736e-13	-3.15636e-10	0.284779
109641435	chr12:109641435:C:T	5.01046e-15	-1.30458	-1.44096
109641570	chr12:109641570:T:G	5.7193e-14	-0.310637	-4.9349e-10
109641601	chr12:109641601:C:T	2.94893e-14	-3.15636e-10	-0.973041
109641943	chr12:109641943:G:A	6.64686e-14	-3.15636e-10	-0.160339
109642729	chr12:109642729:A:G	5.35237e-15	-1.22916	-1.45037
109642789	chr12:109642789:A:G	5.29598e-15	-1.34907	-1.34106
109642825	chr12:109642825:G:A	2.94986e-15	-2.06593	-1.20939
109642838	chr12:109642838:T:C	5.69249e-15	-1.4356	-1.18232
109642912	chr12:109642912:G:A	5.26249e-15	-1.24139	-1.45507
109642927	chr12:109642927:C:T	2.95378e-14	-3.15636e-10	-0.971398
109643416	chr12:109643416:T:A	3.62324e-14	0.712851	-1.47997
109643421	chr12:109643421:TC:T	4.79647e-15	-1.49043	-1.29876
109643422	chr12:109643422:C:T	1.71673e-14	-3.15636e-10	-1.51406
109643838	chr12:109643838:C:A	2.94557e-14	-3.15636e-10	-0.974181
109644022	chr12:109644022:A:T	1.72759e-14	-3.15636e-10	-1.50776
109644079	chr12:109644079:T:C	6.26425e-15	-1.34569	-1.17652
109644095	chr12:109644095:C:A	6.50155e-15	-1.22721	-1.25782
109644123	chr12:109644123:A:C	1.76504e-14	-3.15636e-10	-1.48631
109644146	chr12:109644146:G:A	1.71487e-14	-3.15636e-10	-1.51515
109644155	chr12:109644155:A:G	6.83286e-15	-1.19068	-1.24465
109644266	chr12:109644266:A:G	2.84211e-15	-1.80871	-1.50382
109644310	chr12:109644310:T:C	4.60173e-15	-1.35432	-1.47631
109644332	chr12:109644332:T:A	2.27967e-15	-2.05461	-1.47843
109644349	chr12:109644349:G:A	4.7172e-15	-1.33905	-1.4668
109644352	chr12:109644352:C:T	1.71782e-14	-3.15636e-10	-1.51343
109644426	chr12:109644426:G:A	4.28781e-15	-1.7821	-1.1192
109644515	chr12:109644515:T:C	2.19867e-14	0.228047	-1.49468
109645254	chr12:109645254:A:G	5.49453e-15	-1.71327	-0.940051
109645420	chr12:109645420:G:A	1.35824e-14	-0.79681	-0.951484
109645584	chr12:109645584:C:T	7.11613e-15	-1.61317	-0.781538
109645636	chr12:109645636:G:C	1.50048e-14	-1.00982	-0.638874
109646025	chr12:109646025:C:A	2.42826e-14	-3.15636e-10	-1.16731
109646244	chr12:109646244:G:C	3.04558e-15	-2.0374	-1.20598
109646446	chr12:109646446:C:A	5.35121e-15	-1.57927	-1.10048
109647008	chr12:109647008:T:C	2.61963e-15	-2.06764	-1.3264
109647126	chr12:109647126:G:C	3.88471e-15	-1.53379	-1.46623
109647454	chr12:109647454:G:A	3.83713e-15	-1.71149	-1.30086
109647797	chr12:109647797:A:T	1.46648e-14	-1.67162	-4.9349e-10
109647819	chr12:109647819:A:G	2.28577e-15	-2.0229	-1.50747
109647917	chr12:109647917:T:C	1.89013e-14	-3.15636e-10	-1.41784
109648034	chr12:109648034:T:C	2.24824e-15	-2.05698	-1.48994
109648309	chr12:109648309:A:G	2.14652e-14	-3.15636e-10	-1.29064
109648520	chr12:109648520:C:T	4.74939e-15	-1.2838	-1.51526
109649081	chr12:109649081:G:A	7.79692e-14	1.18097	-1.18172
109649123	chr12:109649123:C:A	1.00205e-14	-0.718263	-1.33418
109649201	chr12:109649201:G:A	2.99928e-14	0.480934	-1.43705
109649211	chr12:109649211:A:G	6.84925e-14	0.950776	-1.08112
109649233	chr12:109649233:C:T	9.67344e-15	-0.865495	-1.22219
109649250	chr12:109649250:G:A	4.70042e-15	-2.05197	-0.757443
109649315	chr12:109649315:A:G	6.81244e-15	-0.9321	-1.50622
109649647	chr12:109649647:C:A	3.86368e-14	0.0921658	-0.79503
109649713	chr12:109649713:G:A	9.84468e-15	-2.07014	-4.9349e-10
109649722	chr12:109649722:C:G	5.1872e-14	0.0123433	-0.420634
109649870	chr12:109649870:G:C	5.0499e-14	0.106854	-0.541971
109649916	chr12:109649916:C:G	2.36972e-14	-3.15636e-10	-1.19171
109650190	chr12:109650190:G:A	5.59305e-14	0.14642	-0.47938
109650682	chr12:109650682:C:G	7.72594e-15	-2.02367	-0.288821
109650804	chr12:109650804:G:A	4.27799e-15	-2.02818	-0.875409
109651032	chr12:109651032:G:A	5.28412e-14	0.0707759	-0.460554
109651062	chr12:109651062:C:T	2.29305e-15	-2.07404	-1.45315
109651183	chr12:109651183:G:T	2.18702e-14	-3.15636e-10	-1.27194
109651294	chr12:109651294:C:T	6.10551e-15	-1.0389	-1.50898
109651430	chr12:109651430:C:T	9.88913e-15	-2.06563	-4.9349e-10
109651557	chr12:109651557:T:G	1.93245e-14	-3.15636e-10	-1.3957
109651688	chr12:109651688:C:T	1.0676e-14	-2.03932	0.0502536
109652062	chr12:109652062:G:A	4.91283e-14	0.048541	-0.511177
109652086	chr12:109652086:G:T	4.86892e-14	0.0751111	-0.546723
109652222	chr12:109652222:G:A	6.40446e-15	-0.992425	-1.50765
109652358	chr12:109652358:G:A	5.15001e-14	0.105337	-0.520822
109652517	chr12:109652517:C:T	2.36678e-13	1.10963	-4.9349e-10
109652786	chr12:109652786:G:A	1.04867e-14	-2.00696	-4.9349e-10
109652889	chr12:109652889:A:T	2.61551e-14	-3.15636e-10	-1.09303
109653052	chr12:109653052:A:G	5.00763e-14	0.0689239	-0.512446
109653190	chr12:109653190:C:T	5.08758e-15	-1.22057	-1.5097
109653779	chr12:109653779:A:G	5.19448e-14	0.605201	-1.01209
109653954	chr12:109653954:AC:A	2.4782e-14	-3.15636e-10	-1.14695
109654084	chr12:109654084:G:A	2.45078e-14	-3.15636e-10	-1.15808
109654126	chr12:109654126:G:A	7.55515e-15	-0.861476	-1.47336
109654283	chr12:109654283:G:A	9.51756e-15	-0.843776	-1.26016
109655011	chr12:109655011:C:T	3.87203e-14	-0.700705	-4.9349e-10
109655281	chr12:109655281:G:T	5.21347e-15	-2.06142	-0.644404
109656042	chr12:109656042:A:G	6.49286e-15	-1.01062	-1.47574
109656237	chr12:109656237:C:T	1.06132e-14	-1.99497	-4.9349e-10
109656238	chr12:109656238:A:G	3.93441e-14	-3.15636e-10	-0.684723
109656408	chr12:109656408:C:T	3.19042e-15	-2.06977	-1.12715
109656786	chr12:109656786:A:G	3.18296e-15	-2.0722	-1.12706
109657018	chr12:109657018:C:T	2.32276e-14	-3.15636e-10	-1.21173
109657084	chr12:109657084:G:A	1.81389e-14	-3.15636e-10	-1.45901
109657336	chr12:109657336:G:A	1.06289e-14	-1.99349	-4.9349e-10
109658578	chr12:109658578:G:C	7.38683e-14	0.316893	-0.371678
109658741	chr12:109658741:A:G	5.76054e-15	-1.38183	-1.22421
109658764	chr12:109658764:T:C	6.72008e-15	-1.01105	-1.44092
109659327	chr12:109659327:G:A	3.8494e-15	-2.0402	-0.968952
109659403	chr12:109659403:G:A	2.05245e-14	0.143918	-1.47937
109659612	chr12:109659612:A:G	6.3531e-14	0.34608	-0.551621
109659686	chr12:109659686:A:C	3.98646e-15	-1.69661	-1.27756
109659972	chr12:109659972:A:G	1.11193e-14	-1.94839	-4.9349e-10
109660226	chr12:109660226:G:A	4.57098e-14	-3.15636e-10	-0.534757
109660259	chr12:109660259:T:C	2.45839e-14	0.292616	-1.44759
109660328	chr12:109660328:T:C	1.01246e-14	-0.528947	-1.51315
109660675	chr12:109660675:T:TA	3.97841e-15	-1.68484	-1.29135
109661216	chr12:109661216:C:T	1.03999e-14	-2.01527	-4.9349e-10
109661225	chr12:109661225:C:A	1.0233e-14	-2.03145	-4.9349e-10
109662573	chr12:109662573:G:A	3.26749e-15	-1.75651	-1.41654
109662769	chr12:109662769:TTAC:T	5.98816e-14	-0.2647	-4.9349e-10
109663101	chr12:109663101:C:T	9.95051e-14	0.243139	-4.9349e-10
109663144	chr12:109663144:A:G	2.05788e-14	-3.15636e-10	-1.33281
109663163	chr12:109663163:A:G	2.12976e-14	-3.15636e-10	-1.29848
109663236	chr12:109663236:G:A	2.22455e-14	-3.15636e-10	-1.25493
109663849	chr12:109663849:A:G	1.80811e-14	-0.910004	-0.552198
109663850	chr12:109663850:T:C	2.01176e-14	-1.35548	-4.9349e-10
109664448	chr12:109664448:A:G	2.0153e-14	-3.15636e-10	-1.35372
109664722	chr12:109664722:A:G	1.73255e-14	-3.15636e-10	-1.50489
109664965	chr12:109664965:C:G	3.93394e-15	-1.67673	-1.3107
109665494	chr12:109665494:C:T	3.20568e-14	-0.281927	-0.607632
109665674	chr12:109665674:G:A	3.50049e-14	-3.15636e-10	-0.801581
109665683	chr12:109665683:C:T	4.83538e-14	-3.15636e-10	-0.478525
109665684	chr12:109665684:G:A	2.02808e-14	-3.15636e-10	-1.34739
109665814	chr12:109665814:G:A	1.77878e-14	-3.15636e-10	-1.47855
109665896	chr12:109665896:G:A	1.85131e-14	-3.15636e-10	-1.43859
109666009	chr12:109666009:T:A	1.83033e-14	-1.44999	-4.9349e-10
109666602	chr12:109666602:G:A	5.52554e-15	-2.02536	-0.622326
109666792	chr12:109666792:C:T	5.24878e-15	-1.31877	-1.38031
109666837	chr12:109666837:G:A	1.9634e-14	-3.15636e-10	-1.37981
109667028	chr12:109667028:A:G	5.77925e-15	-1.08749	-1.5153
109667227	chr12:109667227:C:T	1.71456e-14	-3.15636e-10	-1.51533
109667567	chr12:109667567:C:T	1.99277e-14	-1.36496	-4.9349e-10
109667596	chr12:109667596:C:G	6.12637e-15	-1.04216	-1.50231
109667698	chr12:109667698:G:A	4.5878e-14	-3.15636e-10	-0.531085
109668305	chr12:109668305:A:T	2.04368e-14	-3.15636e-10	-1.33973
109668321	chr12:109668321:T:A	1.40635e-14	-1.56827	-0.145222
109668338	chr12:109668338:G:A	2.5756e-14	-3.15636e-10	-1.1084
109668362	chr12:109668362:A:G	5.90841e-15	-1.22585	-1.35485
109668624	chr12:109668624:G:A	1.84997e-14	-1.43931	-4.9349e-10
109668705	chr12:109668705:CA:C	5.12677e-15	-1.26356	-1.45903
109668815	chr12:109668815:G:C	3.50303e-14	-3.15636e-10	-0.800858
109669010	chr12:109669010:A:C	2.97562e-14	-3.15636e-10	-0.964033
109669534	chr12:109669534:G:A	1.4593e-13	0.626057	-4.9349e-10
109669669	chr12:109669669:G:A	1.77367e-14	-3.15636e-10	-1.48143
109669683	chr12:109669683:G:A	1.43798e-13	0.611338	-4.9349e-10
109669792	chr12:109669792:C:T	1.77001e-14	-3.15636e-10	-1.4835
109669963	chr12:109669963:A:C	2.41965e-14	-1.5138	0.342941
109669985	chr12:109669985:G:A	1.98846e-14	-3.15636e-10	-1.36712
109670073	chr12:109670073:T:C	1.48375e-13	0.642673	-4.9349e-10
109670181	chr12:109670181:G:A	2.48973e-14	-3.15636e-10	-1.14231
109670202	chr12:109670202:A:C	3.29046e-14	-3.15636e-10	-0.863457
109670229	chr12:109670229:C:T	1.76073e-14	-3.15636e-10	-1.48875
109670258	chr12:109670258:C:T	1.95112e-14	-1.5338	0.147721
109670452	chr12:109670452:T:C	7.97921e-15	-0.8404	-1.43983
109670661	chr12:109670661:T:C	1.93989e-14	-3.15636e-10	-1.39185
109670674	chr12:109670674:C:T	1.63333e-14	-1.58484	0.0209766
109671060	chr12:109671060:C:T	1.97247e-14	-3.15636e-10	-1.3752
109671071	chr12:109671071:G:A	1.92734e-14	-3.15636e-10	-1.39834
109671186	chr12:109671186:G:A	6.72934e-15	-1.04508	-1.40552
109671522	chr12:109671522:A:C	2.49681e-14	-3.15636e-10	-1.13947
109671577	chr12:109671577:C:G	1.03156e-14	-2.07342	0.0500121
109671677	chr12:109671677:G:A	3.90931e-14	-3.15636e-10	-0.691124
109671703	chr12:109671703:T:C	3.19091e-14	-3.15636e-10	-0.894178
109671860	chr12:109671860:G:A	8.8952e-14	-3.15636e-10	0.131028
109672100	chr12:109672100:G:A	3.35746e-14	-3.15636e-10	-0.843299
109672234	chr12:109672234:C:T	2.01746e-14	-3.15636e-10	-1.35265
109672399	chr12:109672399:G:A	2.28898e-14	-3.15636e-10	-1.22638
109672679	chr12:109672679:C:G	1.73973e-14	-3.15636e-10	-1.50076
109672733	chr12:109672733:T:C	1.83377e-14	-3.15636e-10	-1.44811
109672737	chr12:109672737:G:A	3.93621e-15	-2.05142	-0.935436
109672758	chr12:109672758:G:A	6.79535e-15	-1.76223	-0.678602
109673104	chr12:109673104:C:T	9.92898e-14	0.240973	-4.9349e-10
109673199	chr12:109673199:A:AAC	2.76506e-14	-1.03742	-4.9349e-10
109673409	chr12:109673409:T:C	1.09885e-14	-1.15159	-0.808634
109673469	chr12:109673469:G:A	9.80819e-15	-2.07385	-4.9349e-10
109673554	chr12:109673554:T:G	3.51857e-14	-3.15636e-10	-0.79643
109673657	chr12:109673657:T:C	6.62555e-15	-1.14055	-1.32559
109673762	chr12:109673762:A:G	1.20649e-14	-1.86677	-4.9349e-10
109674090	chr12:109674090:G:A	1.74628e-14	-3.15636e-10	-1.497
109674863	chr12:109674863:C:T	1.01314e-14	-2.04143	-4.9349e-10
109675056	chr12:109675056:A:G	3.19416e-14	-3.15636e-10	-0.893162
109675127	chr12:109675127:G:A	5.50721e-15	-1.13655	-1.51446
109675694	chr12:109675694:A:T	1.71476e-14	-3.15636e-10	-1.51521
109675892	chr12:109675892:A:G	3.43801e-14	-3.15636e-10	-0.819592
109676325	chr12:109676325:G:A	3.40229e-14	-3.15636e-10	-0.830037
109677481	chr12:109677481:A:G	1.06305e-14	-1.01448	-0.978854
109677510	chr12:109677510:G:A	1.73366e-14	-3.15636e-10	-1.50425
109677540	chr12:109677540:G:A	4.62106e-14	-3.15636e-10	-0.523861
109677870	chr12:109677870:G:A	5.75703e-14	-3.15636e-10	-0.304062
109677898	chr12:109677898:C:T	7.3585e-15	-0.918965	-1.44225
109677934	chr12:109677934:G:A	2.40262e-15	-1.9653	-1.51522
109677995	chr12:109677995:G:A	3.6515e-14	-0.759348	-4.9349e-10
109678454	chr12:109678454:G:C	6.14918e-15	-1.03647	-1.50428
109678705	chr12:109678705:A:C	4.61045e-15	-1.31342	-1.51532
109678880	chr12:109678880:T:C	1.39781e-13	-3.15636e-10	0.583004
109679005	chr12:109679005:T:C	1.07141e-14	-1.57583	-0.409688
109679067	chr12:109679067:A:G	1.85147e-14	-3.15636e-10	-1.4385
109679220	chr12:109679220:T:C	6.71272e-15	-1.06115	-1.39192
109679529	chr12:109679529:T:C	1.94367e-14	-3.15636e-10	-1.38991
109680232	chr12:109680232:G:A	1.71457e-14	-3.15636e-10	-1.51532
109680358	chr12:109680358:C:T	1.72722e-14	-3.15636e-10	-1.50797
109681098	chr12:109681098:G:A	1.03896e-14	-2.01627	-4.9349e-10
109681190	chr12:109681190:T:C	3.81339e-15	-1.52844	-1.49011
109681622	chr12:109681622:G:A	2.7589e-15	-1.97029	-1.37195
109681716	chr12:109681716:G:T	1.01891e-14	-2.03575	-4.9349e-10
109681804	chr12:109681804:C:T	2.76657e-15	-2.07161	-1.26785
109681889	chr12:109681889:A:C	1.03729e-14	-0.579982	-1.43789
109682238	chr12:109682238:G:C	2.83287e-15	-2.00999	-1.30579
109682417	chr12:109682417:T:A	1.7149e-14	-3.15636e-10	-1.51513
109682713	chr12:109682713:G:A	2.93262e-15	-1.95949	-1.32169
109683455	chr12:109683455:T:C	2.08051e-14	-3.15636e-10	-1.32187
109683458	chr12:109683458:C:A	2.21105e-14	-3.15636e-10	-1.26102
109683678	chr12:109683678:G:T	7.19494e-15	-1.66962	-0.714076
109684521	chr12:109684521:A:G	9.80652e-15	-2.07402	-4.9349e-10
109684655	chr12:109684655:A:G	7.95621e-15	-1.3429	-0.940219
109684852	chr12:109684852:C:T	1.00616e-14	-0.544906	-1.50343
109685316	chr12:109685316:T:C	1.82651e-14	-3.15636e-10	-1.45208
109685513	chr12:109685513:G:A	3.38605e-14	-3.15636e-10	-0.83482
109685530	chr12:109685530:G:A	6.68587e-14	-3.15636e-10	-0.154488
109686315	chr12:109686315:AACTTT:A	6.55182e-15	-0.974147	-1.50318
109686331	chr12:109686331:A:G	3.27606e-15	-2.06332	-1.10711
109686650	chr12:109686650:C:T	1.74271e-14	-3.15636e-10	-1.49904
109686663	chr12:109686663:C:T	1.18242e-14	-1.88692	-4.9349e-10
109686665	chr12:109686665:G:A	4.2324e-15	-1.80514	-1.10916
109687731	chr12:109687731:C:T	2.17709e-14	-3.15636e-10	-1.27649
109687998	chr12:109687998:C:T	2.25749e-14	-3.15636e-10	-1.24023
109688669	chr12:109688669:C:A	4.32091e-14	-3.15636e-10	-0.591019
109688895	chr12:109688895:T:C	5.03923e-15	-1.23087	-1.50895
109689306	chr12:109689306:G:GT	2.75853e-15	-2.0614	-1.28098
109689567	chr12:109689567:T:C	4.14139e-15	-1.48792	-1.44812
109689609	chr12:109689609:G:A	2.29515e-15	-2.01226	-1.51402
109689675	chr12:109689675:T:C	2.13062e-14	-3.15636e-10	-1.29807
109690294	chr12:109690294:C:T	2.26271e-15	-2.05839	-1.48212
109690430	chr12:109690430:A:G	3.78375e-14	-1.57098	0.847212
109690462	chr12:109690462:A:G	1.71608e-14	-3.15636e-10	-1.51444
109690633	chr12:109690633:G:A	2.25025e-14	-3.15636e-10	-1.24345
109690850	chr12:109690850:G:C	1.94994e-14	-3.15636e-10	-1.38669
109691147	chr12:109691147:C:T	2.1763e-15	-2.07049	-1.50895
109691222	chr12:109691222:T:C	2.25637e-15	-2.07385	-1.46946
109691374	chr12:109691374:A:G	4.03648e-15	-1.65448	-1.30721
109691610	chr12:109691610:C:T	8.54317e-14	0.0906478	-4.9349e-10
109691964	chr12:109691964:A:G	1.97542e-14	-1.3737	-4.9349e-10
109692564	chr12:109692564:T:G	2.19382e-14	-3.15636e-10	-1.26884
109692570	chr12:109692570:A:G	2.64393e-15	-1.99957	-1.38524
109693142	chr12:109693142:T:C	2.17021e-15	-2.07405	-1.50819
109693986	chr12:109693986:T:C	1.76758e-14	-3.15636e-10	-1.48487
109694987	chr12:109694987:G:C	5.93639e-15	-1.09725	-1.47872
109695122	chr12:109695122:T:A	4.5515e-15	-1.7285	-1.11312
109696343	chr12:109696343:G:A	1.86198e-13	-3.15636e-10	0.869741
109696904	chr12:109696904:G:C	7.73403e-14	-1.55361	1.54476
109697012	chr12:109697012:G:A	9.8126e-15	-2.0734	-4.9349e-10
109698139	chr12:109698139:C:T	2.0762e-14	-3.15636e-10	-1.32394
109698299	chr12:109698299:T:C	2.32775e-15	-2.05468	-1.45749
109698358	chr12:109698358:G:A	2.90233e-15	-2.00957	-1.28199
109698469	chr12:109698469:C:G	4.54913e-15	-1.82926	-1.01287
109699181	chr12:109699181:G:A	1.5148e-14	-1.6392	-4.9349e-10
109699237	chr12:109699237:G:A	3.27498e-15	-1.99016	-1.1806
109699359	chr12:109699359:C:T	3.06406e-15	-1.9665	-1.27083
109699400	chr12:109699400:A:T	3.11693e-15	-1.92368	-1.29654
109699552	chr12:109699552:CT:C	4.7203e-15	-1.48803	-1.31716
109699624	chr12:109699624:C:A	3.74166e-15	-2.06529	-0.972248
109699686	chr12:109699686:C:G	3.78268e-15	-1.71427	-1.31237
109699715	chr12:109699715:G:A	2.35378e-15	-2.01951	-1.48154
109699719	chr12:109699719:G:T	2.27418e-15	-2.04314	-1.49231
109699771	chr12:109699771:C:T	2.35948e-15	-2.02379	-1.47483
109699789	chr12:109699789:A:C	2.37449e-15	-2.01194	-1.48035
109699923	chr12:109699923:C:T	4.71245e-15	-1.51664	-1.29022
109700385	chr12:109700385:C:T	2.36706e-15	-2.01271	-1.48271
109700468	chr12:109700468:G:A	4.96252e-15	-1.53538	-1.21978
109700557	chr12:109700557:A:C	2.38604e-15	-1.9937	-1.49373
109700766	chr12:109700766:G:A	1.71827e-14	-3.15636e-10	-1.51317
109700827	chr12:109700827:C:T	2.3628e-15	-2.01695	-1.48027
109700831	chr12:109700831:GT:G	2.36111e-15	-2.01726	-1.48068
109700963	chr12:109700963:T:C	2.84959e-15	-2.07277	-1.23713
109701295	chr12:109701295:T:C	2.41692e-15	-1.99335	-1.48123
109701303	chr12:109701303:G:A	2.42234e-15	-1.99907	-1.47327
109701648	chr12:109701648:A:G	2.32556e-15	-2.00918	-1.50393
109701701	chr12:109701701:G:A	2.33572e-15	-2.00145	-1.5073
109701771	chr12:109701771:G:T	2.31718e-15	-2.005	-1.51171
109701883	chr12:109701883:A:G	2.26399e-15	-2.0247	-1.51524
109701884	chr12:109701884:T:C	5.18839e-14	-3.15636e-10	-0.408061
109701887	chr12:109701887:C:T	1.72644e-14	-3.15636e-10	-1.50842
109702208	chr12:109702208:C:T	2.24223e-15	-2.03489	-1.51471
109702295	chr12:109702295:T:G	2.29962e-15	-2.00987	-1.51445
109702385	chr12:109702385:G:A	2.39478e-15	-2.01108	-1.4727
109702584	chr12:109702584:T:C	2.33164e-15	-1.99697	-1.51353
109702622	chr12:109702622:C:T	3.69977e-15	-1.67095	-1.37785
109702704	chr12:109702704:G:C	2.06057e-14	-3.15636e-10	-1.3315
109702871	chr12:109702871:T:C	2.31957e-15	-2.00161	-1.51408
109702967	chr12:109702967:A:C	7.50294e-15	-1.19147	-1.15031
109703090	chr12:109703090:T:C	2.31978e-15	-2.00067	-1.51493
109703178	chr12:109703178:C:T	3.60053e-15	-2.06228	-1.01371
109703221	chr12:109703221:G:T	2.28705e-15	-2.0163	-1.5135
109703620	chr12:109703620:C:T	2.44354e-15	-1.94831	-1.51532
109703708	chr12:109703708:C:T	2.33207e-15	-1.99624	-1.51407
109703910	chr12:109703910:C:T	2.32923e-15	-1.99727	-1.51426
109704209	chr12:109704209:G:A	1.72372e-14	-3.15636e-10	-1.51
109704325	chr12:109704325:G:A	2.31783e-15	-2.00202	-1.51441
109704398	chr12:109704398:T:A	2.27824e-15	-2.03135	-1.50232
109704406	chr12:109704406:T:A	1.71984e-14	-3.15636e-10	-1.51225
109704636	chr12:109704636:T:C	1.79752e-14	-3.15636e-10	-1.46808
109705200	chr12:109705200:C:T	1.72453e-14	-3.15636e-10	-1.50953
109705252	chr12:109705252:G:A	5.92714e-15	-1.62593	-0.951594
109706829	chr12:109706829:G:A	2.07864e-14	-3.15636e-10	-1.32277
109707060	chr12:109707060:A:G	2.81271e-14	-3.15636e-10	-1.02033
109707127	chr12:109707127:C:T	2.39059e-15	-2.00497	-1.48056
109707455	chr12:109707455:G:A	1.7243e-14	-3.15636e-10	-1.50966
109707970	chr12:109707970:C:T	3.15138e-14	-3.15636e-10	-0.906646
109708012	chr12:109708012:C:G	2.262e-15	-2.07175	-1.46907
109708037	chr12:109708037:G:A	4.06887e-15	-1.47056	-1.48314
109708571	chr12:109708571:A:G	2.71864e-14	-3.15636e-10	-1.05435
109708707	chr12:109708707:C:T	3.06207e-14	-3.15636e-10	-0.935392
109708752	chr12:109708752:G:A	1.72496e-14	-3.15636e-10	-1.50928
109708978	chr12:109708978:G:A	4.29152e-13	1.70474	-4.9349e-10
109709068	chr12:109709068:G:A	1.64005e-14	-1.55976	-4.9349e-10
109709362	chr12:109709362:T:C	1.76865e-14	-3.15636e-10	-1.48427
109710008	chr12:109710008:G:C	4.90307e-13	3.123	-1.28504
109711289	chr12:109711289:G:T	1.71613e-14	-3.15636e-10	-1.51441
109711405	chr12:109711405:A:T	9.81986e-15	-2.07266	-4.9349e-10
109711460	chr12:109711460:C:G	1.72279e-14	-3.15636e-10	-1.51054
109711844	chr12:109711844:T:C	1.9218e-14	-3.15636e-10	-1.40122
109711905	chr12:109711905:C:A	5.87032e-13	3.33258	-1.31457
109712491	chr12:109712491:T:C	1.76124e-13	-3.15636e-10	0.814119
109712747	chr12:109712747:A:G	2.25181e-15	-2.05988	-1.48546
109713272	chr12:109713272:A:G	2.88494e-14	-3.15636e-10	-0.994981
109713798	chr12:109713798:G:A	2.0674e-14	-3.15636e-10	-1.32819
109713839	chr12:109713839:G:C	9.23524e-15	-1.01942	-1.11462
109714355	chr12:109714355:C:T	2.93695e-15	-1.79372	-1.48598
109714411	chr12:109714411:C:T	1.04297e-14	-2.01241	-4.9349e-10
109714532	chr12:109714532:C:G	1.85227e-14	-3.15636e-10	-1.43808
109714679	chr12:109714679:C:T	2.38008e-15	-2.00298	-1.48696
109714745	chr12:109714745:C:T	1.84515e-14	-3.15636e-10	-1.44192
109715024	chr12:109715024:C:T	3.21764e-14	-0.885838	-4.9349e-10
109716187	chr12:109716187:C:T	1.80311e-14	-3.15636e-10	-1.46497
109716353	chr12:109716353:G:A	8.59787e-15	-0.967331	-1.23822
109716440	chr12:109716440:T:G	1.81102e-14	-3.15636e-10	-1.4606
109716630	chr12:109716630:C:A	1.07341e-14	-1.98364	-4.9349e-10
109716829	chr12:109716829:AG:A	2.15769e-14	-3.15636e-10	-1.28545
109717073	chr12:109717073:A:G	1.85415e-14	-3.15636e-10	-1.43706
109717317	chr12:109717317:C:T	2.0198e-14	-3.15636e-10	-1.35148
109717547	chr12:109717547:G:A	1.71463e-14	-3.15636e-10	-1.51529
109717659	chr12:109717659:C:G	2.43414e-15	-1.98519	-1.48229
109717766	chr12:109717766:T:C	9.06264e-15	-0.858164	-1.29475
109717773	chr12:109717773:G:A	2.43027e-14	-3.15636e-10	-1.16648
109718016	chr12:109718016:G:A	1.71479e-14	-3.15636e-10	-1.5152
109718171	chr12:109718171:ACCT:A	1.71655e-14	-3.15636e-10	-1.51417
109718534	chr12:109718534:GC:G	9.80845e-15	-2.07383	-4.9349e-10
109718955	chr12:109718955:T:G	1.72841e-14	-3.15636e-10	-1.50728
109719369	chr12:109719369:G:C	1.9642e-14	-3.15636e-10	-1.3794
109719428	chr12:109719428:T:A	2.02939e-14	-3.15636e-10	-1.34675
109719687	chr12:109719687:A:G	6.15135e-14	-1.2784	1.04058
109719872	chr12:109719872:C:G	1.91735e-14	-3.15636e-10	-1.40354
109719874	chr12:109719874:A:G	2.03013e-14	-3.15636e-10	-1.34639
109720552	chr12:109720552:A:G	2.60644e-14	-3.15636e-10	-1.0965
109720639	chr12:109720639:G:A	3.56492e-14	-3.15636e-10	-0.783344
109720776	chr12:109720776:T:C	2.41841e-14	-3.15636e-10	-1.17137
109720816	chr12:109720816:T:C	2.07463e-14	-3.15636e-10	-1.3247
109721296	chr12:109721296:C:T	1.72595e-14	-3.15636e-10	-1.50871
109721302	chr12:109721302:T:C	4.94368e-14	-3.15636e-10	-0.456374
109721315	chr12:109721315:T:A	2.04507e-14	-3.15636e-10	-1.33905
109721681	chr12:109721681:C:T	9.91703e-15	-2.06282	-4.9349e-10
109722367	chr12:109722367:C:T	4.58134e-14	-3.15636e-10	-0.532494
109722456	chr12:109722456:A:C	1.71459e-14	-3.15636e-10	-1.51531
109722550	chr12:109722550:G:T	1.78268e-14	-3.15636e-10	-1.47636
109722816	chr12:109722816:G:A	1.44327e-14	-1.00296	-0.684615
109723404	chr12:109723404:G:A	2.5526e-15	-2.05207	-1.36789
109723471	chr12:109723471:G:A	1.87386e-14	-3.15636e-10	-1.42648
109723507	chr12:109723507:G:A	3.65324e-14	-3.15636e-10	-0.758869
109723554	chr12:109723554:C:CCAT	2.43592e-14	-3.15636e-10	-1.16416
109723681	chr12:109723681:G:A	5.46332e-14	-3.15636e-10	-0.356428
109724331	chr12:109724331:CAT:C	1.88168e-14	-3.15636e-10	-1.42232
109724943	chr12:109724943:G:C	9.56805e-15	-0.586336	-1.5123
109724974	chr12:109724974:G:A	9.80675e-15	-2.074	-4.9349e-10
109724997	chr12:109724997:C:T	3.59542e-14	-3.15636e-10	-0.774825
109725920	chr12:109725920:G:A	7.63292e-14	-3.15636e-10	-0.022014
109726143	chr12:109726143:T:C	1.93057e-14	-3.15636e-10	-1.39667
109726572	chr12:109726572:G:A	3.57879e-15	-2.06968	-1.01237
109726650	chr12:109726650:C:G	9.82552e-15	-2.07209	-4.9349e-10
109727902	chr12:109727902:A:G	3.57861e-14	-3.15636e-10	-0.779511
109728419	chr12:109728419:C:T	4.79948e-14	0.425515	-0.911492
109728420	chr12:109728420:G:A	2.4574e-14	-3.15636e-10	-1.15538
109728528	chr12:109728528:A:AT	1.72932e-14	-3.15636e-10	-1.50676
109728894	chr12:109728894:T:C	2.56926e-14	-3.15636e-10	-1.11087
109729785	chr12:109729785:C:T	2.56445e-14	-3.15636e-10	-1.11274
109729834	chr12:109729834:AAC:A	1.82085e-14	-3.15636e-10	-1.45518
109729838	chr12:109729838:C:T	1.85312e-14	-3.15636e-10	-1.43761
109729956	chr12:109729956:G:A	4.28837e-15	-1.91705	-0.984111
109731173	chr12:109731173:C:G	2.12029e-14	-1.30293	-4.9349e-10
109731239	chr12:109731239:G:A	1.7224e-14	-3.15636e-10	-1.51077
109731307	chr12:109731307:G:A	3.05922e-14	-0.422478	-0.513847
109731341	chr12:109731341:T:C	2.26459e-15	-2.0484	-1.49127
109731444	chr12:109731444:T:G	1.7147e-14	-3.15636e-10	-1.51525
109731918	chr12:109731918:T:C	6.04641e-14	-1.38269	1.12767
109732223	chr12:109732223:G:A	3.66108e-15	-1.99587	-1.06344
109732383	chr12:109732383:G:T	2.52171e-14	-0.65189	-0.477656
109732495	chr12:109732495:C:T	6.42646e-14	-0.204079	0.0100191
109732519	chr12:109732519:A:G	2.36112e-14	-3.15636e-10	-1.19535
109732656	chr12:109732656:C:T	1.01409e-14	-2.0405	-4.9349e-10
109732847	chr12:109732847:C:T	1.76607e-14	-3.15636e-10	-1.48573
109732923	chr12:109732923:G:A	1.48679e-14	-1.21404	-0.443819
109734328	chr12:109734328:C:T	2.65211e-15	-1.99132	-1.39039
109734382	chr12:109734382:C:T	1.30621e-14	-1.78736	-4.9349e-10
109734494	chr12:109734494:A:G	2.53208e-15	-1.97363	-1.45439
109734608	chr12:109734608:AAAAAG:A	2.1677e-14	-3.15636e-10	-1.28082
109734683	chr12:109734683:AG:A	1.72991e-14	-3.15636e-10	-1.50642
109734817	chr12:109734817:G:A	2.58463e-15	-1.99031	-1.41718
109735045	chr12:109735045:C:A	2.71701e-14	-3.15636e-10	-1.05495
109735169	chr12:109735169:C:T	2.12518e-14	-1.40724	0.106614
109735481	chr12:109735481:C:T	2.67428e-15	-1.99187	-1.38152
109735488	chr12:109735488:C:T	2.39478e-14	-3.15636e-10	-1.18119
109735874	chr12:109735874:G:A	1.90959e-14	-1.03419	-0.373404
109736040	chr12:109736040:G:A	1.73155e-14	-3.15636e-10	-1.50547
109736224	chr12:109736224:C:G	2.54067e-14	-3.15636e-10	-1.12206
109736408	chr12:109736408:T:C	2.18245e-14	-3.15636e-10	-1.27404
109736759	chr12:109736759:C:T	3.4193e-15	-2.04193	-1.0857
109737732	chr12:109737732:G:A	1.94235e-14	-1.06753	-0.323052
109737801	chr12:109737801:C:T	4.36304e-14	-3.15636e-10	-0.581316
109737906	chr12:109737906:C:T	2.59174e-15	-2.01128	-1.39346
109738018	chr12:109738018:A:G	2.61539e-15	-2.01594	-1.37972
109738125	chr12:109738125:C:T	2.55048e-15	-2.01733	-1.40346
109738763	chr12:109738763:T:C	1.29163e-14	-1.34025	-0.45833
109739324	chr12:109739324:A:T	1.7258e-14	-3.15636e-10	-1.5088
109739393	chr12:109739393:G:A	1.7234e-13	0.792399	-4.9349e-10
109740456	chr12:109740456:G:A	2.31457e-14	-0.131752	-1.08351
109740692	chr12:109740692:T:C	1.14391e-14	-0.868046	-1.05198
109740773	chr12:109740773:C:T	7.57025e-14	-3.15636e-10	-0.0302584
109741560	chr12:109741560:C:T	1.76398e-14	-3.15636e-10	-1.48691
109742346	chr12:109742346:A:G	7.36656e-15	-0.869999	-1.49012
109742414	chr12:109742414:G:A	2.3645e-15	-2.03586	-1.46064
109743206	chr12:109743206:T:C	7.80336e-15	-0.811677	-1.49084
109743326	chr12:109743326:C:T	2.43645e-15	-2.05952	-1.40701
109743340	chr12:109743340:A:G	1.1265e-14	-0.538721	-1.39664
109743375	chr12:109743375:C:T	9.83836e-15	-2.07078	-4.9349e-10
109743433	chr12:109743433:T:A	7.37115e-13	-3.15636e-10	2.24567
109743947	chr12:109743947:C:T	1.72364e-14	-3.15636e-10	-1.51005
109745883	chr12:109745883:ACTAAT:A	1.30506e-14	-1.16819	-0.620049
109745980	chr12:109745980:C:T	1.33602e-14	-1.11283	-0.65196
109746291	chr12:109746291:C:T	1.85347e-14	-3.15636e-10	-1.43742
109746406	chr12:109746406:T:C	1.12769e-14	-1.26782	-0.666488
109746633	chr12:109746633:G:A	8.01803e-15	-0.763999	-1.51138
109747309	chr12:109747309:G:A	1.05801e-14	-1.9981	-4.9349e-10
109747320	chr12:109747320:C:T	3.22267e-14	-0.884274	-4.9349e-10
109747802	chr12:109747802:T:TTAA	1.71456e-14	-3.15636e-10	-1.51533
109747832	chr12:109747832:C:T	1.0522e-14	-2.0036	-4.9349e-10
109748341	chr12:109748341:T:C	2.72228e-14	-0.890975	-0.16204
109748748	chr12:109748748:T:C	2.28469e-15	-2.03523	-1.49561
109749250	chr12:109749250:G:A	1.30661e-14	-1.05908	-0.727974
109749528	chr12:109749528:A:G	1.76128e-14	-3.15636e-10	-1.48844
109751008	chr12:109751008:T:G	2.57721e-15	-1.96296	-1.4474
109751678	chr12:109751678:T:C	1.97986e-14	-3.15636e-10	-1.37146
109752402	chr12:109752402:C:T	1.41553e-14	-0.952367	-0.754615
109752475	chr12:109752475:TTGTCCC:T	1.43533e-14	-0.983787	-0.7093
109752731	chr12:109752731:G:A	1.76654e-14	-3.15636e-10	-1.48546
109752925	chr12:109752925:C:T	2.34709e-14	-3.15636e-10	-1.20131
109753386	chr12:109753386:C:T	2.16954e-14	-3.15636e-10	-1.27997
109753400	chr12:109753400:A:G	1.71456e-14	-3.15636e-10	-1.51533
109753407	chr12:109753407:A:G	1.42156e-14	-1.04155	-0.661176
109753853	chr12:109753853:A:G	1.77401e-14	-3.15636e-10	-1.48124
109754014	chr12:109754014:A:G	1.73284e-14	-3.15636e-10	-1.50472
109754362	chr12:109754362:T:C	2.53277e-15	-1.96138	-1.46637
109754738	chr12:109754738:G:A	2.84185e-14	-3.15636e-10	-1.01003
109755109	chr12:109755109:G:A	2.78139e-14	-1.03153	-4.9349e-10
109755814	chr12:109755814:T:C	1.71495e-14	-3.15636e-10	-1.5151
109756098	chr12:109756098:C:T	2.84723e-14	-3.15636e-10	-1.00814
109757295	chr12:109757295:G:A	1.50639e-14	-1.04527	-0.599491
109757509	chr12:109757509:C:T	1.7408e-14	-3.15636e-10	-1.50014
109758108	chr12:109758108:C:T	1.43383e-14	-1.08362	-0.610516
109758401	chr12:109758401:C:T	3.99562e-14	-3.15636e-10	-0.669285
109758521	chr12:109758521:T:C	1.72273e-14	-3.15636e-10	-1.51058
109758794	chr12:109758794:C:T	3.55299e-15	-2.06362	-1.02566
109759280	chr12:109759280:T:C	8.70524e-15	-0.707895	-1.48525
109759357	chr12:109759357:G:A	1.71873e-14	-3.15636e-10	-1.5129
109760468	chr12:109760468:G:A	3.54986e-15	-1.91961	-1.17055
109760613	chr12:109760613:GC:G	2.57164e-15	-2.07342	-1.33911
109760725	chr12:109760725:A:T	3.36228e-15	-1.90527	-1.23918
109760760	chr12:109760760:G:A	1.15215e-14	-0.421442	-1.49141
109761281	chr12:109761281:C:T	1.27829e-14	-1.20517	-0.60379
109761449	chr12:109761449:A:T	4.65026e-14	-3.15636e-10	-0.517561
109761596	chr12:109761596:G:A	3.54456e-15	-1.9029	-1.18875
109761844	chr12:109761844:T:C	1.25239e-14	-1.29582	-0.533612
109762871	chr12:109762871:C:CA	1.71667e-14	-3.15636e-10	-1.5141
109762930	chr12:109762930:C:T	1.84686e-14	-3.15636e-10	-1.441
109763645	chr12:109763645:G:A	1.72658e-14	-3.15636e-10	-1.50834
109763960	chr12:109763960:A:C	3.66144e-14	-3.15636e-10	-0.756627
109764573	chr12:109764573:A:G	1.99047e-14	-3.15636e-10	-1.36611
109764645	chr12:109764645:G:A	2.51728e-13	-1.18806	2.35934
109765227	chr12:109765227:T:A	1.77619e-14	-3.15636e-10	-1.48001
109765331	chr12:109765331:T:A	1.3258e-13	1.29258	-0.762463
109765370	chr12:109765370:G:C	1.67497e-14	-0.120353	-1.41833
109765408	chr12:109765408:C:T	2.72688e-14	-1.05133	-4.9349e-10
109765430	chr12:109765430:T:C	2.04946e-14	-3.15636e-10	-1.33691
109765710	chr12:109765710:GA:G	2.37643e-14	-3.15636e-10	-1.18889
109766008	chr12:109766008:A:T	1.12793e-14	-1.9341	-4.9349e-10
109766739	chr12:109766739:C:T	1.71507e-14	-3.15636e-10	-1.51503
109766750	chr12:109766750:G:A	2.80827e-14	-3.15636e-10	-1.02191
109766817	chr12:109766817:C:T	2.72613e-14	-3.15636e-10	-1.0516
109767116	chr12:109767116:C:T	2.41761e-14	-3.15636e-10	-1.1717
109767421	chr12:109767421:A:G	1.81606e-14	-1.45781	-4.9349e-10
109767454	chr12:109767454:C:G	9.06894e-15	-1.62993	-0.522289
109767509	chr12:109767509:A:G	1.82141e-13	-3.15636e-10	0.847712
109769727	chr12:109769727:C:T	7.35465e-15	-1.00332	-1.35841
109770002	chr12:109770002:T:C	2.3305e-14	-3.15636e-10	-1.2084
109770023	chr12:109770023:A:G	7.76399e-15	-0.954718	-1.35286
109770821	chr12:109770821:C:T	1.77789e-14	-3.15636e-10	-1.47906
109770864	chr12:109770864:T:TC	1.22408e-14	-1.80845	-0.043849
109771141	chr12:109771141:G:A	9.97352e-15	-2.05714	-4.9349e-10
109771163	chr12:109771163:T:C	1.88071e-14	-3.15636e-10	-1.42284
109771218	chr12:109771218:C:G	4.01594e-14	-3.15636e-10	-0.664213
109771296	chr12:109771296:T:C	1.3839e-14	-1.72958	-4.9349e-10
109771540	chr12:109771540:C:T	3.90394e-15	-1.98263	-1.01245
109772042	chr12:109772042:C:G	1.9363e-14	-3.15636e-10	-1.39371
109772071	chr12:109772071:CG:C	8.15945e-15	-1.44501	-0.812884
109772270	chr12:109772270:G:A	5.85396e-15	-1.23817	-1.35178
109772286	chr12:109772286:G:A	2.31445e-14	-3.15636e-10	-1.21531
109772696	chr12:109772696:C:T	9.99817e-15	-2.05467	-4.9349e-10
109772800	chr12:109772800:A:C	2.09996e-14	-3.15636e-10	-1.31257
109773132	chr12:109773132:T:C	6.37503e-15	-1.11978	-1.3849
109773549	chr12:109773549:C:T	1.73914e-14	-3.15636e-10	-1.50109
109774008	chr12:109774008:A:G	1.08419e-14	-1.97365	-4.9349e-10
109774090	chr12:109774090:C:T	6.12781e-15	-1.09125	-1.45298
109774904	chr12:109774904:A:G	6.08991e-15	-1.10728	-1.44316
109775437	chr12:109775437:G:A	9.93531e-15	-2.06098	-4.9349e-10
109777016	chr12:109777016:A:G	5.76072e-14	-3.15636e-10	-0.303423
109777042	chr12:109777042:T:A	2.8263e-13	1.28707	-4.9349e-10
109777080	chr12:109777080:G:A	1.74001e-14	-3.15636e-10	-1.50059
109777366	chr12:109777366:C:T	2.53321e-15	-1.92169	-1.50589
109778150	chr12:109778150:G:T	4.42234e-15	-1.47275	-1.39765
109778816	chr12:109778816:C:T	2.1717e-15	-2.0731	-1.50846
109779079	chr12:109779079:T:C	5.14613e-15	-1.29489	-1.42393
109779315	chr12:109779315:G:A	6.8318e-15	-1.10774	-1.32774
109779411	chr12:109779411:T:C	2.47618e-15	-2.07273	-1.37762
109779416	chr12:109779416:T:A	2.52236e-14	-3.15636e-10	-1.12929
109779703	chr12:109779703:A:G	5.22022e-15	-1.26511	-1.43942
109779734	chr12:109779734:A:G	5.39596e-15	-1.19195	-1.47947
109779762	chr12:109779762:G:A	2.34021e-14	-3.15636e-10	-1.20425
109779783	chr12:109779783:C:T	1.07232e-14	-1.98466	-4.9349e-10
109779797	chr12:109779797:C:T	1.30398e-14	-1.78906	-4.9349e-10
109780198	chr12:109780198:C:CTCAGCCTCTGAG	4.89241e-15	-1.30977	-1.45962
109780280	chr12:109780280:G:A	1.7869e-14	-3.15636e-10	-1.474
109781774	chr12:109781774:C:T	1.33146e-14	-1.76821	-4.9349e-10
109781845	chr12:109781845:C:T	2.14824e-14	-3.15636e-10	-1.28984
109781891	chr12:109781891:C:A	4.95498e-15	-1.28613	-1.47054
109782193	chr12:109782193:C:T	2.22857e-14	-0.484096	-0.769028
109782206	chr12:109782206:A:G	5.60795e-14	-0.330299	-4.9349e-10
109782283	chr12:109782283:G:A	4.54046e-14	-3.15636e-10	-0.541457
109782304	chr12:109782304:G:A	2.06406e-14	-0.759853	-0.569957
109782349	chr12:109782349:C:T	2.17502e-14	-3.15636e-10	-1.27745
109782659	chr12:109782659:G:A	3.50898e-15	-1.93517	-1.16658
109782947	chr12:109782947:A:G	1.55533e-14	-1.25005	-0.362744
109783243	chr12:109783243:C:G	2.04298e-14	-3.15636e-10	-1.34007
109783787	chr12:109783787:A:C	3.85752e-15	-1.50777	-1.49928
109783815	chr12:109783815:TG:T	2.25415e-14	-3.15636e-10	-1.24171
109783969	chr12:109783969:C:G	1.71593e-14	-3.15636e-10	-1.51453
109784023	chr12:109784023:G:A	1.73419e-14	-3.15636e-10	-1.50394
109784192	chr12:109784192:C:T	1.85473e-14	-3.15636e-10	-1.43674
109784556	chr12:109784556:G:A	1.89012e-14	-3.15636e-10	-1.41784
109784683	chr12:109784683:T:A	1.71707e-14	-3.15636e-10	-1.51387
109784730	chr12:109784730:G:A	3.85993e-15	-1.50103	-1.50539
109784820	chr12:109784820:G:A	1.19347e-14	-1.87762	-4.9349e-10
109785928	chr12:109785928:G:A	3.96111e-15	-1.7658	-1.21474
109786206	chr12:109786206:T:G	3.90661e-12	-3.15636e-10	3.91336
109786331	chr12:109786331:T:C	3.89456e-15	-1.49747	-1.50002
109786369	chr12:109786369:A:G	1.03828e-14	-1.39905	-0.617873
109786469	chr12:109786469:C:T	4.0762e-15	-1.45896	-1.49294
109786586	chr12:109786586:G:A	2.92504e-14	-3.15636e-10	-0.981177
109787193	chr12:109787193:G:A	2.62365e-12	-3.15636e-10	3.51525
109787289	chr12:109787289:T:C	1.7708e-14	-3.15636e-10	-1.48305
109787290	chr12:109787290:G:T	3.75191e-14	-3.15636e-10	-0.732221
109787462	chr12:109787462:G:A	3.84001e-15	-1.7702	-1.2414
109788118	chr12:109788118:C:G	3.84602e-15	-1.66605	-1.34398
109788867	chr12:109788867:C:T	1.12695e-14	-1.93497	-4.9349e-10
109788991	chr12:109788991:A:G	4.10986e-15	-1.60106	-1.34262
109789225	chr12:109789225:A:G	1.75499e-14	-3.15636e-10	-1.49202
109789513	chr12:109789513:G:A	2.33707e-14	-3.15636e-10	-1.20559
109789562	chr12:109789562:G:C	1.25853e-14	-1.82454	-4.9349e-10
109790160	chr12:109790160:C:T	5.76481e-15	-1.72813	-0.877169
109790621	chr12:109790621:G:A	3.93195e-14	-3.15636e-10	-0.685349
109790878	chr12:109790878:G:A	2.85774e-14	-1.43584	0.431384
109791100	chr12:109791100:T:C	7.8329e-12	-3.15636e-10	4.60902
109791363	chr12:109791363:AGAGT:A	7.02718e-14	-3.15636e-10	-0.104699
109791453	chr12:109791453:A:G	5.75109e-15	-1.13656	-1.47112
109792315	chr12:109792315:C:T	1.71688e-14	-3.15636e-10	-1.51398
109792732	chr12:109792732:G:A	2.24483e-14	-3.15636e-10	-1.24585
109792907	chr12:109792907:G:A	9.74419e-15	-1.6635	-0.416895
109793065	chr12:109793065:G:A	5.67799e-14	-3.15636e-10	-0.317887
109793270	chr12:109793270:A:G	3.7758e-14	-3.15636e-10	-0.725872
109794095	chr12:109794095:C:G	1.71544e-14	-3.15636e-10	-1.51482
109794229	chr12:109794229:G:T	2.99922e-15	-1.94427	-1.31445
109794243	chr12:109794243:G:C	5.12825e-11	-3.15636e-10	6.48803
109794611	chr12:109794611:T:C	1.78811e-14	-3.15636e-10	-1.47332
109794839	chr12:109794839:G:A	5.82202e-15	-1.49512	-1.10031
109794879	chr12:109794879:G:A	2.77735e-15	-1.848	-1.48757
109795486	chr12:109795486:T:G	3.47799e-15	-1.64956	-1.46106
109795606	chr12:109795606:G:A	1.73319e-14	-3.15636e-10	-1.50452
109795695	chr12:109795695:C:T	3.54351e-15	-1.64652	-1.44543
109795721	chr12:109795721:A:G	2.59421e-15	-2.01773	-1.38606
109795735	chr12:109795735:T:C	4.98859e-15	-1.43954	-1.31038
109795939	chr12:109795939:G:T	8.69789e-15	-1.80174	-0.392248
109796017	chr12:109796017:C:G	2.60775e-15	-1.9819	-1.41668
109796056	chr12:109796056:A:G	3.40744e-15	-1.68448	-1.44663
109796853	chr12:109796853:T:C	3.67561e-15	-1.54746	-1.5079
109796902	chr12:109796902:T:C	1.21462e-14	-1.86005	-4.9349e-10
109796958	chr12:109796958:A:G	2.16138e-14	-3.15636e-10	-1.28374
109797137	chr12:109797137:C:T	2.6374e-15	-2.00803	-1.37925
109797365	chr12:109797365:G:T	1.07827e-14	-1.97912	-4.9349e-10
109797827	chr12:109797827:A:G	3.45237e-15	-1.68188	-1.43613
109798314	chr12:109798314:C:T	4.24878e-15	-1.63512	-1.27532
109798351	chr12:109798351:T:C	1.96324e-14	-3.15636e-10	-1.37989
109798917	chr12:109798917:G:A	1.86375e-14	-3.15636e-10	-1.43189
109799222	chr12:109799222:G:A	3.14517e-14	-3.15636e-10	-0.908617
109799966	chr12:109799966:A:G	2.22475e-14	-0.317775	-0.937067
109800224	chr12:109800224:C:T	2.42539e-15	-2.00155	-1.46953
109800279	chr12:109800279:T:A	3.02343e-11	-3.15636e-10	5.95966
109800409	chr12:109800409:T:TGCCA	6.77871e-15	-1.97462	-0.468659
109800460	chr12:109800460:A:G	3.35493e-15	-1.72075	-1.42589
109800462	chr12:109800462:C:T	1.80135e-14	-3.15636e-10	-1.46595
109800497	chr12:109800497:A:G	5.10992e-15	-1.46818	-1.25771
109800676	chr12:109800676:G:A	2.60904e-11	-2.05199	7.86425
109800682	chr12:109800682:A:G	3.27256e-15	-1.72539	-1.44611
109801206	chr12:109801206:C:T	1.88781e-14	-3.15636e-10	-1.41907
109801471	chr12:109801471:T:C	1.8034e-14	-3.15636e-10	-1.46481
109801632	chr12:109801632:G:A	4.28888e-15	-1.47607	-1.42497
109802114	chr12:109802114:C:CTCAGAA	1.83919e-14	-3.15636e-10	-1.44516
109802197	chr12:109802197:A:G	1.78066e-14	-3.15636e-10	-1.4775
109802521	chr12:109802521:T:G	4.59683e-15	-1.36929	-1.46242
109803033	chr12:109803033:T:G	9.47367e-15	-1.98923	-0.119324
109803640	chr12:109803640:G:A	4.15845e-14	-1.05172	0.422378
109803835	chr12:109803835:T:C	1.97931e-14	-3.15636e-10	-1.37173
109803878	chr12:109803878:G:A	4.3494e-15	-1.44073	-1.4463
109804020	chr12:109804020:G:A	4.60446e-15	-1.7328	-1.09725
109804561	chr12:109804561:A:G	1.77032e-14	-3.15636e-10	-1.48332
109804572	chr12:109804572:G:A	5.33186e-15	-1.29489	-1.38848
109804637	chr12:109804637:T:C	1.90277e-14	-3.15636e-10	-1.41118
109804776	chr12:109804776:A:G	4.58802e-14	-0.168611	-0.362424
109804797	chr12:109804797:T:C	2.63625e-15	-2.03841	-1.34931
109804984	chr12:109804984:A:G	1.76026e-14	-3.15636e-10	-1.48903
109805483	chr12:109805483:C:T	1.9348e-14	-3.15636e-10	-1.39448
109805887	chr12:109805887:A:G	4.86928e-15	-1.3218	-1.45233
109805959	chr12:109805959:G:A	3.05848e-15	-1.74635	-1.49281
109806145	chr12:109806145:T:A	3.65869e-15	-1.65476	-1.4052
109806478	chr12:109806478:T:C	4.18078e-15	-1.4212	-1.50537
109806523	chr12:109806523:T:C	5.1901e-14	-3.15636e-10	-0.407733
109806866	chr12:109806866:AAAAAAAG:A	1.59049e-14	-1.59044	-4.9349e-10
109807189	chr12:109807189:T:C	1.7339e-14	-3.15636e-10	-1.50411
109807208	chr12:109807208:G:A	2.63094e-15	-2.05886	-1.33087
109807591	chr12:109807591:G:A	5.09386e-15	-1.79871	-0.930326
109807734	chr12:109807734:T:C	2.03248e-14	-3.15636e-10	-1.34523
109807828	chr12:109807828:G:A	2.63993e-14	-3.15636e-10	-1.08373
109808173	chr12:109808173:C:T	2.10497e-14	-3.15636e-10	-1.31018
109808472	chr12:109808472:G:A	2.10282e-14	-3.15636e-10	-1.31121
109808564	chr12:109808564:A:G	4.7552e-15	-2.04722	-0.750613
109808578	chr12:109808578:T:C	7.39157e-15	-0.849666	-1.50706
109808624	chr12:109808624:T:G	1.96442e-14	-3.15636e-10	-1.37929
109808664	chr12:109808664:T:C	1.78318e-14	-3.15636e-10	-1.47609
109809460	chr12:109809460:C:T	6.38515e-15	-1.41254	-1.09056
109810284	chr12:109810284:A:G	6.17654e-15	-1.09695	-1.43936
109810752	chr12:109810752:A:G	3.1809e-14	-0.897319	-4.9349e-10
109811044	chr12:109811044:T:G	5.96005e-15	-1.12547	-1.44652
109811140	chr12:109811140:A:G	4.43572e-15	-2.05313	-0.814254
109811271	chr12:109811271:C:T	2.56772e-15	-1.91727	-1.49678
109812435	chr12:109812435:T:C	2.19544e-14	-3.15636e-10	-1.2681
109812782	chr12:109812782:A:G	2.66413e-15	-1.97651	-1.40069
109812873	chr12:109812873:G:T	1.71948e-14	-3.15636e-10	-1.51246
109813024	chr12:109813024:G:GATA	2.65019e-15	-2.04692	-1.33552
109813477	chr12:109813477:G:A	5.48308e-14	-3.15636e-10	-0.352817
109813542	chr12:109813542:TTTGTATAAATGAGTGGGTGGATGGATGCA:T	1.85028e-14	-3.15636e-10	-1.43915
109813731	chr12:109813731:G:A	1.21039e-11	-3.15636e-10	5.04421
109813995	chr12:109813995:A:G	1.82126e-14	-3.15636e-10	-1.45496
109814199	chr12:109814199:C:T	1.81183e-14	-3.15636e-10	-1.46015
109814231	chr12:109814231:C:T	5.99529e-14	-3.15636e-10	-0.26351
109814716	chr12:109814716:A:G	1.81938e-14	-3.15636e-10	-1.45599
109814742	chr12:109814742:G:A	2.54667e-15	-2.06928	-1.353
109815241	chr12:109815241:C:T	1.25834e-14	-1.48231	-0.342381
109815444	chr12:109815444:T:C	3.39489e-15	-1.61973	-1.51507
109815955	chr12:109815955:T:C	1.7863e-14	-3.15636e-10	-1.47434
109815966	chr12:109815966:C:G	2.07535e-14	-1.32435	-4.9349e-10
109815989	chr12:109815989:A:G	1.826e-14	-3.15636e-10	-1.45236
109816066	chr12:109816066:T:C	1.8786e-14	-3.15636e-10	-1.42396
109816652	chr12:109816652:A:C	3.27551e-15	-2.06719	-1.10341
109816956	chr12:109816956:A:G	1.76514e-14	-3.15636e-10	-1.48626
109817141	chr12:109817141:T:C	5.91308e-14	-0.277318	-4.9349e-10
109817165	chr12:109817165:T:G	3.98432e-15	-1.59683	-1.37787
109817372	chr12:109817372:CT:C	2.0282e-14	-3.15636e-10	-1.34734
109818233	chr12:109818233:C:T	1.76625e-14	-3.15636e-10	-1.48563
109818297	chr12:109818297:G:A	1.11289e-14	-1.94753	-4.9349e-10
109818418	chr12:109818418:T:C	1.94389e-14	-3.15636e-10	-1.38979
109818582	chr12:109818582:CCATTCT:C	2.31469e-14	-3.15636e-10	-1.21521
109819154	chr12:109819154:T:C	1.7779e-14	-3.15636e-10	-1.47905
109819699	chr12:109819699:T:C	3.98243e-15	-1.59286	-1.38231
109819724	chr12:109819724:A:G	4.75048e-15	-1.29946	-1.49936
109820304	chr12:109820304:G:A	4.19067e-15	-1.41035	-1.51386
109821522	chr12:109821522:A:G	1.737e-14	-3.15636e-10	-1.50233
109821572	chr12:109821572:C:T	1.73361e-14	-3.15636e-10	-1.50428
109821615	chr12:109821615:C:T	4.5105e-15	-1.57737	-1.27329
109821704	chr12:109821704:G:A	1.72545e-14	-3.15636e-10	-1.509
109822046	chr12:109822046:G:A	4.05694e-15	-2.00757	-0.949075
109822057	chr12:109822057:G:C	1.73786e-14	-3.15636e-10	-1.50183
109822699	chr12:109822699:G:A	2.25796e-14	-3.15636e-10	-1.24002
109822897	chr12:109822897:C:G	1.00432e-14	-1.27777	-0.772402
109822969	chr12:109822969:G:A	2.02743e-14	-3.15636e-10	-1.34772
109823183	chr12:109823183:C:T	7.14653e-14	-3.15636e-10	-0.0878573
109823220	chr12:109823220:A:C	1.8167e-14	-3.15636e-10	-1.45746
109823224	chr12:109823224:C:T	1.74712e-13	-3.15636e-10	0.806067
109823570	chr12:109823570:G:A	3.77702e-15	-1.5243	-1.50384
109823684	chr12:109823684:G:GTCCT	2.96962e-14	-3.15636e-10	-0.966051
109824044	chr12:109824044:C:A	1.03056e-14	-2.02438	-4.9349e-10
109824349	chr12:109824349:T:A	1.37547e-14	-1.18892	-0.546768
109824499	chr12:109824499:T:C	2.56744e-15	-2.02386	-1.3903
109824691	chr12:109824691:G:A	1.79843e-14	-3.15636e-10	-1.46757
109824855	chr12:109824855:G:C	4.57889e-15	-1.46208	-1.37353
109825003	chr12:109825003:T:C	3.13202e-15	-1.8246	-1.39079
109825510	chr12:109825510:T:C	1.8008e-14	-3.15636e-10	-1.46626
109826053	chr12:109826053:T:C	1.71673e-14	-3.15636e-10	-1.51406
109826360	chr12:109826360:C:G	2.6599e-15	-2.04623	-1.33256
109826996	chr12:109826996:AGCAGCTGCTCAAGAT:A	1.92615e-14	-3.15636e-10	-1.39896
109827440	chr12:109827440:C:T	2.46069e-14	-3.15636e-10	-1.15404
109827650	chr12:109827650:G:A	3.13053e-15	-1.91432	-1.30154
109827665	chr12:109827665:CAT:C	8.84357e-14	-3.15636e-10	0.125206
109827898	chr12:109827898:G:A	2.14048e-14	-0.161704	-1.13175
109828099	chr12:109828099:T:C	2.81657e-14	-3.15636e-10	-1.01896
109828468	chr12:109828468:C:T	1.74982e-14	-3.15636e-10	-1.49497
109828470	chr12:109828470:G:A	2.03623e-12	-0.85581	4.11759
109828483	chr12:109828483:A:AG	1.09227e-14	-1.96623	-4.9349e-10
109829990	chr12:109829990:A:AT	2.2731e-14	-3.15636e-10	-1.23334
109830050	chr12:109830050:G:A	4.54268e-14	-1.74571	1.20475
109830174	chr12:109830174:A:G	2.23129e-14	-3.15636e-10	-1.2519
109830728	chr12:109830728:T:A	1.86907e-14	-3.15636e-10	-1.42905
109830754	chr12:109830754:C:T	2.50686e-14	-3.15636e-10	-1.13545
109831316	chr12:109831316:G:A	1.8929e-14	-3.15636e-10	-1.41637
109831639	chr12:109831639:A:T	2.68132e-14	-3.15636e-10	-1.06818
109832109	chr12:109832109:C:T	1.82617e-14	-3.15636e-10	-1.45226
109832274	chr12:109832274:C:T	1.78771e-14	-3.15636e-10	-1.47355
109832860	chr12:109832860:G:A	1.15508e-14	-1.91031	-4.9349e-10
109832916	chr12:109832916:CAAG:C	3.36786e-13	-1.47949	2.94187
109832969	chr12:109832969:G:C	1.79606e-14	-3.15636e-10	-1.46889
109833413	chr12:109833413:C:T	1.74789e-14	-3.15636e-10	-1.49607
109833448	chr12:109833448:G:A	1.75008e-14	-3.15636e-10	-1.49482
109833579	chr12:109833579:C:T	7.21596e-15	-1.64121	-0.739562
109834242	chr12:109834242:G:A	4.6569e-14	-2.02862	1.51249
109834317	chr12:109834317:C:A	5.68127e-13	-1.41483	3.4001
109835084	chr12:109835084:T:C	1.73792e-14	-3.15636e-10	-1.50179
109835235	chr12:109835235:C:G	2.86117e-15	-1.89274	-1.4131
109835258	chr12:109835258:T:C	2.89925e-14	-0.990032	-4.9349e-10
109835728	chr12:109835728:G:A	5.75414e-14	-3.15636e-10	-0.304566
109836111	chr12:109836111:T:C	1.17718e-12	-0.72043	3.43424
109836340	chr12:109836340:G:A	3.6114e-15	-1.84839	-1.22458
109836569	chr12:109836569:G:T	3.8054e-13	-1.27131	2.85583
109836640	chr12:109836640:G:T	9.68804e-15	-1.64001	-0.446165
109836711	chr12:109836711:T:C	1.80577e-14	-1.4635	-4.9349e-10
109837363	chr12:109837363:C:T	1.73036e-14	-1.50616	-4.9349e-10
109837497	chr12:109837497:C:T	1.11762e-14	-2.07247	0.129182
109837628	chr12:109837628:T:C	1.64515e-14	-1.55666	-4.9349e-10
109837943	chr12:109837943:G:A	8.30039e-14	-3.15636e-10	0.0618179
109838139	chr12:109838139:A:C	2.58667e-14	-1.10411	-4.9349e-10
109838247	chr12:109838247:A:C	6.06838e-15	-1.6513	-0.902674
109838274	chr12:109838274:A:T	1.36142e-14	-1.67673	-0.0692282
109838373	chr12:109838373:G:A	2.34583e-14	-3.15636e-10	-1.20185
109838672	chr12:109838672:A:G	7.09749e-13	-1.1893	3.39714
109838743	chr12:109838743:C:T	2.2254e-14	-3.15636e-10	-1.25455
109839109	chr12:109839109:C:T	3.3497e-15	-1.74511	-1.40309
109839495	chr12:109839495:T:A	2.9338e-15	-2.02048	-1.26029
109839530	chr12:109839530:C:T	2.14742e-14	-3.15636e-10	-1.29022
109839582	chr12:109839582:C:T	4.22937e-14	-2.01589	1.40346
109839750	chr12:109839750:G:A	1.77709e-14	-3.15636e-10	-1.47951
109840192	chr12:109840192:C:T	9.81443e-15	-2.07322	-4.9349e-10
109840484	chr12:109840484:T:A	1.749e-14	-3.15636e-10	-1.49544
109840891	chr12:109840891:G:A	3.80996e-15	-2.05062	-0.968834
109841007	chr12:109841007:C:T	1.28234e-14	-2.05087	0.245074
109841374	chr12:109841374:G:A	3.63439e-15	-2.05675	-1.00988
109841853	chr12:109841853:C:T	2.52305e-14	-1.12902	-4.9349e-10
109842013	chr12:109842013:T:C	3.37466e-15	-2.05198	-1.08879
109842758	chr12:109842758:TA:T	1.37465e-13	-3.15636e-10	0.566299
109842824	chr12:109842824:C:T	1.7308e-14	-3.15636e-10	-1.5059
109843248	chr12:109843248:C:A	8.83565e-15	-1.83507	-0.343208
109843488	chr12:109843488:A:G	2.08274e-14	-3.15636e-10	-1.3208
109843908	chr12:109843908:A:G	1.12833e-11	-3.15636e-10	4.97401
109844744	chr12:109844744:CAGG:C	2.34069e-14	-1.9058	0.701756
109845405	chr12:109845405:G:A	2.6227e-14	-3.15636e-10	-1.09028
109845752	chr12:109845752:G:T	1.03296e-14	-2.02205	-4.9349e-10
109845827	chr12:109845827:G:C	3.48149e-13	-1.13046	2.62602
109846344	chr12:109846344:G:T	1.70471e-14	-2.07397	0.552875
109846660	chr12:109846660:T:C	2.34413e-13	1.10002	-4.9349e-10
109846818	chr12:109846818:G:T	2.70191e-12	-3.15636e-10	3.54465
109846832	chr12:109846832:G:A	6.70975e-12	-3.15636e-10	4.45425
109846883	chr12:109846883:G:T	2.15148e-14	-3.15636e-10	-1.28833
109847841	chr12:109847841:A:G	3.18177e-15	-2.07099	-1.12864
109848197	chr12:109848197:C:T	4.68534e-15	-1.73319	-1.07945
109848282	chr12:109848282:C:T	2.9174e-11	-3.15636e-10	5.92396
109848845	chr12:109848845:G:GA	1.87737e-14	-3.15636e-10	-1.42461
109849675	chr12:109849675:A:G	1.72475e-14	-3.15636e-10	-1.5094
109851591	chr12:109851591:G:A	2.25337e-14	-3.15636e-10	-1.24206
109851696	chr12:109851696:T:G	1.78954e-14	-1.91627	0.443747
109851750	chr12:109851750:G:A	8.21452e-14	-3.15636e-10	0.051419
109852268	chr12:109852268:G:A	5.19639e-15	-2.01287	-0.696233
109853241	chr12:109853241:T:C	2.19602e-15	-2.06644	-1.50399
109853247	chr12:109853247:G:A	2.86006e-15	-2.00307	-1.30316
109853520	chr12:109853520:C:CT	2.19736e-15	-2.06251	-1.5073
109853675	chr12:109853675:G:A	1.78635e-14	-3.15636e-10	-1.47431
109853756	chr12:109853756:T:A	7.42794e-15	-2.03056	-0.321261
109853767	chr12:109853767:A:G	1.4565e-14	-1.99705	0.3186
109854350	chr12:109854350:A:C	1.06758e-14	-1.81828	-0.170808
109854545	chr12:109854545:C:T	1.71557e-14	-3.15636e-10	-1.51474
109854609	chr12:109854609:A:C	2.18995e-15	-2.05843	-1.51476
109854708	chr12:109854708:G:A	1.49085e-14	-1.94099	0.285851
109855044	chr12:109855044:C:T	2.97782e-15	-1.9614	-1.30448
109855345	chr12:109855345:C:T	1.00944e-13	-3.15636e-10	0.257496
109855817	chr12:109855817:T:A	2.18939e-15	-2.06972	-1.50372
109857004	chr12:109857004:A:AG	2.21449e-15	-2.05914	-1.50291
109857023	chr12:109857023:G:T	7.41478e-14	-3.15636e-10	-0.0510092
109857097	chr12:109857097:T:C	8.43285e-15	-1.97476	-0.250176
109857454	chr12:109857454:G:A	1.79219e-14	-3.15636e-10	-1.47105
109857964	chr12:109857964:G:A	1.30641e-13	0.515383	-4.9349e-10
109858092	chr12:109858092:A:C	4.41831e-15	-1.95266	-0.918648
109859144	chr12:109859144:T:C	1.84353e-14	-3.15636e-10	-1.4428
109859158	chr12:109859158:C:T	1.72794e-14	-3.15636e-10	-1.50756
109859417	chr12:109859417:G:A	1.41553e-14	-2.06638	0.359402
109859497	chr12:109859497:A:C	1.44769e-14	-1.91265	0.228133
109859891	chr12:109859891:C:T	2.18315e-15	-2.07373	-1.50257
109860104	chr12:109860104:G:A	1.06828e-14	-1.98843	-4.9349e-10
109860693	chr12:109860693:C:T	1.5227e-14	-2.06669	0.432694
109860927	chr12:109860927:G:A	1.84286e-14	-3.15636e-10	-1.44317
109861047	chr12:109861047:T:C	2.58538e-15	-2.00167	-1.40553
109862010	chr12:109862010:G:A	8.03904e-15	-2.0721	-0.200659
109862116	chr12:109862116:T:C	1.78555e-14	-3.15636e-10	-1.47476
109862179	chr12:109862179:G:A	2.45242e-14	-3.15636e-10	-1.15741
109862342	chr12:109862342:A:G	6.82213e-15	-1.93175	-0.505145
109862389	chr12:109862389:T:TTC	2.05212e-14	-1.33561	-4.9349e-10
109862546	chr12:109862546:C:G	3.83964e-14	-0.709105	-4.9349e-10
109862657	chr12:109862657:G:A	8.48059e-15	-2.0221	-0.197193
109862749	chr12:109862749:C:CT	2.19868e-15	-2.06924	-1.49998
109862839	chr12:109862839:G:C	1.42317e-14	-2.07392	0.37232
109863009	chr12:109863009:G:A	2.22633e-14	-3.15636e-10	-1.25413
109863173	chr12:109863173:A:T	3.76525e-14	0.600181	-1.32885
109863220	chr12:109863220:CAT:C	8.13429e-15	-2.02452	-0.236463
109863687	chr12:109863687:T:A	2.42221e-15	-2.06927	-1.40312
109863817	chr12:109863817:TGAA:T	2.44074e-14	-3.15636e-10	-1.16218
109864184	chr12:109864184:G:C	3.84504e-14	-0.707702	-4.9349e-10
109864336	chr12:109864336:G:A	3.44484e-13	-3.15636e-10	1.48498
109865525	chr12:109865525:G:A	1.71546e-14	-3.15636e-10	-1.5148
109866027	chr12:109866027:G:T	4.99837e-14	-3.15636e-10	-0.445372
109866130	chr12:109866130:G:T	1.7627e-14	-3.15636e-10	-1.48764
109866191	chr12:109866191:A:G	1.86053e-14	-3.15636e-10	-1.43362
109866485	chr12:109866485:A:AC	1.15923e-14	-2.07122	0.164492
109867425	chr12:109867425:A:G	8.56218e-15	-2.01536	-0.194356
109868024	chr12:109868024:G:A	3.57353e-11	-3.15636e-10	6.12683
109868067	chr12:109868067:G:A	1.81519e-14	-3.15636e-10	-1.45829
109869197	chr12:109869197:G:C	3.29328e-14	-3.15636e-10	-0.862602
109869949	chr12:109869949:G:A	1.72512e-14	-3.15636e-10	-1.50919
109870744	chr12:109870744:T:C	2.10284e-14	-2.07302	0.761822
109871435	chr12:109871435:A:C	3.8436e-14	-0.708074	-4.9349e-10
109872333	chr12:109872333:G:A	6.53712e-15	-2.06811	-0.411458
109872781	chr12:109872781:C:T	9.20922e-15	-2.07366	-0.0632022
109873092	chr12:109873092:C:T	2.15561e-14	-3.15636e-10	-1.28641
109873111	chr12:109873111:C:T	4.13036e-15	-1.93828	-1.00043
109873756	chr12:109873756:C:T	1.13725e-13	-3.15636e-10	0.376717
109873875	chr12:109873875:C:T	6.54581e-15	-2.07387	-0.404377
109874427	chr12:109874427:A:G	5.74899e-13	-1.78301	3.78014
109874510	chr12:109874510:G:A	2.06358e-14	-3.15636e-10	-1.33004
109874636	chr12:109874636:GC:G	1.71831e-14	-3.15636e-10	-1.51314
109875917	chr12:109875917:A:T	3.18295e-15	-1.83536	-1.3639
109875949	chr12:109875949:T:C	3.80054e-15	-1.95425	-1.06768
109876273	chr12:109876273:G:A	2.17171e-14	-3.15636e-10	-1.27897
109876752	chr12:109876752:G:GA	7.69013e-13	-2.07381	4.36185
109876830	chr12:109876830:A:T	1.74472e-14	-3.15636e-10	-1.49789
109876859	chr12:109876859:C:T	1.72741e-14	-3.15636e-10	-1.50786
109877046	chr12:109877046:G:A	1.72443e-14	-3.15636e-10	-1.50959
109877432	chr12:109877432:T:G	5.26241e-15	-2.07336	-0.623121
109877912	chr12:109877912:C:T	3.00507e-15	-2.07406	-1.1827
109878355	chr12:109878355:T:C	1.73786e-14	-3.15636e-10	-1.50183
109878642	chr12:109878642:AAAC:A	1.12517e-14	-1.93655	-4.9349e-10
109878648	chr12:109878648:C:A	1.58747e-12	-1.11497	4.1278
109878880	chr12:109878880:T:C	2.25791e-14	-1.24004	-4.9349e-10
109879158	chr12:109879158:T:C	3.01048e-15	-2.07354	-1.18143
109879278	chr12:109879278:A:G	3.03163e-15	-2.07156	-1.17642
109879781	chr12:109879781:T:C	2.99311e-15	-2.07311	-1.18764
109879835	chr12:109879835:G:T	9.44145e-14	-3.15636e-10	0.190625
109879957	chr12:109879957:A:G	7.45524e-15	-2.05815	-0.290007
109880086	chr12:109880086:A:C	1.71671e-14	-3.15636e-10	-1.51407
109880456	chr12:109880456:G:C	2.04134e-12	-1.62284	4.88713
109880690	chr12:109880690:G:A	9.45196e-15	-2.06935	-0.0415017
109881546	chr12:109881546:C:G	2.48739e-14	-3.15636e-10	-1.14325
109881771	chr12:109881771:C:G	1.89299e-14	-3.15636e-10	-1.41633
109882453	chr12:109882453:G:A	1.71468e-14	-3.15636e-10	-1.51526
109884220	chr12:109884220:A:G	3.17755e-15	-2.06872	-1.13224
109884293	chr12:109884293:A:G	5.49508e-14	-3.15636e-10	-0.350632
109885581	chr12:109885581:C:T	8.8369e-14	-3.15636e-10	0.124451
109885687	chr12:109885687:T:C	1.13094e-14	-2.06331	0.131877
109885817	chr12:109885817:A:G	3.54362e-15	-2.06091	-1.03101
109886146	chr12:109886146:C:T	3.08531e-14	-1.86326	0.935426
109886439	chr12:109886439:A:G	5.61843e-15	-2.07086	-0.560159
109886620	chr12:109886620:A:G	1.03147e-13	-3.15636e-10	0.27909
109886639	chr12:109886639:C:T	8.29988e-15	-2.07231	-0.168514
109886865	chr12:109886865:C:T	8.80628e-15	-2.07356	-0.10804
109886929	chr12:109886929:G:A	1.7161e-14	-3.15636e-10	-1.51443
109887182	chr12:109887182:G:T	1.73292e-14	-3.15636e-10	-1.50468
109887440	chr12:109887440:G:A	1.12591e-11	-3.15636e-10	4.97186
109888213	chr12:109888213:G:A	2.54907e-13	-3.15636e-10	1.18383
109888648	chr12:109888648:G:A	6.14844e-15	-2.07393	-0.466938
109888893	chr12:109888893:A:G	2.23737e-14	-3.15636e-10	-1.24918
109889121	chr12:109889121:G:C	2.44624e-14	0.231278	-1.39121
109889342	chr12:109889342:G:A	6.48962e-15	-2.07191	-0.41496
109889357	chr12:109889357:C:T	1.05755e-13	-3.15636e-10	0.30406
109890258	chr12:109890258:G:A	2.8426e-15	-2.07221	-1.24014
109890424	chr12:109890424:T:C	1.73865e-14	-3.15636e-10	-1.50138
109891023	chr12:109891023:T:A	2.38044e-14	0.204674	-1.39187
109891282	chr12:109891282:C:T	9.19784e-12	-3.15636e-10	4.76965
109891468	chr12:109891468:A:G	1.08635e-14	-1.97166	-4.9349e-10
109891626	chr12:109891626:T:C	1.32219e-13	1.92354	-1.39615
109892299	chr12:109892299:G:A	7.28248e-15	-2.0735	-0.298094
109892657	chr12:109892657:GC:G	9.54482e-14	-3.15636e-10	0.201514
109892962	chr12:109892962:G:A	5.79825e-15	-2.07249	-0.527026
109893235	chr12:109893235:T:C	5.94076e-15	-2.06956	-0.505677
109893257	chr12:109893257:T:A	1.66788e-13	-3.15636e-10	0.759653
109893319	chr12:109893319:C:T	1.72191e-14	-3.15636e-10	-1.51105
109893341	chr12:109893341:T:C	2.08269e-14	-3.15636e-10	-1.32082
109893400	chr12:109893400:T:C	1.7724e-14	-3.15636e-10	-1.48215
109893825	chr12:109893825:G:T	3.98234e-14	-0.672616	-4.9349e-10
109893866	chr12:109893866:A:G	9.80744e-15	-2.07393	-4.9349e-10
109894020	chr12:109894020:C:T	4.26608e-14	-3.15636e-10	-0.60379
109894721	chr12:109894721:C:T	1.75196e-14	-3.15636e-10	-1.49375
109894965	chr12:109894965:T:C	1.73129e-12	-3.15636e-10	3.09955
109895306	chr12:109895306:C:T	1.71559e-14	-3.15636e-10	-1.51473
109895448	chr12:109895448:G:A	1.31518e-12	-3.15636e-10	2.82466
109895879	chr12:109895879:C:T	3.17129e-15	-2.07297	-1.12997
109896018	chr12:109896018:C:T	1.72125e-14	-3.15636e-10	-1.51143
109896092	chr12:109896092:A:G	5.94258e-15	-2.07102	-0.503908
109896403	chr12:109896403:C:T	2.02366e-14	-1.34958	-4.9349e-10
109896684	chr12:109896684:G:A	9.90753e-15	-2.06377	-4.9349e-10
109896784	chr12:109896784:G:A	1.71463e-14	-3.15636e-10	-1.51529
109896838	chr12:109896838:C:T	1.30725e-14	-1.78656	-4.9349e-10
109897476	chr12:109897476:CT:C	7.41747e-14	-3.15636e-10	-0.0506473
109897641	chr12:109897641:AC:A	7.65398e-15	-2.06797	-0.25387
109897650	chr12:109897650:A:T	5.92798e-15	-2.06755	-0.509835
109897795	chr12:109897795:T:C	6.72952e-14	-3.15636e-10	-0.147981
109898074	chr12:109898074:T:C	2.52362e-14	0.2613	-1.39009
109898080	chr12:109898080:A:G	5.35465e-15	-2.07205	-0.607053
109898440	chr12:109898440:C:T	3.18564e-15	-2.0738	-1.12462
109898453	chr12:109898453:G:A	8.47855e-14	-0.757067	0.840122
109898741	chr12:109898741:C:T	2.30944e-14	-1.21748	-4.9349e-10
109899453	chr12:109899453:T:G	4.00014e-14	-3.15636e-10	-0.668156
109899633	chr12:109899633:T:C	1.71677e-14	-3.15636e-10	-1.51404
109899891	chr12:109899891:T:C	1.71986e-14	-3.15636e-10	-1.51224
109899917	chr12:109899917:G:C	1.72021e-14	-3.15636e-10	-1.51204
109900069	chr12:109900069:C:T	4.60468e-15	-2.06547	-0.764531
109901607	chr12:109901607:G:T	3.09407e-15	-2.06832	-1.15926
109902080	chr12:109902080:C:T	2.71036e-14	-3.15636e-10	-1.0574
109902248	chr12:109902248:A:G	2.95846e-15	-2.07081	-1.20159
109902420	chr12:109902420:CAA:C	2.36548e-15	-2.0703	-1.42579
109902555	chr12:109902555:C:T	1.80976e-14	-3.15636e-10	-1.46129
109902664	chr12:109902664:A:G	3.62409e-15	-1.97917	-1.0903
109902718	chr12:109902718:C:T	1.72179e-14	-3.15636e-10	-1.51112
109903581	chr12:109903581:C:A	2.38663e-13	-3.15636e-10	1.11798
109903834	chr12:109903834:G:A	1.45368e-14	-0.418939	-1.26145
109904616	chr12:109904616:T:G	2.61652e-14	-2.0189	0.926265
109904822	chr12:109904822:T:C	3.30689e-14	-2.05032	1.19184
109904923	chr12:109904923:C:T	4.17898e-14	-0.624417	-4.9349e-10
109904997	chr12:109904997:C:T	1.14075e-13	-1.21217	1.59196
109905200	chr12:109905200:A:T	1.02578e-13	-3.15636e-10	0.273556
109905225	chr12:109905225:G:C	3.69505e-14	-0.747491	-4.9349e-10
109905237	chr12:109905237:T:C	1.36114e-14	-2.03737	0.291211
109905855	chr12:109905855:G:A	1.1584e-14	-2.03485	0.127412
109906169	chr12:109906169:G:A	3.84945e-14	-0.706554	-4.9349e-10
109906283	chr12:109906283:C:T	2.03634e-14	-3.15636e-10	-1.34333
109906435	chr12:109906435:C:T	1.07125e-14	-2.07313	0.0874727
109906534	chr12:109906534:T:C	3.54045e-14	-2.06539	1.27516
109906653	chr12:109906653:G:A	1.71901e-14	-3.15636e-10	-1.51274
109906747	chr12:109906747:G:A	9.98889e-15	-2.0721	0.0164992
109907322	chr12:109907322:G:T	5.75578e-14	-3.15636e-10	-0.30428
109907427	chr12:109907427:A:T	3.16278e-14	-2.06744	1.16441
109907500	chr12:109907500:A:ACCT	3.18298e-14	-2.04996	1.1533
109908042	chr12:109908042:G:A	1.80782e-14	-3.15636e-10	-1.46236
109908142	chr12:109908142:A:G	9.9237e-15	-2.06214	-4.9349e-10
109908473	chr12:109908473:T:C	2.49129e-15	-2.01748	-1.42679
109908593	chr12:109908593:A:G	1.80928e-14	-3.15636e-10	-1.46155
109908982	chr12:109908982:T:A	2.14038e-14	-1.69292	0.399416
109909333	chr12:109909333:G:A	2.78273e-14	-2.06423	1.03318
109911831	chr12:109911831:C:G	2.13791e-14	-1.29466	-4.9349e-10
109912254	chr12:109912254:C:T	1.38512e-14	-0.310053	-1.41865
109912349	chr12:109912349:A:G	1.74289e-14	-3.15636e-10	-1.49894
109912760	chr12:109912760:T:G	2.51501e-15	-2.02114	-1.41366
109912777	chr12:109912777:C:T	1.99097e-14	-0.213745	-1.15212
109912929	chr12:109912929:C:T	1.7171e-14	-3.15636e-10	-1.51385
109913422	chr12:109913422:G:A	2.60383e-15	-2.02373	-1.37636
109913485	chr12:109913485:T:C	1.73017e-14	-3.15636e-10	-1.50626
109914556	chr12:109914556:G:A	1.64708e-14	-2.01277	0.457289
109914565	chr12:109914565:C:T	4.92632e-14	-3.15636e-10	-0.459893
109915182	chr12:109915182:A:C	2.63844e-14	-2.03785	0.953553
109916718	chr12:109916718:C:G	3.31174e-14	-0.857012	-4.9349e-10
109916731	chr12:109916731:C:T	6.48488e-14	1.05753	-1.24254
109917380	chr12:109917380:C:T	1.83921e-14	-3.15636e-10	-1.44515
109917381	chr12:109917381:G:A	2.10005e-14	-3.15636e-10	-1.31252
109917899	chr12:109917899:T:G	1.57194e-14	-1.60217	-4.9349e-10
109918080	chr12:109918080:G:A	9.74689e-13	-0.410172	2.93522
109918729	chr12:109918729:C:T	4.1339e-13	-0.228515	1.89584
109918746	chr12:109918746:A:G	3.28551e-14	-3.15636e-10	-0.864963
109919283	chr12:109919283:G:A	2.01539e-14	-3.15636e-10	-1.35367
109919303	chr12:109919303:G:A	4.17824e-14	-0.676121	0.0515261
109919681	chr12:109919681:C:T	1.71954e-14	-3.15636e-10	-1.51243
109919808	chr12:109919808:A:G	2.04681e-14	-3.15636e-10	-1.3382
109920531	chr12:109920531:G:A	7.27965e-15	-1.01069	-1.36129
109920781	chr12:109920781:T:C	1.96502e-14	-0.143127	-1.23585
109920945	chr12:109920945:C:T	1.08791e-12	-0.409772	3.04471
109920947	chr12:109920947:G:A	1.08801e-14	-1.97014	-4.9349e-10
109921004	chr12:109921004:C:T	1.32293e-14	-1.77463	-4.9349e-10
109921311	chr12:109921311:C:T	1.76432e-14	-3.15636e-10	-1.48672
109921677	chr12:109921677:T:TA	1.23213e-13	0.456848	-4.9349e-10
109921911	chr12:109921911:C:T	1.86734e-14	-3.15636e-10	-1.42997
109922313	chr12:109922313:G:A	5.29094e-13	-3.15636e-10	1.9141
109923476	chr12:109923476:G:C	2.22413e-14	-3.15636e-10	-1.25512
109923984	chr12:109923984:G:T	2.40479e-14	-3.15636e-10	-1.17702
109924617	chr12:109924617:G:A	2.87553e-14	-3.15636e-10	-0.998246
109924721	chr12:109924721:G:A	1.74511e-14	-3.15636e-10	-1.49767
109925262	chr12:109925262:C:T	2.38184e-15	-2.03802	-1.45118
109925359	chr12:109925359:G:A	2.54133e-15	-2.01682	-1.40756
109925773	chr12:109925773:C:T	4.14955e-14	-0.631484	-4.9349e-10
109925929	chr12:109925929:T:C	1.81122e-14	-3.15636e-10	-1.46049
109926306	chr12:109926306:C:T	6.5603e-14	-1.99137	1.81792
109926396	chr12:109926396:A:C	1.85686e-14	-3.15636e-10	-1.4356
109927478	chr12:109927478:G:A	1.71596e-14	-3.15636e-10	-1.51451
109928661	chr12:109928661:C:T	1.16728e-14	-1.89981	-4.9349e-10
109928667	chr12:109928667:C:T	2.4803e-15	-2.03532	-1.41337
109928898	chr12:109928898:T:C	2.35879e-15	-2.04443	-1.4545
109929620	chr12:109929620:A:C	1.01099e-14	-2.04355	-4.9349e-10
109929629	chr12:109929629:T:C	1.7221e-14	-3.15636e-10	-1.51094
109929823	chr12:109929823:T:C	2.30214e-14	-3.15636e-10	-1.22065
109930592	chr12:109930592:A:G	2.45041e-13	-1.3748	2.51915
109930999	chr12:109930999:C:A	3.98575e-14	-0.671758	-4.9349e-10
109932067	chr12:109932067:G:A	4.46388e-14	-2.06623	1.50776
109932336	chr12:109932336:C:T	3.07593e-14	-2.05498	1.12411
109932493	chr12:109932493:T:C	2.40969e-15	-2.02477	-1.4528
109932915	chr12:109932915:G:A	3.04767e-14	-3.15636e-10	-0.940106
109934092	chr12:109934092:G:C	2.42845e-15	-2.0241	-1.44572
109934405	chr12:109934405:G:A	1.15667e-13	0.393646	-4.9349e-10
109935015	chr12:109935015:T:C	2.49196e-14	-3.15636e-10	-1.14141
109935391	chr12:109935391:A:G	1.72688e-14	-3.15636e-10	-1.50817
109935424	chr12:109935424:C:T	2.66722e-14	-2.06338	0.989933
109935674	chr12:109935674:G:A	3.72569e-15	-1.76137	-1.28044
109935688	chr12:109935688:G:A	2.38765e-15	-2.04423	-1.44253
109935855	chr12:109935855:C:T	2.40811e-15	-2.04208	-1.43615
109936111	chr12:109936111:C:T	1.29607e-14	-1.79515	-4.9349e-10
109936132	chr12:109936132:T:C	1.92207e-14	-3.15636e-10	-1.40108
109936133	chr12:109936133:A:G	2.78576e-14	-2.06997	1.04001
109936977	chr12:109936977:G:A	4.07541e-13	-3.15636e-10	1.65307
109937493	chr12:109937493:A:G	2.47792e-14	-3.15636e-10	-1.14706
109937769	chr12:109937769:C:G	2.37046e-15	-2.04234	-1.45165
109937787	chr12:109937787:C:T	2.34778e-14	-1.20101	-4.9349e-10
109938658	chr12:109938658:T:C	3.28302e-13	-3.15636e-10	1.43687
109940086	chr12:109940086:T:C	2.72467e-14	-3.15636e-10	-1.05214
109940734	chr12:109940734:G:C	4.0021e-15	-2.07125	-0.898998
109940959	chr12:109940959:T:C	9.5983e-15	-1.0427	-1.05278
109941139	chr12:109941139:G:T	1.85578e-14	-3.15636e-10	-1.43618
109941408	chr12:109941408:T:C	2.2102e-14	-1.59768	0.336275
109941678	chr12:109941678:T:C	3.88141e-14	-2.06714	1.36886
109942308	chr12:109942308:T:C	4.29567e-15	-2.07384	-0.82562
109942541	chr12:109942541:T:C	3.84214e-14	-2.05639	1.34794
109942719	chr12:109942719:A:G	2.40309e-15	-2.03079	-1.44952
109944556	chr12:109944556:C:A	9.86143e-15	-2.06844	-4.9349e-10
109944744	chr12:109944744:A:G	1.87295e-14	-3.15636e-10	-1.42697
109944923	chr12:109944923:T:C	1.92553e-14	-3.15636e-10	-1.39928
109944979	chr12:109944979:A:C	2.03248e-14	-0.117928	-1.2273
109945199	chr12:109945199:A:G	4.20823e-14	-3.15636e-10	-0.617443
109945336	chr12:109945336:G:A	8.67013e-15	-2.04138	-0.155804
109945855	chr12:109945855:G:T	2.38633e-15	-2.04435	-1.44296
109945859	chr12:109945859:G:T	4.12896e-15	-2.07404	-0.865006
109946322	chr12:109946322:C:T	3.30219e-14	-2.06436	1.20446
109946486	chr12:109946486:A:G	1.71825e-14	-3.15636e-10	-1.51318
109947121	chr12:109947121:T:C	1.8314e-14	-3.15636e-10	-1.44941
```
