## Supplementary material for "Characterization of shared and ancestry-specific signals driving complex traits using multi-ancestry fine-mapping": susiex_nc2.cs80.cs

```
CS_ID	SNP	BP	REF_ALLELE	ALT_ALLELE	REF_FRQ	BETA	SE	-LOG10P	CS_PIP	OVRL_PIP
1	chr12:109053663:G:A	109053663	A,A	G,G	1,1	inf,inf	inf,inf	12.3916,3.90524	0.419315	0.419319
1	chr12:109048784:G:A	109048784	A,A	G,G	1,1	inf,inf	inf,inf	12.7784,3.14661	0.228065	0.22807
1	chr12:109061685:C:T	109061685	T,T	C,C	1,1	inf,inf	inf,inf	12.2154,3.59963	0.154011	0.154017
2	chr12:109794243:G:C	109794243	NA,C	NA,G	NA,1	NA,-inf	NA,inf	NA,4.38361	0.0496105	0.0496105
2	chr12:109868024:G:A	109868024	NA,A	NA,G	NA,1	NA,-inf	NA,inf	NA,4.20981	0.0467188	0.0467188
2	chr12:108766029:C:T	108766029	T,T	C,C	1,1	-inf,inf	inf,inf	3.42247,0.999124	0.03797	0.03797
2	chr12:109848282:C:T	109848282	NA,T	NA,C	NA,1	NA,-inf	NA,inf	NA,4.11203	0.0357679	0.0357679
2	chr12:109800279:T:A	109800279	NA,A	NA,T	NA,1	NA,-inf	NA,inf	NA,4.12924	0.0354479	0.0354479
2	chr12:109800676:G:A	109800676	A,A	G,G	1,1	inf,-inf	inf,inf	0.0797132,5.04267	0.0341561	0.0341561
2	chr12:109887440:G:A	109887440	NA,A	NA,G	NA,1	NA,-inf	NA,inf	NA,3.6512	0.0154591	0.0154591
2	chr12:108887062:C:T	108887062	T,T	C,C	1,1	inf,-inf	inf,inf	2.82912,1.05743	0.0137501	0.0137501
2	chr12:109891282:C:T	109891282	NA,T	NA,C	NA,1	NA,-inf	NA,inf	NA,3.55288	0.0132097	0.0132097
2	chr12:109843908:A:G	109843908	NA,G	NA,A	NA,1	NA,-inf	NA,inf	NA,3.65224	0.0126331	0.0126331
2	chr12:109813731:G:A	109813731	NA,A	NA,G	NA,1	NA,-inf	NA,inf	NA,3.68634	0.0122978	0.0122978
2	chr12:109791100:T:C	109791100	NA,C	NA,T	NA,1	NA,-inf	NA,inf	NA,3.47464	0.00882949	0.00882949
2	chr12:109846832:G:A	109846832	NA,A	NA,G	NA,1	NA,-inf	NA,inf	NA,3.39915	0.00789157	0.00789157
2	chr12:108786339:G:T	108786339	T,T	G,G	1,1	-inf,inf	inf,inf	2.86385,0.866305	0.00783869	0.00783869
2	chr12:108691200:CA:C	108691200	C,C	CA,CA	1,1	-inf,inf	inf,inf	2.7651,0.764049	0.00575345	0.00575345
2	chr12:108724213:C:T	108724213	T,T	C,C	1,1	-inf,inf	inf,inf	2.81712,0.44391	0.00571508	0.00571508
2	chr12:108679562:C:T	108679562	T,T	C,C	1,1	-inf,inf	inf,inf	2.65633,0.732399	0.00565302	0.00565302
2	chr12:108727983:A:G	108727983	G,G	A,A	1,1	-inf,inf	inf,inf	2.83332,0.52925	0.00509807	0.00509807
2	chr12:108721989:AC:A	108721989	A,A	AC,AC	1,1	-inf,inf	inf,inf	2.70575,0.675744	0.00499056	0.00499056
2	chr12:109878648:C:A	109878648	A,A	C,C	1,1	inf,inf	inf,inf	0.788324,3.23953	0.00496721	0.00496721
2	chr12:108667330:G:T	108667330	T,T	G,G	1,1	-inf,inf	inf,inf	2.65311,0.590038	0.00484158	0.00484158
2	chr12:108698941:C:T	108698941	T,T	C,C	1,1	-inf,inf	inf,inf	2.65482,0.581872	0.0048021	0.0048021
2	chr12:109786206:T:G	109786206	NA,G	NA,T	NA,1	NA,-inf	NA,inf	NA,3.13437	0.00476019	0.00476019
2	chr12:108668905:T:C	108668905	C,C	T,T	1,1	-inf,inf	inf,inf	2.79915,0.536558	0.00475048	0.00475048
2	chr12:108691634:C:T	108691634	T,T	C,C	1,1	-inf,inf	inf,inf	2.79525,0.533909	0.00466394	0.00466394
2	chr12:108668422:T:C	108668422	C,C	T,T	1,1	-inf,inf	inf,inf	2.78897,0.533037	0.00462089	0.00462089
2	chr12:108690285:AAAAGGAGGTG:A	108690285	A,A	AAAAGGAGGTG,AAAAGGAGGTG	1,1	-inf,inf	inf,inf	2.79046,0.53085	0.0045953	0.0045953
2	chr12:108715505:A:G	108715505	G,G	A,A	1,1	-inf,inf	inf,inf	2.8184,0.422058	0.00438458	0.00438458
2	chr12:108693217:T:C	108693217	C,C	T,T	1,1	-inf,inf	inf,inf	2.70487,0.44939	0.00437966	0.00437966
2	chr12:109828470:G:A	109828470	A,A	G,G	1,1	inf,inf	inf,inf	0.936593,3.23453	0.00435561	0.00435561
2	chr12:108729388:GGTAT:G	108729388	G,G	GGTAT,GGTAT	1,1	-inf,inf	inf,inf	2.80795,0.418905	0.00426666	0.00426666
2	chr12:108668645:T:C	108668645	C,C	T,T	1,1	-inf,inf	inf,inf	2.74173,0.535853	0.00414992	0.00414992
2	chr12:108667755:T:G	108667755	G,G	T,T	1,1	-inf,inf	inf,inf	2.78835,0.423441	0.00414278	0.00414278
2	chr12:108898868:G:A	108898868	A,NA	G,NA	1,NA	inf,NA	inf,NA	1.77984,NA	0.00411018	0.00411018
2	chr12:109037511:A:G	109037511	G,NA	A,NA	1,NA	inf,NA	inf,NA	1.30049,NA	0.00410915	0.00410915
2	chr12:109787193:G:A	109787193	NA,A	NA,G	NA,1	NA,-inf	NA,inf	NA,2.93843	0.00398262	0.00398262
2	chr12:108684139:A:G	108684139	G,G	A,A	1,1	-inf,inf	inf,inf	2.70243,0.334986	0.00390249	0.00390249
2	chr12:108719465:T:C	108719465	C,C	T,T	1,1	-inf,inf	inf,inf	2.75748,0.421164	0.0038993	0.0038993
2	chr12:108639503:G:A	108639503	A,A	G,G	1,1	-inf,inf	inf,inf	2.77738,0.385561	0.00383343	0.00383343
2	chr12:108662916:C:A	108662916	A,A	C,C	1,1	-inf,inf	inf,inf	2.72255,0.495141	0.00380238	0.00380238
2	chr12:108657192:C:T	108657192	T,T	C,C	1,1	-inf,inf	inf,inf	2.63665,0.664505	0.00375686	0.00375686
2	chr12:108699020:C:T	108699020	T,T	C,C	1,1	-inf,inf	inf,inf	2.70277,0.533909	0.00372771	0.00372771
2	chr12:108706647:C:T	108706647	T,T	C,C	1,1	-inf,inf	inf,inf	2.73997,0.422549	0.00367096	0.00367096
2	chr12:108696805:G:T	108696805	T,T	G,G	1,1	-inf,inf	inf,inf	2.73981,0.421552	0.003657	0.003657
2	chr12:108683396:G:A	108683396	A,A	G,G	1,1	-inf,inf	inf,inf	2.73825,0.426788	0.00364864	0.00364864
2	chr12:108667009:A:G	108667009	G,G	A,A	1,1	-inf,inf	inf,inf	2.72959,0.420583	0.00359177	0.00359177
2	chr12:108686254:C:T	108686254	T,T	C,C	1,1	-inf,inf	inf,inf	2.72283,0.225321	0.00351917	0.00351917
2	chr12:108642825:A:G	108642825	G,G	A,A	1,1	-inf,inf	inf,inf	2.73704,0.377429	0.00348473	0.00348473
2	chr12:109046526:C:G	109046526	NA,G	NA,C	NA,1	NA,-inf	NA,inf	NA,3.55197	0.0034181	0.0034181
2	chr12:108670182:A:G	108670182	G,G	A,A	1,1	-inf,inf	inf,inf	2.64899,0.320306	0.00340327	0.00340327
2	chr12:108663673:T:C	108663673	C,C	T,T	1,1	-inf,inf	inf,inf	2.69235,0.424317	0.00333105	0.00333105
2	chr12:108669500:G:T	108669500	T,T	G,G	1,1	-inf,inf	inf,inf	2.71063,0.39398	0.00332806	0.00332806
2	chr12:108723602:C:A	108723602	A,A	C,C	1,1	-inf,inf	inf,inf	2.69742,0.220394	0.0033214	0.0033214
2	chr12:108674434:G:A	108674434	A,A	G,G	1,1	-inf,inf	inf,inf	2.66542,0.483055	0.00327055	0.00327055
2	chr12:108769365:A:G	108769365	G,G	A,A	1,1	-inf,inf	inf,inf	2.78346,0.357592	0.00325441	0.00325441
2	chr12:108677909:C:T	108677909	T,T	C,C	1,1	-inf,inf	inf,inf	2.65739,0.330145	0.00324981	0.00324981
2	chr12:108722068:A:C	108722068	C,C	A,A	1,1	-inf,inf	inf,inf	2.6662,0.470562	0.00324495	0.00324495
2	chr12:109880456:G:C	109880456	C,C	G,G	1,1	inf,inf	inf,inf	0.470562,3.61002	0.00321968	0.00321968
2	chr12:108728878:A:C	108728878	C,C	A,A	1,1	-inf,inf	inf,inf	2.6722,0.419381	0.00310299	0.00310299
2	chr12:108721979:G:A	108721979	A,A	G,G	1,1	-inf,inf	inf,inf	2.66368,0.222277	0.00306118	0.00306118
2	chr12:109836111:T:C	109836111	C,C	T,T	1,1	inf,inf	inf,inf	1.01189,2.89844	0.00303236	0.00303236
2	chr12:109067976:AG:A	109067976	NA,A	NA,AG	NA,1	NA,-inf	NA,inf	NA,3.3678	0.00299353	0.00299353
2	chr12:109711905:C:A	109711905	A,A	C,C	1,1	inf,inf	inf,inf	3.03599,0.287249	0.00298019	0.00298019
2	chr12:108671385:A:G	108671385	G,G	A,A	1,1	-inf,inf	inf,inf	2.46684,0.77694	0.00288333	0.00288333
2	chr12:109846818:G:T	109846818	NA,T	NA,G	NA,1	NA,-inf	NA,inf	NA,2.95293	0.00281367	0.00281367
2	chr12:109087529:G:A	109087529	A,NA	G,NA	1,NA	inf,NA	inf,NA	1.17846,NA	0.00275357	0.00275357
2	chr12:109041280:AG:A	109041280	A,NA	AG,NA	1,NA	inf,NA	inf,NA	1.17019,NA	0.0027313	0.0027313
2	chr12:108640518:A:G	108640518	G,G	A,A	1,1	-inf,inf	inf,inf	2.62267,0.121437	0.00269723	0.00269723
2	chr12:109894965:T:C	109894965	NA,C	NA,T	NA,1	NA,-inf	NA,inf	NA,2.73272	0.00260606	0.00260606
2	chr12:108640389:T:C	108640389	C,C	T,T	1,1	-inf,inf	inf,inf	2.60282,0.121802	0.00257004	0.00257004
2	chr12:108674527:G:A	108674527	A,A	G,G	1,1	-inf,inf	inf,inf	2.4721,0.471432	0.00254741	0.00254741
2	chr12:108655721:G:A	108655721	A,A	G,G	1,1	-inf,inf	inf,inf	2.53493,0.363574	0.00252071	0.00252071
2	chr12:108638656:G:A	108638656	A,A	G,G	1,1	-inf,inf	inf,inf	2.60922,0.363697	0.0025156	0.0025156
2	chr12:109710008:G:C	109710008	C,C	G,G	1,1	inf,inf	inf,inf	2.93611,0.312679	0.00248154	0.00248154
2	chr12:108795286:C:G	108795286	G,G	C,C	1,1	-inf,inf	inf,inf	2.6507,0.386206	0.00246517	0.00246517
2	chr12:109064979:G:A	109064979	NA,A	NA,G	NA,1	NA,-inf	NA,inf	NA,3.28777	0.00229587	0.00229587
2	chr12:108897863:C:G	108897863	G,NA	C,NA	1,NA	inf,NA	inf,NA	1.53546,NA	0.00213593	0.00213593
2	chr12:108930635:G:A	108930635	A,NA	G,NA	1,NA	inf,NA	inf,NA	1.4973,NA	0.0020349	0.0020349
2	chr12:108911583:C:T	108911583	T,T	C,C	1,1	inf,inf	inf,inf	1.77862,2.72829	0.00203265	0.00203265
2	chr12:109838672:A:G	109838672	G,G	A,A	1,1	inf,inf	inf,inf	0.744545,2.8801	0.00201623	0.00201623
2	chr12:109576250:C:T	109576250	T,T	C,C	1,1	inf,-inf	inf,inf	2.55412,0.867433	0.00199821	0.00199821
2	chr12:109571951:A:G	109571951	G,G	A,A	1,1	inf,-inf	inf,inf	2.55463,0.851039	0.00196484	0.00196484
2	chr12:108930442:T:C	108930442	C,NA	T,NA	1,NA	inf,NA	inf,NA	1.48223,NA	0.00195517	0.00195517
2	chr12:109895448:G:A	109895448	NA,A	NA,G	NA,1	NA,-inf	NA,inf	NA,2.59596	0.00194956	0.00194956
2	chr12:108914959:G:A	108914959	A,A	G,G	1,1	inf,inf	inf,inf	1.67233,2.60332	0.001941	0.001941
2	chr12:109043597:A:C	109043597	NA,C	NA,A	NA,1	NA,-inf	NA,inf	NA,3.17385	0.00192562	0.00192562
2	chr12:109834317:C:A	109834317	A,A	C,C	1,1	inf,inf	inf,inf	0.606914,2.88157	0.00192012	0.00192012
2	chr12:109708978:G:A	109708978	A,NA	G,NA	1,NA	inf,NA	inf,NA	2.25185,NA	0.00183009	0.00183009
2	chr12:108956122:AACCCCGTCTCT:A	108956122	NA,A	NA,AACCCCGTCTCT	NA,1	NA,-inf	NA,inf	NA,2.34953	0.00175495	0.00175495
2	chr12:108937618:C:T	108937618	NA,T	NA,C	NA,1	NA,-inf	NA,inf	NA,2.31296	0.00169737	0.00169737
2	chr12:109254186:A:G	109254186	G,G	A,A	1,1	-inf,inf	inf,inf	1.83063,1.98164	0.00163795	0.00163795
2	chr12:108962339:T:C	108962339	NA,C	NA,T	NA,1	NA,-inf	NA,inf	NA,2.31234	0.00163269	0.00163269
2	chr12:108935128:C:T	108935128	T,NA	C,NA	1,NA	-inf,NA	inf,NA	1.18499,NA	0.0015138	0.0015138
2	chr12:109566235:C:T	109566235	T,T	C,C	1,1	inf,-inf	inf,inf	2.54439,0.641991	0.00148466	0.00148466
2	chr12:108853419:G:A	108853419	NA,A	NA,G	NA,1	NA,-inf	NA,inf	NA,2.67541	0.00132961	0.00132961
2	chr12:109574705:C:G	109574705	G,G	C,C	1,1	inf,-inf	inf,inf	2.50672,0.613331	0.00132873	0.00132873
2	chr12:109574662:G:T	109574662	T,T	G,G	1,1	inf,-inf	inf,inf	2.50696,0.606541	0.00131753	0.00131753
2	chr12:108855359:G:C	108855359	NA,C	NA,G	NA,1	NA,-inf	NA,inf	NA,2.65941	0.00129629	0.00129629
2	chr12:109583648:G:A	109583648	A,A	G,G	1,1	inf,-inf	inf,inf	2.45574,0.647098	0.00129187	0.00129187
2	chr12:108862733:G:A	108862733	NA,A	NA,G	NA,1	NA,-inf	NA,inf	NA,2.71014	0.00128929	0.00128929
2	chr12:109550409:A:G	109550409	G,G	A,A	1,1	inf,-inf	inf,inf	2.37807,0.712192	0.00128274	0.00128274
2	chr12:109577759:G:A	109577759	A,A	G,G	1,1	inf,-inf	inf,inf	2.50585,0.574262	0.00127466	0.00127466
2	chr12:109832916:CAAG:C	109832916	C,C	CAAG,CAAG	1,1	inf,inf	inf,inf	0.565741,2.65435	0.00127269	0.00127269
2	chr12:109577682:TG:T	109577682	T,T	TG,TG	1,1	inf,-inf	inf,inf	2.51575,0.525068	0.00126515	0.00126515
2	chr12:109836569:G:T	109836569	T,T	G,G	1,1	inf,inf	inf,inf	0.695415,2.6115	0.00125639	0.00125639
2	chr12:108784227:C:A	108784227	A,A	C,C	1,1	-inf,inf	inf,inf	2.38118,0.323999	0.00123211	0.00123211
2	chr12:109567192:G:A	109567192	A,A	G,G	1,1	inf,-inf	inf,inf	2.02684,0.902996	0.00122053	0.00122053
2	chr12:109743433:T:A	109743433	NA,A	NA,T	NA,1	NA,-inf	NA,inf	NA,2.30571	0.00119997	0.00119997
2	chr12:108985402:T:A	108985402	A,NA	T,NA	1,NA	inf,NA	inf,NA	1.17437,NA	0.00113141	0.00113141
2	chr12:109608771:A:G	109608771	G,G	A,A	1,1	inf,inf	inf,inf	2.51621,0.274083	0.00112802	0.00112802
2	chr12:109578438:CTAAG:C	109578438	C,C	CTAAG,CTAAG	1,1	inf,-inf	inf,inf	2.46619,0.502658	0.00111023	0.00111023
2	chr12:108823652:T:C	108823652	NA,C	NA,T	NA,1	NA,-inf	NA,inf	NA,2.64394	0.00108984	0.00108984
2	chr12:108875379:T:C	108875379	NA,C	NA,T	NA,1	NA,inf	NA,inf	NA,1.78142	0.00108885	0.00108885
2	chr12:109587875:T:C	109587875	C,C	T,T	1,1	inf,-inf	inf,inf	1.94895,0.924315	0.00106436	0.00106436
2	chr12:108839513:A:G	108839513	NA,G	NA,A	NA,1	NA,-inf	NA,inf	NA,2.59399	0.00105605	0.00105605
2	chr12:109658578:G:C	109658578	C,C	G,G	1,1	inf,inf	inf,inf	1.5599,0.916544	0.00102911	0.00102911
2	chr12:109030677:C:T	109030677	T,T	C,C	1,1	inf,-inf	inf,inf	1.10107,0.205104	0.0010025	0.0010025
2	chr12:109874427:A:G	109874427	G,G	A,A	1,1	inf,inf	inf,inf	0.354598,3.06891	0.000990896	0.000990896
2	chr12:108946407:T:C	108946407	C,NA	T,NA	1,NA	inf,NA	inf,NA	1.12709,NA	0.000984942	0.000984942
2	chr12:109652517:C:T	109652517	T,NA	C,NA	1,NA	inf,NA	inf,NA	1.95882,NA	0.000976208	0.000976208
2	chr12:108956513:A:G	108956513	G,NA	A,NA	1,NA	inf,NA	inf,NA	1.12342,NA	0.000975078	0.000975078
2	chr12:108947436:T:A	108947436	A,NA	T,NA	1,NA	inf,NA	inf,NA	1.11277,NA	0.000944071	0.000944071
2	chr12:109408661:G:T	109408661	T,T	G,G	1,1	inf,-inf	inf,inf	1.04375,2.45144	0.000938842	0.000938842
2	chr12:108948285:A:G	108948285	G,NA	A,NA	1,NA	inf,NA	inf,NA	1.10734,NA	0.000928035	0.000928035
2	chr12:108940942:G:A	108940942	A,NA	G,NA	1,NA	inf,NA	inf,NA	1.10468,NA	0.000916758	0.000916758
2	chr12:109920945:C:T	109920945	T,T	C,C	1,1	-inf,-inf	inf,inf	1.18057,2.70548	0.000914948	0.000914948
2	chr12:108858295:G:C	108858295	NA,C	NA,G	NA,1	NA,-inf	NA,inf	NA,2.45472	0.000914599	0.000914599
2	chr12:108858222:C:A	108858222	NA,A	NA,C	NA,1	NA,-inf	NA,inf	NA,2.44504	0.00089941	0.00089941
2	chr12:109466587:GTTC:G	109466587	G,G	GTTC,GTTC	1,1	inf,-inf	inf,inf	2.38846,0.547022	0.000895686	0.000895686
2	chr12:108577679:TCAC:T	108577679	T,NA	TCAC,NA	1,NA	inf,NA	inf,NA	1.53423,NA	0.000893538	0.000893538
2	chr12:109245058:G:A	109245058	NA,A	NA,G	NA,1	NA,inf	NA,inf	NA,1.63868	0.000893271	0.000893271
2	chr12:109659612:A:G	109659612	G,G	A,A	1,1	inf,inf	inf,inf	1.57482,0.810141	0.000878146	0.000878146
2	chr12:109922313:G:A	109922313	NA,A	NA,G	NA,1	NA,-inf	NA,inf	NA,2.13786	0.000866643	0.000866643
2	chr12:108937140:A:T	108937140	T,NA	A,NA	1,NA	inf,NA	inf,NA	1.07999,NA	0.000856045	0.000856045
2	chr12:109918080:G:A	109918080	A,A	G,G	1,1	-inf,-inf	inf,inf	1.18036,2.65104	0.00082839	0.00082839
2	chr12:109608588:C:T	109608588	T,T	C,C	1,1	-inf,-inf	inf,inf	2.14473,0.345302	0.000823141	0.000823141
2	chr12:109876752:G:GA	109876752	GA,GA	G,G	1,1	-inf,-inf	inf,inf	0.0079554,3.35402	0.000809022	0.000809022
2	chr12:109608246:T:C	109608246	C,C	T,T	1,1	inf,inf	inf,inf	2.13643,0.428745	0.000804178	0.000804178
2	chr12:108918011:G:A	108918011	A,NA	G,NA	1,NA	inf,NA	inf,NA	3.0395,NA	0.000801175	0.000801175
2	chr12:109653779:A:G	109653779	G,G	A,A	1,1	inf,inf	inf,inf	1.70638,0.51724	0.000799038	0.000799038
2	chr12:109595929:C:A	109595929	A,A	C,C	1,1	inf,inf	inf,inf	2.1234,0.519354	0.0007949	0.0007949
2	chr12:109938658:T:C	109938658	NA,C	NA,T	NA,1	NA,-inf	NA,inf	NA,1.8937	0.000785651	0.000785651
2	chr12:109340403:A:G	109340403	G,G	A,A	1,1	inf,-inf	inf,inf	0.480839,2.51509	0.00078501	0.00078501
2	chr12:109542461:G:A	109542461	A,A	G,G	1,1	inf,-inf	inf,inf	1.99335,0.573399	0.000784646	0.000784646
2	chr12:109340101:T:C	109340101	C,C	T,T	1,1	inf,-inf	inf,inf	0.449737,2.54918	0.000784256	0.000784256
2	chr12:109340727:T:TA	109340727	TA,TA	T,T	1,1	inf,-inf	inf,inf	0.463879,2.5283	0.000775234	0.000775234
2	chr12:109401982:C:T	109401982	T,T	C,C	1,1	inf,-inf	inf,inf	0.988716,2.39252	0.000761367	0.000761367
2	chr12:109399521:G:A	109399521	A,A	G,G	1,1	inf,-inf	inf,inf	0.95808,2.42465	0.000749135	0.000749135
2	chr12:109344603:T:C	109344603	C,C	T,T	1,1	inf,-inf	inf,inf	0.468849,2.5053	0.000747732	0.000747732
2	chr12:109345548:G:A	109345548	A,A	G,G	1,1	inf,-inf	inf,inf	0.479168,2.49177	0.000745163	0.000745163
2	chr12:108921326:C:T	108921326	NA,T	NA,C	NA,1	NA,inf	NA,inf	NA,1.60316	0.000737254	0.000737254
2	chr12:108564033:G:T	108564033	NA,T	NA,G	NA,1	NA,-inf	NA,inf	NA,1.94702	0.000736198	0.000736198
2	chr12:109027073:T:C	109027073	NA,C	NA,T	NA,1	NA,-inf	NA,inf	NA,2.63542	0.0007345	0.0007345
2	chr12:109649211:A:G	109649211	G,G	A,A	1,1	inf,-inf	inf,inf	1.87978,0.469028	0.000729171	0.000729171
2	chr12:108946826:C:T	108946826	T,NA	C,NA	1,NA	inf,NA	inf,NA	1.01749,NA	0.000721433	0.000721433
2	chr12:109823224:C:T	109823224	NA,T	NA,C	NA,1	NA,inf	NA,inf	NA,1.56477	0.000713918	0.000713918
2	chr12:109539659:T:G	109539659	G,G	T,T	1,1	inf,-inf	inf,inf	1.94889,0.575094	0.000708329	0.000708329
2	chr12:109162644:C:G	109162644	NA,G	NA,C	NA,1	NA,-inf	NA,inf	NA,2.25794	0.000695175	0.000695175
2	chr12:109403188:A:G	109403188	G,G	A,A	1,1	inf,-inf	inf,inf	0.953832,2.37689	0.000687439	0.000687439
2	chr12:109345028:A:G	109345028	G,G	A,A	1,1	inf,-inf	inf,inf	0.447394,2.47943	0.000677488	0.000677488
2	chr12:109255001:A:G	109255001	G,G	A,A	1,1	-inf,inf	inf,inf	1.74612,1.52514	0.000674666	0.000674666
2	chr12:108583145:G:A	108583145	A,NA	G,NA	1,NA	inf,NA	inf,NA	1.8937,NA	0.000671671	0.000671671
2	chr12:109936977:G:A	109936977	NA,A	NA,G	NA,1	NA,-inf	NA,inf	NA,2.00473	0.000669227	0.000669227
2	chr12:109893257:T:A	109893257	NA,A	NA,T	NA,1	NA,inf	NA,inf	NA,1.54021	0.000667696	0.000667696
2	chr12:109535594:C:T	109535594	NA,T	NA,C	NA,1	NA,-inf	NA,inf	NA,1.87637	0.000659681	0.000659681
2	chr12:108595786:C:G	108595786	G,NA	C,NA	1,NA	inf,NA	inf,NA	1.37948,NA	0.000655049	0.000655049
2	chr12:108554392:G:A	108554392	NA,A	NA,G	NA,1	NA,-inf	NA,inf	NA,1.88306	0.00065496	0.00065496
2	chr12:109248916:T:C	109248916	C,C	T,T	1,1	-inf,inf	inf,inf	1.8765,1.30455	0.000645896	0.000645896
2	chr12:108562068:A:G	108562068	NA,G	NA,A	NA,1	NA,-inf	NA,inf	NA,1.87547	0.000644326	0.000644326
2	chr12:109846660:T:C	109846660	C,NA	T,NA	1,NA	inf,NA	inf,NA	1.95405,NA	0.00064242	0.00064242
2	chr12:109670073:T:C	109670073	C,NA	T,NA	1,NA	inf,NA	inf,NA	1.72529,NA	0.000630243	0.000630243
2	chr12:109669534:G:A	109669534	A,NA	G,NA	1,NA	inf,NA	inf,NA	1.7169,NA	0.000621289	0.000621289
2	chr12:108894681:TTTA:T	108894681	NA,T	NA,TTTA	NA,1	NA,inf	NA,inf	NA,1.49383	0.000617817	0.000617817
2	chr12:109025188:G:A	109025188	A,NA	G,NA	1,NA	inf,NA	inf,NA	0.771543,NA	0.000612192	0.000612192
2	chr12:109669683:G:A	109669683	A,NA	G,NA	1,NA	inf,NA	inf,NA	1.70948,NA	0.000610359	0.000610359
2	chr12:108562002:G:A	108562002	NA,A	NA,G	NA,1	NA,-inf	NA,inf	NA,1.84459	0.000610175	0.000610175
2	chr12:108551950:T:TA	108551950	NA,TA	NA,T	NA,1	NA,-inf	NA,inf	NA,1.8425	0.000607997	0.000607997
2	chr12:108571543:A:G	108571543	NA,G	NA,A	NA,1	NA,-inf	NA,inf	NA,1.84241	0.000606491	0.000606491
2	chr12:109888213:G:A	109888213	NA,A	NA,G	NA,1	NA,-inf	NA,inf	NA,1.76273	0.000604434	0.000604434
2	chr12:109210496:T:C	109210496	NA,C	NA,T	NA,1	NA,inf	NA,inf	NA,1.4496	0.000601143	0.000601143
2	chr12:109338130:G:A	109338130	A,A	G,G	1,1	inf,-inf	inf,inf	1.27848,1.93475	0.000598153	0.000598153
2	chr12:108560254:C:T	108560254	NA,T	NA,C	NA,1	NA,-inf	NA,inf	NA,1.82887	0.00059304	0.00059304
2	chr12:109211334:T:C	109211334	NA,C	NA,T	NA,1	NA,inf	NA,inf	NA,1.43613	0.000587025	0.000587025
2	chr12:108567426:A:G	108567426	NA,G	NA,A	NA,1	NA,-inf	NA,inf	NA,1.81339	0.000577662	0.000577662
2	chr12:108941987:A:C	108941987	C,C	A,A	1,1	inf,-inf	inf,inf	1.46252,0.0530353	0.000575539	0.000575539
2	chr12:108855258:T:C	108855258	NA,C	NA,T	NA,1	NA,-inf	NA,inf	NA,1.9233	0.000573805	0.000573805
2	chr12:109498251:T:C	109498251	C,NA	T,NA	1,NA	inf,NA	inf,NA	1.98249,NA	0.000572043	0.000572043
2	chr12:108693869:G:A	108693869	A,NA	G,NA	1,NA	inf,NA	inf,NA	1.04266,NA	0.000571944	0.000571944
2	chr12:108838690:C:A	108838690	NA,A	NA,C	NA,1	NA,inf	NA,inf	NA,1.93027	0.000569957	0.000569957
2	chr12:109226876:G:C	109226876	NA,C	NA,G	NA,1	NA,inf	NA,inf	NA,1.4108	0.000566069	0.000566069
2	chr12:108569220:A:G	108569220	NA,G	NA,A	NA,1	NA,-inf	NA,inf	NA,1.80099	0.000565224	0.000565224
2	chr12:109230373:G:A	109230373	NA,A	NA,G	NA,1	NA,inf	NA,inf	NA,1.40624	0.000565145	0.000565145
2	chr12:109903581:C:A	109903581	NA,A	NA,C	NA,1	NA,-inf	NA,inf	NA,1.72845	0.000564489	0.000564489
2	chr12:108688447:CA:C	108688447	C,NA	CA,NA	1,NA	inf,NA	inf,NA	1.03644,NA	0.000564219	0.000564219
2	chr12:109864336:G:A	109864336	NA,A	NA,G	NA,1	NA,-inf	NA,inf	NA,1.91847	0.000562148	0.000562148
2	chr12:109215566:A:G	109215566	NA,G	NA,A	NA,1	NA,inf	NA,inf	NA,1.41691	0.000561375	0.000561375
2	chr12:109215639:C:T	109215639	NA,T	NA,C	NA,1	NA,inf	NA,inf	NA,1.41666	0.000561195	0.000561195
2	chr12:108563547:A:G	108563547	NA,G	NA,A	NA,1	NA,-inf	NA,inf	NA,1.79235	0.000556942	0.000556942
2	chr12:109607113:G:T	109607113	T,T	G,G	1,1	inf,inf	inf,inf	2.55399,0.352789	0.000554447	0.000554447
2	chr12:109620084:T:C	109620084	C,C	T,T	1,1	-inf,-inf	inf,inf	2.14942,0.0114193	0.000554004	0.000554004
2	chr12:108552554:C:A	108552554	NA,A	NA,C	NA,1	NA,-inf	NA,inf	NA,1.79618	0.000553273	0.000553273
2	chr12:108563516:A:G	108563516	NA,G	NA,A	NA,1	NA,-inf	NA,inf	NA,1.78611	0.000549834	0.000549834
2	chr12:108893960:A:C	108893960	NA,C	NA,A	NA,1	NA,inf	NA,inf	NA,1.42405	0.000539456	0.000539456
2	chr12:109163162:T:C	109163162	NA,C	NA,T	NA,1	NA,-inf	NA,inf	NA,2.11054	0.000536687	0.000536687
2	chr12:108571983:C:T	108571983	NA,T	NA,C	NA,1	NA,-inf	NA,inf	NA,1.78579	0.000534563	0.000534563
2	chr12:108950645:G:A	108950645	A,A	G,G	1,1	inf,inf	inf,inf	1.42303,0.112286	0.000532458	0.000532458
2	chr12:109167501:A:T	109167501	NA,T	NA,A	NA,1	NA,-inf	NA,inf	NA,2.10567	0.000529476	0.000529476
2	chr12:108555766:T:G	108555766	NA,G	NA,T	NA,1	NA,-inf	NA,inf	NA,1.77352	0.000524777	0.000524777
2	chr12:109041664:T:A	109041664	A,A	T,T	1,1	inf,-inf	inf,inf	0.533175,1.75697	0.000524408	0.000524408
2	chr12:108569151:G:A	108569151	NA,A	NA,G	NA,1	NA,-inf	NA,inf	NA,1.76887	0.000520446	0.000520446
2	chr12:108952936:C:T	108952936	T,T	C,C	1,1	inf,-inf	inf,inf	1.40975,0.00844213	0.000519498	0.000519498
2	chr12:109224991:G:A	109224991	NA,A	NA,G	NA,1	NA,inf	NA,inf	NA,1.3741	0.000516812	0.000516812
2	chr12:108724938:C:T	108724938	T,NA	C,NA	1,NA	inf,NA	inf,NA	1.0011,NA	0.000514174	0.000514174
2	chr12:109608590:T:C	109608590	C,NA	T,NA	1,NA	inf,NA	inf,NA	1.92091,NA	0.000513342	0.000513342
2	chr12:109221696:C:A	109221696	NA,A	NA,C	NA,1	NA,inf	NA,inf	NA,1.36955	0.000510425	0.000510425
2	chr12:108569153:A:T	108569153	NA,T	NA,A	NA,1	NA,-inf	NA,inf	NA,1.7533	0.000506064	0.000506064
2	chr12:109011616:A:C	109011616	NA,C	NA,A	NA,1	NA,-inf	NA,inf	NA,2.27463	0.000505455	0.000505455
2	chr12:108562522:T:C	108562522	NA,C	NA,T	NA,1	NA,-inf	NA,inf	NA,1.7503	0.000503461	0.000503461
2	chr12:109242753:C:T	109242753	NA,T	NA,C	NA,1	NA,inf	NA,inf	NA,1.34876	0.000497559	0.000497559
2	chr12:108568304:A:G	108568304	NA,G	NA,A	NA,1	NA,-inf	NA,inf	NA,1.73878	0.000493269	0.000493269
2	chr12:108683905:A:AT	108683905	AT,NA	A,NA	1,NA	inf,NA	inf,NA	0.985705,NA	0.000493073	0.000493073
2	chr12:109287651:G:A	109287651	NA,A	NA,G	NA,1	NA,-inf	NA,inf	NA,1.64429	0.000493063	0.000493063
2	chr12:108957814:G:A	108957814	NA,A	NA,G	NA,1	NA,inf	NA,inf	NA,1.42703	0.000484911	0.000484911
2	chr12:108559257:T:G	108559257	NA,G	NA,T	NA,1	NA,-inf	NA,inf	NA,1.72724	0.000483078	0.000483078
2	chr12:109041549:C:T	109041549	NA,T	NA,C	NA,1	NA,-inf	NA,inf	NA,1.74486	0.000482918	0.000482918
2	chr12:108566960:T:A	108566960	NA,A	NA,T	NA,1	NA,-inf	NA,inf	NA,1.70133	0.000472298	0.000472298
2	chr12:109038516:G:A	109038516	NA,A	NA,G	NA,1	NA,-inf	NA,inf	NA,1.73081	0.000470229	0.000470229
2	chr12:109712491:T:C	109712491	NA,C	NA,T	NA,1	NA,-inf	NA,inf	NA,1.56902	0.000462576	0.000462576
2	chr12:109765331:T:A	109765331	A,A	T,T	1,1	inf,inf	inf,inf	2.04939,0.680705	0.000458172	0.000458172
2	chr12:108717066:G:A	108717066	NA,A	NA,G	NA,1	NA,inf	NA,inf	NA,1.5339	0.000455879	0.000455879
2	chr12:108680584:C:T	108680584	NA,T	NA,C	NA,1	NA,-inf	NA,inf	NA,1.58273	0.000455124	0.000455124
2	chr12:109696343:G:A	109696343	NA,A	NA,G	NA,1	NA,-inf	NA,inf	NA,1.59837	0.000452356	0.000452356
2	chr12:109217382:A:G	109217382	NA,G	NA,A	NA,1	NA,inf	NA,inf	NA,1.3101	0.000452264	0.000452264
2	chr12:108880601:TTCTGTTCCATTTCAAGGATAA:T	108880601	NA,T	NA,TTCTGTTCCATTTCAAGGATAA	NA,1	NA,inf	NA,inf	NA,1.3991	0.000449552	0.000449552
2	chr12:108880639:C:G	108880639	NA,G	NA,C	NA,1	NA,inf	NA,inf	NA,1.39849	0.000448901	0.000448901
2	chr12:109777042:T:A	109777042	A,NA	T,NA	1,NA	-inf,NA	inf,NA	2.04667,NA	0.000447437	0.000447437
2	chr12:109017292:AG:A	109017292	NA,A	NA,AG	NA,1	NA,-inf	NA,inf	NA,2.21594	0.000446179	0.000446179
2	chr12:109216367:G:A	109216367	NA,A	NA,G	NA,1	NA,inf	NA,inf	NA,1.30265	0.000445679	0.000445679
2	chr12:109247740:A:G	109247740	G,G	A,A	1,1	-inf,inf	inf,inf	1.5471,1.48389	0.000436812	0.000436812
2	chr12:109649081:G:A	109649081	A,A	G,G	1,1	inf,-inf	inf,inf	1.99419,0.395163	0.000435827	0.000435827
2	chr12:108731719:G:T	108731719	T,T	G,G	1,1	inf,-inf	inf,inf	1.30306,0.412236	0.000435289	0.000435289
2	chr12:108754760:G:A	108754760	A,NA	G,NA	1,NA	inf,NA	inf,NA	0.928209,NA	0.000432612	0.000432612
2	chr12:108894195:A:G	108894195	NA,G	NA,A	NA,1	NA,inf	NA,inf	NA,1.30431	0.000431037	0.000431037
2	chr12:108760177:A:G	108760177	G,NA	A,NA	1,NA	inf,NA	inf,NA	0.928061,NA	0.000430579	0.000430579
2	chr12:108840226:G:A	108840226	NA,A	NA,G	NA,1	NA,inf	NA,inf	NA,1.29715	0.000430573	0.000430573
2	chr12:109873756:C:T	109873756	NA,T	NA,C	NA,1	NA,inf	NA,inf	NA,1.33521	0.000423506	0.000423506
2	chr12:108767024:C:T	108767024	NA,T	NA,C	NA,1	NA,-inf	NA,inf	NA,1.54603	0.0004221	0.0004221
2	chr12:109663101:C:T	109663101	T,NA	C,NA	1,NA	inf,NA	inf,NA	1.52213,NA	0.000420949	0.000420949
2	chr12:109201840:AC:A	109201840	NA,A	NA,AC	NA,1	NA,-inf	NA,inf	NA,1.43341	0.000419469	0.000419469
2	chr12:109673104:C:T	109673104	T,NA	C,NA	1,NA	inf,NA	inf,NA	1.52102,NA	0.000415529	0.000415529
2	chr12:109739393:G:A	109739393	A,NA	G,NA	1,NA	inf,NA	inf,NA	1.80057,NA	0.000415084	0.000415084
2	chr12:108883425:C:T	108883425	T,NA	C,NA	1,NA	-inf,NA	inf,NA	1.92518,NA	0.000414316	0.000414316
2	chr12:109918729:C:T	109918729	T,T	C,C	1,1	-inf,-inf	inf,inf	1.27688,2.12858	0.000411702	0.000411702
2	chr12:109905200:A:T	109905200	NA,T	NA,A	NA,1	NA,inf	NA,inf	NA,1.27913	0.000399878	0.000399878
2	chr12:108684678:C:T	108684678	NA,T	NA,C	NA,1	NA,inf	NA,inf	NA,1.45471	0.000391458	0.000391458
2	chr12:109038069:T:C	109038069	NA,C	NA,T	NA,1	NA,-inf	NA,inf	NA,1.62164	0.000390713	0.000390713
2	chr12:108828965:C:G	108828965	NA,G	NA,C	NA,1	NA,inf	NA,inf	NA,1.24656	0.000388625	0.000388625
2	chr12:109886620:A:G	109886620	NA,G	NA,A	NA,1	NA,inf	NA,inf	NA,1.28215	0.000382734	0.000382734
2	chr12:109050730:C:T	109050730	NA,T	NA,C	NA,1	NA,-inf	NA,inf	NA,1.61544	0.000381832	0.000381832
2	chr12:109053915:G:A	109053915	NA,A	NA,G	NA,1	NA,-inf	NA,inf	NA,1.60814	0.000378977	0.000378977
2	chr12:109678880:T:C	109678880	NA,C	NA,T	NA,1	NA,-inf	NA,inf	NA,1.4462	0.000378546	0.000378546
2	chr12:108912147:T:TCAG	108912147	TCAG,NA	T,NA	1,NA	-inf,NA	inf,NA	2.64438,NA	0.000377134	0.000377134
2	chr12:108875814:T:G	108875814	NA,G	NA,T	NA,1	NA,inf	NA,inf	NA,1.32298	0.000375441	0.000375441
2	chr12:109618677:G:C	109618677	C,C	G,G	1,1	-inf,-inf	inf,inf	1.95783,0.0433162	0.000375182	0.000375182
2	chr12:109117166:C:T	109117166	NA,T	NA,C	NA,1	NA,inf	NA,inf	NA,1.15847	0.000374871	0.000374871
2	chr12:109322777:G:A	109322777	NA,A	NA,G	NA,1	NA,inf	NA,inf	NA,1.33905	0.000372074	0.000372074
2	chr12:109855345:C:T	109855345	NA,T	NA,C	NA,1	NA,inf	NA,inf	NA,1.27037	0.000370545	0.000370545
2	chr12:109892657:GC:G	109892657	NA,G	NA,GC	NA,1	NA,inf	NA,inf	NA,1.23972	0.000368409	0.000368409
2	chr12:109249140:A:G	109249140	G,G	A,A	1,1	-inf,inf	inf,inf	1.59588,1.26074	0.000363653	0.000363653
2	chr12:108967055:G:A	108967055	NA,A	NA,G	NA,1	NA,-inf	NA,inf	NA,2.0523	0.000359357	0.000359357
2	chr12:109891626:T:C	109891626	C,C	T,T	1,1	inf,-inf	inf,inf	2.35855,0.20981	0.000356165	0.000356165
2	chr12:109612438:T:C	109612438	C,NA	T,NA	1,NA	inf,NA	inf,NA	1.59915,NA	0.000355451	0.000355451
2	chr12:109079489:G:A	109079489	NA,A	NA,G	NA,1	NA,-inf	NA,inf	NA,1.56758	0.000352968	0.000352968
2	chr12:109845827:G:C	109845827	C,C	G,G	1,1	-inf,-inf	inf,inf	0.779254,2.49674	0.000350314	0.000350314
2	chr12:108775257:C:T	108775257	T,NA	C,NA	1,NA	inf,NA	inf,NA	0.84377,NA	0.000348094	0.000348094
2	chr12:109566929:C:G	109566929	NA,G	NA,C	NA,1	NA,-inf	NA,inf	NA,1.74346	0.000347119	0.000347119
2	chr12:109764645:G:A	109764645	A,A	G,G	1,1	inf,inf	inf,inf	0.745281,2.36295	0.000343469	0.000343469
2	chr12:109066665:A:G	109066665	NA,G	NA,A	NA,1	NA,-inf	NA,inf	NA,1.54521	0.000340451	0.000340451
2	chr12:109076172:T:C	109076172	NA,C	NA,T	NA,1	NA,-inf	NA,inf	NA,1.54414	0.00033989	0.00033989
2	chr12:109212599:C:T	109212599	NA,T	NA,C	NA,1	NA,inf	NA,inf	NA,1.14626	0.000335933	0.000335933
2	chr12:109341811:T:C	109341811	C,C	T,T	1,1	inf,-inf	inf,inf	0.444595,2.0414	0.000325983	0.000325983
2	chr12:109842758:TA:T	109842758	NA,T	NA,TA	NA,1	NA,-inf	NA,inf	NA,1.43727	0.000323842	0.000323842
2	chr12:108999780:A:G	108999780	G,G	A,A	1,1	inf,-inf	inf,inf	0.93869,0.808791	0.000322748	0.000322748
2	chr12:109472347:C:T	109472347	NA,T	NA,C	NA,1	NA,-inf	NA,inf	NA,1.69014	0.000318098	0.000318098
2	chr12:109411074:A:G	109411074	NA,G	NA,A	NA,1	NA,-inf	NA,inf	NA,1.6521	0.000314748	0.000314748
2	chr12:109410075:AT:A	109410075	NA,A	NA,AT	NA,1	NA,inf	NA,inf	NA,1.19626	0.000311905	0.000311905
2	chr12:109613351:C:G	109613351	NA,G	NA,C	NA,1	NA,-inf	NA,inf	NA,1.42686	0.000310435	0.000310435
2	chr12:109857964:G:A	109857964	A,NA	G,NA	1,NA	-inf,NA	inf,NA	1.66094,NA	0.000307518	0.000307518
2	chr12:109767509:A:G	109767509	NA,G	NA,A	NA,1	NA,-inf	NA,inf	NA,1.58675	0.00030713	0.00030713
2	chr12:109626420:A:C	109626420	C,C	A,A	1,1	-inf,inf	inf,inf	2.04609,0.179736	0.000306271	0.000306271
2	chr12:109529127:C:T	109529127	T,T	C,C	1,1	inf,inf	inf,inf	1.83712,0.234869	0.000302987	0.000302987
2	chr12:109921677:T:TA	109921677	TA,NA	T,NA	1,NA	inf,NA	inf,NA	1.63123,NA	0.000302454	0.000302454
2	chr12:109293914:C:T	109293914	NA,T	NA,C	NA,1	NA,inf	NA,inf	NA,1.23606	0.000302165	0.000302165
2	chr12:109261811:T:C	109261811	C,C	T,T	1,1	-inf,inf	inf,inf	1.66482,0.970835	0.000298532	0.000298532
2	chr12:109574961:A:G	109574961	G,G	A,A	1,1	inf,-inf	inf,inf	2.34912,0.980025	0.000297088	0.000297088
2	chr12:109457338:T:C	109457338	C,C	T,T	1,1	-inf,inf	inf,inf	1.30547,1.52691	0.000296887	0.000296887
2	chr12:108986419:T:C	108986419	NA,C	NA,T	NA,1	NA,inf	NA,inf	NA,1.85982	0.000295636	0.000295636
2	chr12:109515182:G:T	109515182	T,T	G,G	1,1	inf,-inf	inf,inf	1.38435,1.05053	0.000295218	0.000295218
2	chr12:109467417:C:T	109467417	T,T	C,C	1,1	-inf,inf	inf,inf	1.29664,1.52703	0.000294631	0.000294631
2	chr12:108688946:G:T	108688946	T,T	G,G	1,1	inf,-inf	inf,inf	1.16954,0.421521	0.000294433	0.000294433
2	chr12:109260761:T:A	109260761	A,A	T,T	1,1	-inf,inf	inf,inf	1.88731,0.416542	0.000290218	0.000290218
2	chr12:108905478:C:A	108905478	NA,A	NA,C	NA,1	NA,-inf	NA,inf	NA,1.71322	0.000288956	0.000288956
2	chr12:108915795:C:T	108915795	T,T	C,C	1,1	inf,-inf	inf,inf	1.1397,0.695216	0.000288919	0.000288919
2	chr12:109040510:C:A	109040510	NA,A	NA,C	NA,1	NA,-inf	NA,inf	NA,2.09417	0.000288559	0.000288559
2	chr12:108978736:G:T	108978736	NA,T	NA,G	NA,1	NA,-inf	NA,inf	NA,1.91461	0.0002883	0.0002883
2	chr12:109620797:G:A	109620797	NA,A	NA,G	NA,1	NA,inf	NA,inf	NA,1.03412	0.000287411	0.000287411
2	chr12:109540536:T:G	109540536	G,G	T,T	1,1	inf,inf	inf,inf	1.81214,0.236033	0.00028649	0.00028649
2	chr12:109934405:G:A	109934405	A,NA	G,NA	1,NA	inf,NA	inf,NA	1.59908,NA	0.000285474	0.000285474
2	chr12:109461108:G:C	109461108	C,C	G,G	1,1	inf,inf	inf,inf	1.87207,0.144989	0.000283321	0.000283321
2	chr12:109315509:T:C	109315509	NA,C	NA,T	NA,1	NA,-inf	NA,inf	NA,1.56375	0.000282678	0.000282678
2	chr12:108625093:G:A	108625093	NA,A	NA,G	NA,1	NA,-inf	NA,inf	NA,1.29792	0.000282672	0.000282672
2	chr12:109250784:C:T	109250784	T,T	C,C	1,1	-inf,inf	inf,inf	1.64555,0.975037	0.000281562	0.000281562
2	chr12:109837943:G:A	109837943	NA,A	NA,G	NA,1	NA,inf	NA,inf	NA,1.16266	0.000281201	0.000281201
2	chr12:108880635:AC:A	108880635	NA,A	NA,AC	NA,1	NA,inf	NA,inf	NA,1.15054	0.000279758	0.000279758
2	chr12:108756413:ACT:A	108756413	NA,A	NA,ACT	NA,1	NA,inf	NA,inf	NA,1.25414	0.000276373	0.000276373
2	chr12:109505104:C:T	109505104	T,T	C,C	1,1	inf,inf	inf,inf	1.82975,0.198332	0.000275391	0.000275391
2	chr12:109641271:T:C	109641271	NA,C	NA,T	NA,1	NA,-inf	NA,inf	NA,1.28525	0.000275236	0.000275236
2	chr12:109320326:C:T	109320326	NA,T	NA,C	NA,1	NA,inf	NA,inf	NA,1.17627	0.00027454	0.00027454
2	chr12:109889357:C:T	109889357	NA,T	NA,C	NA,1	NA,-inf	NA,inf	NA,1.29576	0.000274073	0.000274073
2	chr12:109043615:T:A	109043615	NA,A	NA,T	NA,1	NA,-inf	NA,inf	NA,2.09169	0.000273559	0.000273559
2	chr12:109039674:G:A	109039674	A,NA	G,NA	1,NA	-inf,NA	inf,NA	2.57849,NA	0.000271355	0.000271355
2	chr12:108918399:G:A	108918399	NA,A	NA,G	NA,1	NA,-inf	NA,inf	NA,1.40354	0.000269946	0.000269946
2	chr12:109497276:G:A	109497276	A,A	G,G	1,1	inf,inf	inf,inf	1.81005,0.221376	0.000267509	0.000267509
2	chr12:109857023:G:T	109857023	NA,T	NA,G	NA,1	NA,inf	NA,inf	NA,1.09971	0.000267248	0.000267248
2	chr12:108899507:T:C	108899507	C,NA	T,NA	1,NA	inf,NA	inf,NA	0.844605,NA	0.000266686	0.000266686
2	chr12:109740773:C:T	109740773	NA,T	NA,C	NA,1	NA,inf	NA,inf	NA,1.11134	0.000264559	0.000264559
2	chr12:109660259:T:C	109660259	C,C	T,T	1,1	inf,inf	inf,inf	1.54748,0.151168	0.000263086	0.000263086
2	chr12:109102232:C:G	109102232	NA,G	NA,C	NA,1	NA,inf	NA,inf	NA,1.01117	0.000262713	0.000262713
2	chr12:109105351:C:T	109105351	NA,T	NA,C	NA,1	NA,inf	NA,inf	NA,1.01433	0.00026244	0.00026244
2	chr12:109155201:G:A	109155201	NA,A	NA,G	NA,1	NA,inf	NA,inf	NA,0.983879	0.000261711	0.000261711
2	chr12:109550057:C:A	109550057	A,A	C,C	1,1	inf,inf	inf,inf	1.76263,0.222033	0.000259997	0.000259997
2	chr12:109088837:C:G	109088837	NA,G	NA,C	NA,1	NA,-inf	NA,inf	NA,1.38664	0.000259788	0.000259788
2	chr12:109458511:G:T	109458511	T,T	G,G	1,1	-inf,inf	inf,inf	1.25736,1.49711	0.000258079	0.000258079
2	chr12:109347082:A:AC	109347082	NA,AC	NA,A	NA,1	NA,-inf	NA,inf	NA,1.37506	0.000256427	0.000256427
2	chr12:109124788:C:T	109124788	NA,T	NA,C	NA,1	NA,inf	NA,inf	NA,1.00264	0.000256005	0.000256005
2	chr12:108551834:A:G	108551834	G,G	A,A	1,1	inf,inf	inf,inf	1.34795,1.93937	0.000255596	0.000255596
2	chr12:108553876:G:C	108553876	C,C	G,G	1,1	inf,inf	inf,inf	1.35422,1.93572	0.000255114	0.000255114
2	chr12:109481532:C:A	109481532	A,A	C,C	1,1	inf,inf	inf,inf	1.80218,0.186566	0.000252598	0.000252598
2	chr12:108996582:C:T	108996582	NA,T	NA,C	NA,1	NA,-inf	NA,inf	NA,1.31869	0.000250426	0.000250426
2	chr12:109078314:C:T	109078314	T,NA	C,NA	1,NA	inf,NA	inf,NA	2.45082,NA	0.000249916	0.000249916
2	chr12:108785647:C:T	108785647	NA,T	NA,C	NA,1	NA,-inf	NA,inf	NA,1.23958	0.000249877	0.000249877
2	chr12:109810752:A:G	109810752	G,NA	A,NA	1,NA	-inf,NA	inf,NA	0.913239,NA	0.000247648	0.000247648
2	chr12:109879835:G:T	109879835	NA,T	NA,G	NA,1	NA,-inf	NA,inf	NA,1.23375	0.000246486	0.000246486
2	chr12:109650190:G:A	109650190	A,A	G,G	1,1	inf,-inf	inf,inf	1.47237,0.853239	0.0002463	0.0002463
2	chr12:108780845:C:T	108780845	T,T	C,C	1,1	inf,-inf	inf,inf	1.04268,0.447837	0.000244691	0.000244691
2	chr12:108562299:C:T	108562299	NA,T	NA,C	NA,1	NA,-inf	NA,inf	NA,1.2541	0.000244585	0.000244585
2	chr12:108553099:G:T	108553099	T,T	G,G	1,1	inf,inf	inf,inf	1.32378,1.9373	0.000244028	0.000244028
2	chr12:109063825:C:G	109063825	NA,G	NA,C	NA,1	NA,-inf	NA,inf	NA,1.13691	0.000243828	0.000243828
2	chr12:108559322:A:C	108559322	C,C	A,A	1,1	inf,inf	inf,inf	1.32494,1.93394	0.000243633	0.000243633
2	chr12:109203556:TGCTC:T	109203556	NA,T	NA,TGCTC	NA,1	NA,inf	NA,inf	NA,1.01362	0.000243372	0.000243372
2	chr12:108656372:G:A	108656372	A,A	G,G	1,1	inf,-inf	inf,inf	0.866724,0.997208	0.000240483	0.000240483
2	chr12:109124363:A:G	109124363	NA,G	NA,A	NA,1	NA,inf	NA,inf	NA,0.965035	0.000240391	0.000240391
2	chr12:108961702:T:C	108961702	NA,C	NA,T	NA,1	NA,inf	NA,inf	NA,1.05652	0.000237983	0.000237983
2	chr12:109194446:CTTGGCCTCCCAAAGTGCTGGGATTACAGGCATGAGCCACCCCCCAACCTCTGCCTCTGTGTGTGCATGTGTGTGTGTGTGTGTGTGTGTGTGTGTGTGTGTGTTTACA:C	109194446	NA,C	NA,CTTGGCCTCCCAAAGTGCTGGGATTACAGGCATGAGCCACCCCCCAACCTCTGCCTCTGTGTGTGCATGTGTGTGTGTGTGTGTGTGTGTGTGTGTGTGTGTGTTTACA	NA,1	NA,-inf	NA,inf	NA,1.23167	0.000237588	0.000237588
2	chr12:109827665:CAT:C	109827665	NA,C	NA,CAT	NA,1	NA,-inf	NA,inf	NA,1.19774	0.000236702	0.000236702
2	chr12:108974343:G:C	108974343	C,C	G,G	1,1	inf,-inf	inf,inf	1.12064,0.36792	0.000235849	0.000235849
2	chr12:109322449:T:G	109322449	NA,G	NA,T	NA,1	NA,-inf	NA,inf	NA,1.45041	0.000234181	0.000234181
2	chr12:109448025:G:T	109448025	T,T	G,G	1,1	inf,inf	inf,inf	2.05797,0.703272	0.000233728	0.000233728
2	chr12:108798249:G:A	108798249	NA,A	NA,G	NA,1	NA,-inf	NA,inf	NA,1.19321	0.000232639	0.000232639
2	chr12:109885581:C:T	109885581	NA,T	NA,C	NA,1	NA,-inf	NA,inf	NA,1.19732	0.000232178	0.000232178
2	chr12:109302598:A:C	109302598	NA,C	NA,A	NA,1	NA,inf	NA,inf	NA,1.08817	0.000231806	0.000231806
2	chr12:108725106:A:G	108725106	G,G	A,A	1,1	inf,-inf	inf,inf	1.11197,0.341358	0.000230107	0.000230107
2	chr12:109685530:G:A	109685530	NA,A	NA,G	NA,1	NA,inf	NA,inf	NA,1.04135	0.000229999	0.000229999
2	chr12:109651032:G:A	109651032	A,A	G,G	1,1	inf,-inf	inf,inf	1.43328,0.864382	0.000229117	0.000229117
2	chr12:108984732:G:A	108984732	NA,A	NA,G	NA,1	NA,-inf	NA,inf	NA,1.75443	0.000229071	0.000229071
2	chr12:109129264:C:T	109129264	NA,T	NA,C	NA,1	NA,inf	NA,inf	NA,0.943368	0.000227711	0.000227711
2	chr12:109652358:G:A	109652358	A,A	G,G	1,1	inf,-inf	inf,inf	1.45116,0.828582	0.000226839	0.000226839
2	chr12:109075847:T:C	109075847	NA,C	NA,T	NA,1	NA,inf	NA,inf	NA,0.944683	0.000226375	0.000226375
2	chr12:109291626:G:A	109291626	NA,A	NA,G	NA,1	NA,inf	NA,inf	NA,1.07259	0.000225851	0.000225851
2	chr12:108965901:G:A	108965901	A,A	G,G	1,1	-inf,inf	inf,inf	0.507624,1.16325	0.000225574	0.000225574
2	chr12:109556403:C:G	109556403	G,G	C,C	1,1	inf,inf	inf,inf	1.6931,0.217224	0.000225403	0.000225403
2	chr12:109310992:C:T	109310992	NA,T	NA,C	NA,1	NA,-inf	NA,inf	NA,1.42365	0.000225097	0.000225097
2	chr12:109662769:TTAC:T	109662769	T,NA	TTAC,NA	1,NA	inf,NA	inf,NA	1.25776,NA	0.000224979	0.000224979
2	chr12:108923201:G:A	108923201	A,NA	G,NA	1,NA	inf,NA	inf,NA	2.11636,NA	0.000224851	0.000224851
2	chr12:109649870:G:C	109649870	C,C	G,G	1,1	inf,-inf	inf,inf	1.45195,0.81593	0.000223196	0.000223196
2	chr12:108762061:G:T	108762061	NA,T	NA,G	NA,1	NA,inf	NA,inf	NA,0.974769	0.000222358	0.000222358
2	chr12:109311389:T:C	109311389	NA,C	NA,T	NA,1	NA,-inf	NA,inf	NA,1.41517	0.000222119	0.000222119
2	chr12:109649722:C:G	109649722	G,G	C,C	1,1	inf,-inf	inf,inf	1.40298,0.8879	0.000221245	0.000221245
2	chr12:108982661:A:G	108982661	NA,G	NA,A	NA,1	NA,-inf	NA,inf	NA,1.75303	0.000220912	0.000220912
2	chr12:108996761:G:A	108996761	NA,A	NA,G	NA,1	NA,inf	NA,inf	NA,1.66066	0.000220327	0.000220327
2	chr12:109324300:C:T	109324300	NA,T	NA,C	NA,1	NA,-inf	NA,inf	NA,1.40779	0.000219711	0.000219711
2	chr12:109930592:A:G	109930592	G,G	A,A	1,1	-inf,-inf	inf,inf	0.631967,2.44321	0.000218247	0.000218247
2	chr12:108876955:T:C	108876955	NA,C	NA,T	NA,1	NA,-inf	NA,inf	NA,1.38377	0.000217844	0.000217844
2	chr12:109653052:A:G	109653052	G,G	A,A	1,1	inf,-inf	inf,inf	1.43233,0.83358	0.000217683	0.000217683
2	chr12:109550398:A:C	109550398	C,C	A,A	1,1	inf,inf	inf,inf	1.68852,0.191598	0.000217278	0.000217278
2	chr12:108801620:C:T	108801620	T,NA	C,NA	1,NA	-inf,NA	inf,NA	1.10136,NA	0.000216255	0.000216255
2	chr12:108568592:G:A	108568592	A,A	G,G	1,1	inf,inf	inf,inf	1.27345,1.91779	0.000216214	0.000216214
2	chr12:109314882:T:G	109314882	NA,G	NA,T	NA,1	NA,-inf	NA,inf	NA,1.39699	0.000215878	0.000215878
2	chr12:109327669:C:T	109327669	NA,T	NA,C	NA,1	NA,inf	NA,inf	NA,1.03568	0.000214743	0.000214743
2	chr12:109652086:G:T	109652086	T,T	G,G	1,1	inf,-inf	inf,inf	1.43553,0.813081	0.000214741	0.000214741
2	chr12:109458200:G:T	109458200	T,NA	G,NA	1,NA	-inf,NA	inf,NA	1.09234,NA	0.000214542	0.000214542
2	chr12:109652062:G:A	109652062	A,A	G,G	1,1	inf,-inf	inf,inf	1.42176,0.834337	0.000214207	0.000214207
2	chr12:109343610:A:C	109343610	C,C	A,A	1,1	inf,-inf	inf,inf	1.18427,1.50489	0.000213826	0.000213826
2	chr12:109659403:G:A	109659403	A,A	G,G	1,1	inf,inf	inf,inf	1.47108,0.105989	0.000213133	0.000213133
2	chr12:109302931:T:C	109302931	NA,C	NA,T	NA,1	NA,-inf	NA,inf	NA,1.38558	0.000213059	0.000213059
2	chr12:109556137:G:T	109556137	T,T	G,G	1,1	inf,inf	inf,inf	1.66353,0.222926	0.000212851	0.000212851
2	chr12:108959502:C:T	108959502	NA,T	NA,C	NA,1	NA,-inf	NA,inf	NA,1.20914	0.000212419	0.000212419
2	chr12:109083346:A:G	109083346	NA,G	NA,A	NA,1	NA,-inf	NA,inf	NA,1.73144	0.000211869	0.000211869
2	chr12:109550383:C:T	109550383	T,T	C,C	1,1	inf,inf	inf,inf	1.67652,0.191064	0.000211473	0.000211473
2	chr12:109549771:C:G	109549771	G,G	C,C	1,1	inf,inf	inf,inf	1.65536,0.223328	0.000210169	0.000210169
2	chr12:109324223:T:C	109324223	NA,C	NA,T	NA,1	NA,-inf	NA,inf	NA,1.38031	0.000209726	0.000209726
2	chr12:109412144:A:T	109412144	NA,T	NA,A	NA,1	NA,-inf	NA,inf	NA,1.11281	0.000209352	0.000209352
2	chr12:109282583:C:T	109282583	NA,T	NA,C	NA,1	NA,inf	NA,inf	NA,1.02931	0.00020872	0.00020872
2	chr12:109219019:G:A	109219019	NA,A	NA,G	NA,1	NA,inf	NA,inf	NA,1.20716	0.000207414	0.000207414
2	chr12:109300271:C:T	109300271	NA,T	NA,C	NA,1	NA,-inf	NA,inf	NA,1.36912	0.000207363	0.000207363
2	chr12:109056145:G:A	109056145	A,A	G,G	1,1	inf,inf	inf,inf	0.643229,0.102961	0.000207348	0.000207348
2	chr12:109415471:A:G	109415471	NA,G	NA,A	NA,1	NA,-inf	NA,inf	NA,1.10632	0.000207	0.000207
2	chr12:109167088:T:A	109167088	NA,A	NA,T	NA,1	NA,inf	NA,inf	NA,0.810173	0.000206992	0.000206992
2	chr12:109002150:T:C	109002150	NA,C	NA,T	NA,1	NA,inf	NA,inf	NA,1.6197	0.000206991	0.000206991
2	chr12:108743966:C:T	108743966	NA,T	NA,C	NA,1	NA,-inf	NA,inf	NA,1.17275	0.000206595	0.000206595
2	chr12:109167089:C:G	109167089	NA,G	NA,C	NA,1	NA,inf	NA,inf	NA,0.809094	0.000206556	0.000206556
2	chr12:109633412:C:T	109633412	T,NA	C,NA	1,NA	inf,NA	inf,NA	1.436,NA	0.000206026	0.000206026
2	chr12:109677870:G:A	109677870	NA,A	NA,G	NA,1	NA,inf	NA,inf	NA,0.955776	0.000205904	0.000205904
2	chr12:108945584:T:C	108945584	NA,C	NA,T	NA,1	NA,inf	NA,inf	NA,1.21201	0.000204644	0.000204644
2	chr12:109265287:C:T	109265287	NA,T	NA,C	NA,1	NA,-inf	NA,inf	NA,0.977696	0.000202303	0.000202303
2	chr12:109051615:G:A	109051615	NA,A	NA,G	NA,1	NA,-inf	NA,inf	NA,1.02563	0.000202225	0.000202225
2	chr12:109334790:C:T	109334790	T,NA	C,NA	1,NA	-inf,NA	inf,NA	0.9014,NA	0.00020139	0.00020139
2	chr12:109755109:G:A	109755109	A,NA	G,NA	1,NA	-inf,NA	inf,NA	0.836744,NA	0.000201034	0.000201034
2	chr12:108552450:T:C	108552450	C,C	T,T	1,1	inf,inf	inf,inf	1.2477,1.9278	0.000200922	0.000200922
2	chr12:109502762:A:G	109502762	NA,G	NA,A	NA,1	NA,inf	NA,inf	NA,1.36019	0.000200862	0.000200862
2	chr12:109269459:G:C	109269459	NA,C	NA,G	NA,1	NA,inf	NA,inf	NA,1.00475	0.000199287	0.000199287
2	chr12:109898453:G:A	109898453	A,A	G,G	1,1	inf,inf	inf,inf	0.991639,1.58275	0.000199207	0.000199207
2	chr12:108817153:G:A	108817153	NA,A	NA,G	NA,1	NA,inf	NA,inf	NA,1.43297	0.00019913	0.00019913
2	chr12:108966104:C:T	108966104	NA,T	NA,C	NA,1	NA,-inf	NA,inf	NA,1.12548	0.000199081	0.000199081
2	chr12:108916835:C:T	108916835	T,T	C,C	1,1	inf,-inf	inf,inf	1.11711,0.463982	0.000198661	0.000198661
2	chr12:108639839:G:A	108639839	NA,A	NA,G	NA,1	NA,-inf	NA,inf	NA,1.26462	0.000197587	0.000197587
2	chr12:109173668:C:T	109173668	NA,T	NA,C	NA,1	NA,inf	NA,inf	NA,0.856223	0.000197131	0.000197131
2	chr12:109259991:A:G	109259991	G,G	A,A	1,1	-inf,inf	inf,inf	1.55255,0.545424	0.000197107	0.000197107
2	chr12:109534018:G:A	109534018	A,NA	G,NA	1,NA	-inf,NA	inf,NA	1.05075,NA	0.000197026	0.000197026
2	chr12:109071330:G:T	109071330	NA,T	NA,G	NA,1	NA,inf	NA,inf	NA,0.873116	0.000196864	0.000196864
2	chr12:108906830:G:A	108906830	NA,A	NA,G	NA,1	NA,-inf	NA,inf	NA,1.45661	0.000196707	0.000196707
2	chr12:108872887:C:G	108872887	G,G	C,C	1,1	inf,inf	inf,inf	1.34962,0.382395	0.000196514	0.000196514
2	chr12:109884293:A:G	109884293	NA,G	NA,A	NA,1	NA,inf	NA,inf	NA,0.928795	0.000195942	0.000195942
2	chr12:109897476:CT:C	109897476	NA,C	NA,CT	NA,1	NA,-inf	NA,inf	NA,1.09991	0.000195547	0.000195547
2	chr12:109616630:C:T	109616630	NA,T	NA,C	NA,1	NA,inf	NA,inf	NA,1.17454	0.000195275	0.000195275
2	chr12:109215335:G:A	109215335	NA,A	NA,G	NA,1	NA,-inf	NA,inf	NA,1.2234	0.000195097	0.000195097
2	chr12:109274758:C:A	109274758	NA,A	NA,C	NA,1	NA,-inf	NA,inf	NA,0.958288	0.000195083	0.000195083
2	chr12:109341092:G:A	109341092	A,A	G,G	1,1	inf,-inf	inf,inf	1.18247,1.45392	0.00019498	0.00019498
2	chr12:109553880:C:T	109553880	T,T	C,C	1,1	inf,inf	inf,inf	1.61484,0.231479	0.000193658	0.000193658
2	chr12:108871754:T:C	108871754	NA,C	NA,T	NA,1	NA,-inf	NA,inf	NA,1.31961	0.000193559	0.000193559
2	chr12:109526664:A:T	109526664	T,T	A,A	1,1	inf,inf	inf,inf	1.51593,1.57736	0.000192926	0.000192926
2	chr12:108876352:G:A	108876352	NA,A	NA,G	NA,1	NA,-inf	NA,inf	NA,1.33094	0.000192485	0.000192485
2	chr12:108973860:G:A	108973860	NA,A	NA,G	NA,1	NA,inf	NA,inf	NA,0.962286	0.000190088	0.000190088
2	chr12:108628695:G:A	108628695	A,NA	G,NA	1,NA	inf,NA	inf,NA	1.24298,NA	0.000189833	0.000189833
2	chr12:109267806:A:G	109267806	G,G	A,A	1,1	-inf,inf	inf,inf	1.63984,0.709332	0.000189256	0.000189256
2	chr12:109641943:G:A	109641943	NA,A	NA,G	NA,1	NA,-inf	NA,inf	NA,1.03803	0.000189053	0.000189053
2	chr12:109183804:T:C	109183804	C,C	T,T	1,1	-inf,-inf	inf,inf	0.633157,0.453053	0.000188759	0.000188759
2	chr12:109823183:C:T	109823183	NA,T	NA,C	NA,1	NA,-inf	NA,inf	NA,1.079	0.000188651	0.000188651
2	chr12:109255610:C:T	109255610	NA,T	NA,C	NA,1	NA,inf	NA,inf	NA,0.977114	0.000188618	0.000188618
2	chr12:109631066:C:T	109631066	NA,T	NA,C	NA,1	NA,inf	NA,inf	NA,1.29803	0.000188608	0.000188608
2	chr12:108988757:A:C	108988757	NA,C	NA,A	NA,1	NA,inf	NA,inf	NA,1.5785	0.000187471	0.000187471
2	chr12:109523317:C:T	109523317	T,T	C,C	1,1	inf,inf	inf,inf	1.49703,1.57833	0.00018741	0.00018741
2	chr12:109453937:A:G	109453937	G,G	A,A	1,1	-inf,inf	inf,inf	1.79057,0.368823	0.00018701	0.00018701
2	chr12:109004559:G:C	109004559	NA,C	NA,G	NA,1	NA,inf	NA,inf	NA,1.6052	0.000186745	0.000186745
2	chr12:108911159:A:G	108911159	G,G	A,A	1,1	inf,-inf	inf,inf	1.06862,0.502579	0.000186557	0.000186557
2	chr12:108944914:G:A	108944914	A,A	G,G	1,1	inf,inf	inf,inf	2.61787,1.75788	0.000185764	0.000185764
2	chr12:109386732:C:A	109386732	NA,A	NA,C	NA,1	NA,-inf	NA,inf	NA,1.34703	0.000185523	0.000185523
2	chr12:109593763:G:A	109593763	A,NA	G,NA	1,NA	inf,NA	inf,NA	1.23095,NA	0.00018519	0.00018519
2	chr12:109271352:G:A	109271352	A,A	G,G	1,1	inf,-inf	inf,inf	1.34094,0.737011	0.000184663	0.000184663
2	chr12:109189780:G:A	109189780	NA,A	NA,G	NA,1	NA,-inf	NA,inf	NA,1.14599	0.000184572	0.000184572
2	chr12:108909789:G:A	108909789	NA,A	NA,G	NA,1	NA,-inf	NA,inf	NA,1.40885	0.000183319	0.000183319
2	chr12:109196034:A:G	109196034	NA,G	NA,A	NA,1	NA,-inf	NA,inf	NA,1.12082	0.000183035	0.000183035
2	chr12:108935542:T:C	108935542	C,C	T,T	1,1	-inf,-inf	inf,inf	1.97399,3.105	0.000182294	0.000182294
2	chr12:109851750:G:A	109851750	NA,A	NA,G	NA,1	NA,-inf	NA,inf	NA,1.15688	0.000181977	0.000181977
2	chr12:108777672:A:T	108777672	T,NA	A,NA	1,NA	-inf,NA	inf,NA	1.56572,NA	0.000181527	0.000181527
2	chr12:109250241:A:G	109250241	G,NA	A,NA	1,NA	inf,NA	inf,NA	1.39177,NA	0.000181417	0.000181417
2	chr12:108968055:T:C	108968055	NA,C	NA,T	NA,1	NA,-inf	NA,inf	NA,1.06958	0.00018128	0.00018128
2	chr12:109671860:G:A	109671860	NA,A	NA,G	NA,1	NA,inf	NA,inf	NA,1.20095	0.000181258	0.000181258
2	chr12:109116177:G:A	109116177	A,NA	G,NA	1,NA	inf,NA	inf,NA	1.98124,NA	0.000181229	0.000181229
2	chr12:109806523:T:C	109806523	NA,C	NA,T	NA,1	NA,inf	NA,inf	NA,0.895469	0.000179946	0.000179946
2	chr12:109067275:G:A	109067275	NA,A	NA,G	NA,1	NA,-inf	NA,inf	NA,0.91192	0.00017956	0.00017956
2	chr12:109405601:C:T	109405601	T,T	C,C	1,1	inf,-inf	inf,inf	0.928027,1.64254	0.000179408	0.000179408
2	chr12:109536459:G:A	109536459	A,A	G,G	1,1	-inf,inf	inf,inf	1.17416,1.35992	0.00017909	0.00017909
2	chr12:108901694:A:C	108901694	NA,C	NA,A	NA,1	NA,-inf	NA,inf	NA,1.39149	0.000178994	0.000178994
2	chr12:109897795:T:C	109897795	NA,C	NA,T	NA,1	NA,-inf	NA,inf	NA,1.04504	0.000178498	0.000178498
2	chr12:109288557:A:G	109288557	NA,G	NA,A	NA,1	NA,inf	NA,inf	NA,0.942058	0.000178358	0.000178358
2	chr12:109447424:C:T	109447424	T,T	C,C	1,1	inf,inf	inf,inf	1.87205,1.30639	0.000177969	0.000177969
2	chr12:109621935:C:T	109621935	T,T	C,C	1,1	-inf,-inf	inf,inf	1.66339,0.0102851	0.000177703	0.000177703
2	chr12:109531043:T:C	109531043	C,C	T,T	1,1	-inf,inf	inf,inf	1.21412,1.26411	0.000177331	0.000177331
2	chr12:108847006:C:G	108847006	NA,G	NA,C	NA,1	NA,-inf	NA,inf	NA,0.730951	0.000177038	0.000177038
2	chr12:109059016:A:G	109059016	NA,G	NA,A	NA,1	NA,-inf	NA,inf	NA,1.16451	0.000176022	0.000176022
2	chr12:109318255:A:G	109318255	NA,G	NA,A	NA,1	NA,inf	NA,inf	NA,0.931302	0.000175539	0.000175539
2	chr12:108899197:A:G	108899197	G,G	A,A	1,1	inf,inf	inf,inf	1.03556,0.00644238	0.000175146	0.000175146
2	chr12:109182359:A:C	109182359	NA,C	NA,A	NA,1	NA,inf	NA,inf	NA,0.817848	0.00017509	0.00017509
2	chr12:109814231:C:T	109814231	NA,T	NA,C	NA,1	NA,inf	NA,inf	NA,0.979133	0.000174908	0.000174908
2	chr12:108593921:G:A	108593921	NA,A	NA,G	NA,1	NA,inf	NA,inf	NA,0.942611	0.000174638	0.000174638
2	chr12:109066819:G:A	109066819	NA,A	NA,G	NA,1	NA,-inf	NA,inf	NA,0.952271	0.000174156	0.000174156
2	chr12:109339556:T:C	109339556	C,C	T,T	1,1	inf,-inf	inf,inf	0.758713,1.82485	0.000173391	0.000173391
2	chr12:109559024:G:A	109559024	NA,A	NA,G	NA,1	NA,inf	NA,inf	NA,1.25641	0.000173078	0.000173078
2	chr12:109793065:G:A	109793065	NA,A	NA,G	NA,1	NA,inf	NA,inf	NA,0.947784	0.000173012	0.000173012
2	chr12:109254865:C:T	109254865	NA,T	NA,C	NA,1	NA,-inf	NA,inf	NA,1.09577	0.000172826	0.000172826
2	chr12:109585867:G:A	109585867	A,A	G,G	1,1	inf,-inf	inf,inf	2.20153,0.727894	0.000172359	0.000172359
2	chr12:109649647:C:A	109649647	A,A	C,C	1,1	inf,-inf	inf,inf	1.44435,0.660122	0.000172189	0.000172189
2	chr12:109614440:G:A	109614440	A,A	G,G	1,1	-inf,inf	inf,inf	1.49696,0.175181	0.000171721	0.000171721
2	chr12:109340059:A:G	109340059	G,G	A,A	1,1	inf,-inf	inf,inf	1.10743,1.46663	0.000171205	0.000171205
2	chr12:108600356:T:G	108600356	NA,G	NA,T	NA,1	NA,-inf	NA,inf	NA,1.02159	0.000171103	0.000171103
2	chr12:109549786:A:G	109549786	G,G	A,A	1,1	-inf,inf	inf,inf	1.19433,1.26056	0.000168919	0.000168919
2	chr12:109791363:AGAGT:A	109791363	NA,A	NA,AGAGT	NA,1	NA,-inf	NA,inf	NA,1.06951	0.000168754	0.000168754
2	chr12:109451899:A:AATCAGG	109451899	AATCAGG,AATCAGG	A,A	1,1	-inf,inf	inf,inf	1.10997,1.42723	0.000168521	0.000168521
2	chr12:108903586:G:A	108903586	NA,A	NA,G	NA,1	NA,inf	NA,inf	NA,0.781422	0.000167831	0.000167831
2	chr12:109271875:G:T	109271875	T,T	G,G	1,1	inf,-inf	inf,inf	1.2843,0.746103	0.00016778	0.00016778
2	chr12:109048519:C:A	109048519	A,A	C,C	1,1	inf,inf	inf,inf	0.538759,0.217649	0.000167622	0.000167622
2	chr12:109721302:T:C	109721302	NA,C	NA,T	NA,1	NA,-inf	NA,inf	NA,0.866852	0.000166766	0.000166766
2	chr12:108720668:C:T	108720668	T,T	C,C	1,1	inf,-inf	inf,inf	1.39678,0.109663	0.000166724	0.000166724
2	chr12:109297380:G:A	109297380	NA,A	NA,G	NA,1	NA,-inf	NA,inf	NA,1.22197	0.000165341	0.000165341
2	chr12:108817564:G:A	108817564	NA,A	NA,G	NA,1	NA,-inf	NA,inf	NA,1.28598	0.00016492	0.00016492
2	chr12:108844315:G:C	108844315	NA,C	NA,G	NA,1	NA,inf	NA,inf	NA,1.32931	0.000164723	0.000164723
2	chr12:109830050:G:A	109830050	A,A	G,G	1,1	inf,inf	inf,inf	0.382858,1.7736	0.000164245	0.000164245
2	chr12:109292985:C:G	109292985	NA,G	NA,C	NA,1	NA,-inf	NA,inf	NA,1.21541	0.000164127	0.000164127
2	chr12:108990317:T:A	108990317	NA,A	NA,T	NA,1	NA,inf	NA,inf	NA,1.48189	0.000163945	0.000163945
2	chr12:108899360:A:G	108899360	NA,G	NA,A	NA,1	NA,-inf	NA,inf	NA,0.601438	0.000163909	0.000163909
2	chr12:108941087:C:T	108941087	NA,T	NA,C	NA,1	NA,-inf	NA,inf	NA,0.894457	0.000163828	0.000163828
2	chr12:108935523:A:G	108935523	G,G	A,A	1,1	-inf,-inf	inf,inf	2.00154,2.97406	0.000163657	0.000163657
2	chr12:108934585:A:G	108934585	G,G	A,A	1,1	-inf,-inf	inf,inf	1.93517,3.06361	0.00016341	0.00016341
2	chr12:109615608:T:A	109615608	NA,A	NA,T	NA,1	NA,inf	NA,inf	NA,1.07457	0.000163241	0.000163241
2	chr12:109274417:T:A	109274417	A,A	T,T	1,1	inf,-inf	inf,inf	1.55322,0.74518	0.000162985	0.000162985
2	chr12:108934479:T:A	108934479	A,A	T,T	1,1	-inf,-inf	inf,inf	1.93501,3.06133	0.000162889	0.000162889
2	chr12:109612351:G:A	109612351	NA,A	NA,G	NA,1	NA,inf	NA,inf	NA,1.05784	0.000162757	0.000162757
2	chr12:108910914:T:A	108910914	A,A	T,T	1,1	inf,inf	inf,inf	2.36012,1.33504	0.000162675	0.000162675
2	chr12:109560173:G:A	109560173	A,A	G,G	1,1	inf,inf	inf,inf	1.54706,0.203962	0.000162075	0.000162075
2	chr12:108763920:C:T	108763920	T,NA	C,NA	1,NA	-inf,NA	inf,NA	1.48314,NA	0.000161986	0.000161986
2	chr12:109835728:G:A	109835728	NA,A	NA,G	NA,1	NA,-inf	NA,inf	NA,0.955485	0.000161829	0.000161829
2	chr12:109386366:ATACT:A	109386366	NA,A	NA,ATACT	NA,1	NA,-inf	NA,inf	NA,0.97658	0.00016176	0.00016176
2	chr12:109169614:G:C	109169614	NA,C	NA,G	NA,1	NA,-inf	NA,inf	NA,1.11017	0.000161745	0.000161745
2	chr12:108595238:CACA:C	108595238	NA,C	NA,CACA	NA,1	NA,inf	NA,inf	NA,0.894339	0.000160851	0.000160851
2	chr12:109077457:C:T	109077457	NA,T	NA,C	NA,1	NA,inf	NA,inf	NA,0.720537	0.000160697	0.000160697
2	chr12:109064208:G:A	109064208	NA,A	NA,G	NA,1	NA,inf	NA,inf	NA,0.719351	0.000160339	0.000160339
2	chr12:109539548:C:T	109539548	T,T	C,C	1,1	-inf,inf	inf,inf	1.19929,1.21438	0.000160225	0.000160225
2	chr12:109156638:A:G	109156638	G,G	A,A	1,1	inf,inf	inf,inf	2.2013,2.53856	0.000160114	0.000160114
2	chr12:108941103:C:A	108941103	NA,A	NA,C	NA,1	NA,-inf	NA,inf	NA,0.880174	0.000159793	0.000159793
2	chr12:109180158:G:C	109180158	NA,C	NA,G	NA,1	NA,-inf	NA,inf	NA,1.01534	0.000159719	0.000159719
2	chr12:109105000:C:T	109105000	NA,T	NA,C	NA,1	NA,inf	NA,inf	NA,0.721991	0.000159665	0.000159665
2	chr12:108989132:C:T	108989132	NA,T	NA,C	NA,1	NA,-inf	NA,inf	NA,1.05467	0.000159325	0.000159325
2	chr12:109287883:G:A	109287883	A,A	G,G	1,1	-inf,inf	inf,inf	0.228048,1.79705	0.000159092	0.000159092
2	chr12:109615425:C:T	109615425	NA,T	NA,C	NA,1	NA,inf	NA,inf	NA,1.05853	0.000159084	0.000159084
2	chr12:109813477:G:A	109813477	NA,A	NA,G	NA,1	NA,inf	NA,inf	NA,0.927525	0.000158998	0.000158998
2	chr12:109615464:C:T	109615464	NA,T	NA,C	NA,1	NA,inf	NA,inf	NA,1.05818	0.000158994	0.000158994
2	chr12:109048151:T:C	109048151	NA,C	NA,T	NA,1	NA,-inf	NA,inf	NA,1.11445	0.00015873	0.00015873
2	chr12:108986690:A:C	108986690	NA,C	NA,A	NA,1	NA,inf	NA,inf	NA,1.4629	0.000158676	0.000158676
2	chr12:109611486:C:T	109611486	NA,T	NA,C	NA,1	NA,inf	NA,inf	NA,1.05737	0.000158646	0.000158646
2	chr12:109615093:G:A	109615093	NA,A	NA,G	NA,1	NA,inf	NA,inf	NA,1.05464	0.000158073	0.000158073
2	chr12:108716757:C:T	108716757	NA,T	NA,C	NA,1	NA,-inf	NA,inf	NA,1.03054	0.000157878	0.000157878
2	chr12:109616755:G:A	109616755	NA,A	NA,G	NA,1	NA,inf	NA,inf	NA,1.0532	0.000157739	0.000157739
2	chr12:108990564:C:T	108990564	NA,T	NA,C	NA,1	NA,inf	NA,inf	NA,1.4527	0.000157633	0.000157633
2	chr12:108912338:A:G	108912338	G,G	A,A	1,1	inf,-inf	inf,inf	1.10431,0.274395	0.000157544	0.000157544
2	chr12:108866904:C:A	108866904	NA,A	NA,C	NA,1	NA,-inf	NA,inf	NA,1.20194	0.000157301	0.000157301
2	chr12:109336458:A:C	109336458	C,C	A,A	1,1	inf,-inf	inf,inf	0.447174,1.60548	0.000156222	0.000156222
2	chr12:109200004:C:T	109200004	NA,T	NA,C	NA,1	NA,-inf	NA,inf	NA,1.02297	0.000156181	0.000156181
2	chr12:108587397:G:GTCTCAAAC	108587397	NA,GTCTCAAAC	NA,G	NA,1	NA,inf	NA,inf	NA,0.880393	0.00015614	0.00015614
2	chr12:109603328:T:C	109603328	C,C	T,T	1,1	-inf,inf	inf,inf	1.64302,0.115592	0.000155705	0.000155705
2	chr12:109619978:A:G	109619978	G,G	A,A	1,1	inf,inf	inf,inf	1.62209,0.457985	0.000155447	0.000155447
2	chr12:109629985:T:C	109629985	NA,C	NA,T	NA,1	NA,inf	NA,inf	NA,1.18534	0.000154975	0.000154975
2	chr12:109231998:A:G	109231998	NA,G	NA,A	NA,1	NA,-inf	NA,inf	NA,0.952775	0.000154922	0.000154922
2	chr12:108989617:A:G	108989617	NA,G	NA,A	NA,1	NA,inf	NA,inf	NA,1.44063	0.000154863	0.000154863
2	chr12:108788138:G:A	108788138	NA,A	NA,G	NA,1	NA,-inf	NA,inf	NA,1.163	0.000154851	0.000154851
2	chr12:109374736:T:C	109374736	NA,C	NA,T	NA,1	NA,inf	NA,inf	NA,0.750721	0.000154777	0.000154777
2	chr12:109274549:C:T	109274549	T,T	C,C	1,1	inf,-inf	inf,inf	1.49025,0.782026	0.000154696	0.000154696
2	chr12:108711897:T:G	108711897	NA,G	NA,T	NA,1	NA,-inf	NA,inf	NA,1.09162	0.000154649	0.000154649
2	chr12:108891843:T:C	108891843	NA,C	NA,T	NA,1	NA,inf	NA,inf	NA,0.657359	0.000154228	0.000154228
2	chr12:109286092:A:G	109286092	G,NA	A,NA	1,NA	inf,NA	inf,NA	1.24219,NA	0.000154107	0.000154107
2	chr12:109275606:G:A	109275606	NA,A	NA,G	NA,1	NA,inf	NA,inf	NA,0.812259	0.000153616	0.000153616
2	chr12:108986957:C:G	108986957	NA,G	NA,C	NA,1	NA,inf	NA,inf	NA,1.44281	0.000153347	0.000153347
2	chr12:109691610:C:T	109691610	T,NA	C,NA	1,NA	-inf,NA	inf,NA	1.44357,NA	0.000152939	0.000152939
2	chr12:108987905:C:T	108987905	NA,T	NA,C	NA,1	NA,inf	NA,inf	NA,1.43035	0.000152624	0.000152624
2	chr12:108992283:G:A	108992283	NA,A	NA,G	NA,1	NA,inf	NA,inf	NA,1.42535	0.000152172	0.000152172
2	chr12:109614127:G:A	109614127	NA,A	NA,G	NA,1	NA,inf	NA,inf	NA,1.03001	0.000152124	0.000152124
2	chr12:109613713:G:A	109613713	NA,A	NA,G	NA,1	NA,inf	NA,inf	NA,1.03001	0.000152124	0.000152124
2	chr12:109725920:G:A	109725920	NA,A	NA,G	NA,1	NA,-inf	NA,inf	NA,1.11595	0.000151726	0.000151726
2	chr12:109214544:A:G	109214544	G,NA	A,NA	1,NA	inf,NA	inf,NA	1.20491,NA	0.000151476	0.000151476
2	chr12:108990241:C:T	108990241	NA,T	NA,C	NA,1	NA,inf	NA,inf	NA,1.42103	0.000150785	0.000150785
2	chr12:109450974:G:A	109450974	A,A	G,G	1,1	-inf,inf	inf,inf	1.04265,1.45663	0.000150233	0.000150233
2	chr12:108991251:C:T	108991251	NA,T	NA,C	NA,1	NA,inf	NA,inf	NA,1.41649	0.000150034	0.000150034
2	chr12:108816352:G:A	108816352	NA,A	NA,G	NA,1	NA,-inf	NA,inf	NA,1.21979	0.000149779	0.000149779
2	chr12:108988715:T:C	108988715	NA,C	NA,T	NA,1	NA,inf	NA,inf	NA,1.41561	0.000149608	0.000149608
2	chr12:108990996:C:T	108990996	NA,T	NA,C	NA,1	NA,inf	NA,inf	NA,1.41323	0.000149437	0.000149437
2	chr12:109049658:C:T	109049658	NA,T	NA,C	NA,1	NA,-inf	NA,inf	NA,1.064	0.000149316	0.000149316
2	chr12:108992513:G:C	108992513	NA,C	NA,G	NA,1	NA,inf	NA,inf	NA,1.40921	0.000149096	0.000149096
2	chr12:108741760:T:A	108741760	A,NA	T,NA	1,NA	-inf,NA	inf,NA	1.4403,NA	0.000149064	0.000149064
2	chr12:108989664:A:G	108989664	NA,G	NA,A	NA,1	NA,inf	NA,inf	NA,1.41255	0.000148993	0.000148993
2	chr12:109907322:G:T	109907322	NA,T	NA,G	NA,1	NA,-inf	NA,inf	NA,0.95565	0.000148954	0.000148954
2	chr12:109899453:T:G	109899453	NA,G	NA,T	NA,1	NA,inf	NA,inf	NA,0.739351	0.000148843	0.000148843
2	chr12:108990250:A:T	108990250	NA,T	NA,A	NA,1	NA,inf	NA,inf	NA,1.41065	0.000148683	0.000148683
2	chr12:109140307:C:T	109140307	NA,T	NA,C	NA,1	NA,-inf	NA,inf	NA,1.01396	0.000148439	0.000148439
2	chr12:109469498:A:G	109469498	G,G	A,A	1,1	-inf,inf	inf,inf	1.63258,0.440186	0.000148115	0.000148115
2	chr12:108987522:T:C	108987522	NA,C	NA,T	NA,1	NA,inf	NA,inf	NA,1.40632	0.000148059	0.000148059
2	chr12:109696904:G:C	109696904	C,C	G,G	1,1	inf,inf	inf,inf	0.51729,1.9492	0.000148017	0.000148017
2	chr12:109059403:C:G	109059403	G,NA	C,NA	1,NA	-inf,NA	inf,NA	2.18594,NA	0.000147929	0.000147929
2	chr12:108989820:A:T	108989820	NA,T	NA,A	NA,1	NA,inf	NA,inf	NA,1.40654	0.000147862	0.000147862
2	chr12:109115555:G:A	109115555	NA,A	NA,G	NA,1	NA,-inf	NA,inf	NA,1.04462	0.000147516	0.000147516
2	chr12:108920277:T:C	108920277	C,C	T,T	1,1	inf,-inf	inf,inf	1.08058,0.276888	0.000147512	0.000147512
2	chr12:108990019:A:G	108990019	NA,G	NA,A	NA,1	NA,inf	NA,inf	NA,1.40374	0.000147436	0.000147436
2	chr12:108821152:G:A	108821152	NA,A	NA,G	NA,1	NA,inf	NA,inf	NA,0.78297	0.000147302	0.000147302
2	chr12:108872752:A:T	108872752	NA,T	NA,A	NA,1	NA,-inf	NA,inf	NA,1.22413	0.000147291	0.000147291
2	chr12:109550918:G:A	109550918	A,A	G,G	1,1	-inf,inf	inf,inf	1.14674,1.24041	0.000147214	0.000147214
2	chr12:108990870:C:T	108990870	NA,T	NA,C	NA,1	NA,inf	NA,inf	NA,1.40089	0.000146742	0.000146742
2	chr12:108854120:G:A	108854120	NA,A	NA,G	NA,1	NA,-inf	NA,inf	NA,1.22203	0.000146659	0.000146659
2	chr12:109616441:C:T	109616441	NA,T	NA,C	NA,1	NA,inf	NA,inf	NA,1.00931	0.000146504	0.000146504
2	chr12:108987875:G:A	108987875	NA,A	NA,G	NA,1	NA,inf	NA,inf	NA,1.39823	0.000146261	0.000146261
2	chr12:108989382:C:T	108989382	NA,T	NA,C	NA,1	NA,inf	NA,inf	NA,1.39778	0.000146175	0.000146175
2	chr12:108991827:T:C	108991827	NA,C	NA,T	NA,1	NA,inf	NA,inf	NA,1.39577	0.000146031	0.000146031
2	chr12:109416833:CAA:C	109416833	NA,C	NA,CAA	NA,1	NA,-inf	NA,inf	NA,0.918432	0.000145763	0.000145763
2	chr12:109641570:T:G	109641570	G,NA	T,NA	1,NA	inf,NA	inf,NA	1.23341,NA	0.000145724	0.000145724
2	chr12:109416765:A:G	109416765	NA,G	NA,A	NA,1	NA,-inf	NA,inf	NA,0.917363	0.00014551	0.00014551
2	chr12:109304631:CCGCCTCT:C	109304631	C,NA	CCGCCTCT,NA	1,NA	inf,NA	inf,NA	1.52901,NA	0.000145455	0.000145455
2	chr12:109761449:A:T	109761449	NA,T	NA,A	NA,1	NA,inf	NA,inf	NA,0.830529	0.000145443	0.000145443
2	chr12:108987814:G:A	108987814	NA,A	NA,G	NA,1	NA,inf	NA,inf	NA,1.39422	0.000145432	0.000145432
2	chr12:108873206:A:G	108873206	NA,G	NA,A	NA,1	NA,-inf	NA,inf	NA,1.14607	0.000145272	0.000145272
2	chr12:109324945:C:T	109324945	NA,T	NA,C	NA,1	NA,-inf	NA,inf	NA,0.814628	0.000145199	0.000145199
2	chr12:109044891:A:C	109044891	NA,C	NA,A	NA,1	NA,-inf	NA,inf	NA,1.06783	0.00014512	0.00014512
2	chr12:109589411:G:C	109589411	C,NA	G,NA	1,NA	-inf,NA	inf,NA	0.983626,NA	0.000144551	0.000144551
2	chr12:108823128:A:G	108823128	G,G	A,A	1,1	inf,-inf	inf,inf	0.885027,0.448644	0.000144204	0.000144204
2	chr12:108774656:G:A	108774656	NA,A	NA,G	NA,1	NA,-inf	NA,inf	NA,1.20288	0.000144174	0.000144174
2	chr12:109612728:T:C	109612728	NA,C	NA,T	NA,1	NA,inf	NA,inf	NA,0.995843	0.000144064	0.000144064
2	chr12:109194054:G:C	109194054	NA,C	NA,G	NA,1	NA,inf	NA,inf	NA,0.625344	0.000144041	0.000144041
2	chr12:109377334:CAT:C	109377334	NA,C	NA,CAT	NA,1	NA,-inf	NA,inf	NA,0.907945	0.000143918	0.000143918
2	chr12:109304643:GCTGCCCCC:G	109304643	G,NA	GCTGCCCCC,NA	1,NA	inf,NA	inf,NA	1.52214,NA	0.000143848	0.000143848
2	chr12:108991343:T:C	108991343	NA,C	NA,T	NA,1	NA,inf	NA,inf	NA,1.38393	0.00014378	0.00014378
2	chr12:109594649:G:A	109594649	A,NA	G,NA	1,NA	-inf,NA	inf,NA	0.981129,NA	0.000143724	0.000143724
2	chr12:108864859:C:T	108864859	NA,T	NA,C	NA,1	NA,-inf	NA,inf	NA,1.20385	0.000143709	0.000143709
2	chr12:108919384:C:T	108919384	T,T	C,C	1,1	inf,-inf	inf,inf	1.04817,0.319035	0.000142706	0.000142706
2	chr12:109304642:T:TAGA	109304642	TAGA,NA	T,NA	1,NA	inf,NA	inf,NA	1.51693,NA	0.000142626	0.000142626
2	chr12:109723681:G:A	109723681	NA,A	NA,G	NA,1	NA,-inf	NA,inf	NA,0.925425	0.000142616	0.000142616
2	chr12:109589017:C:T	109589017	T,T	C,C	1,1	inf,inf	inf,inf	1.59889,1.42806	0.000142315	0.000142315
2	chr12:109223631:C:T	109223631	T,NA	C,NA	1,NA	inf,NA	inf,NA	1.67123,NA	0.000141893	0.000141893
2	chr12:109737801:C:T	109737801	NA,T	NA,C	NA,1	NA,-inf	NA,inf	NA,0.79226	0.000141853	0.000141853
2	chr12:109164435:T:C	109164435	NA,C	NA,T	NA,1	NA,inf	NA,inf	NA,0.6143	0.000141833	0.000141833
2	chr12:109777016:A:G	109777016	NA,G	NA,A	NA,1	NA,-inf	NA,inf	NA,0.956145	0.000141684	0.000141684
2	chr12:108988250:C:T	108988250	NA,T	NA,C	NA,1	NA,inf	NA,inf	NA,1.36951	0.000141337	0.000141337
2	chr12:108891215:G:A	108891215	NA,A	NA,G	NA,1	NA,-inf	NA,inf	NA,1.20471	0.000141308	0.000141308
2	chr12:109688669:C:A	109688669	NA,A	NA,C	NA,1	NA,-inf	NA,inf	NA,0.786395	0.000141251	0.000141251
2	chr12:108763198:G:A	108763198	A,NA	G,NA	1,NA	-inf,NA	inf,NA	1.41067,NA	0.000141164	0.000141164
2	chr12:108607994:A:G	108607994	NA,G	NA,A	NA,1	NA,inf	NA,inf	NA,0.816495	0.000140933	0.000140933
2	chr12:109090857:A:G	109090857	NA,G	NA,A	NA,1	NA,inf	NA,inf	NA,0.693631	0.000140914	0.000140914
2	chr12:108992431:C:T	108992431	NA,T	NA,C	NA,1	NA,inf	NA,inf	NA,1.47419	0.000140355	0.000140355
2	chr12:109817141:T:C	109817141	C,NA	T,NA	1,NA	inf,NA	inf,NA	1.25108,NA	0.000140299	0.000140299
2	chr12:109001654:G:A	109001654	NA,A	NA,G	NA,1	NA,inf	NA,inf	NA,0.526428	0.000139932	0.000139932
2	chr12:109894020:C:T	109894020	NA,T	NA,C	NA,1	NA,inf	NA,inf	NA,0.778658	0.000139883	0.000139883
2	chr12:109276891:AAG:A	109276891	A,A	AAG,AAG	1,1	inf,-inf	inf,inf	1.38977,0.839902	0.000139613	0.000139613
2	chr12:108990417:C:G	108990417	NA,G	NA,C	NA,1	NA,inf	NA,inf	NA,1.35863	0.000138721	0.000138721
2	chr12:108643580:AC:A	108643580	NA,A	NA,AC	NA,1	NA,inf	NA,inf	NA,1.21173	0.000138648	0.000138648
2	chr12:109389656:T:C	109389656	C,C	T,T	1,1	inf,-inf	inf,inf	0.547863,1.54924	0.00013834	0.00013834
2	chr12:109287795:AG:A	109287795	NA,A	NA,AG	NA,1	NA,-inf	NA,inf	NA,1.09941	0.000138159	0.000138159
2	chr12:109189397:A:G	109189397	NA,G	NA,A	NA,1	NA,inf	NA,inf	NA,0.603641	0.000138154	0.000138154
2	chr12:109072673:A:G	109072673	G,G	A,A	1,1	-inf,inf	inf,inf	2.97484,0.227037	0.000138092	0.000138092
2	chr12:109113611:A:G	109113611	NA,G	NA,A	NA,1	NA,-inf	NA,inf	NA,0.956839	0.000137775	0.000137775
2	chr12:109866027:G:T	109866027	NA,T	NA,G	NA,1	NA,-inf	NA,inf	NA,0.873344	0.000137672	0.000137672
2	chr12:109728419:C:T	109728419	T,T	C,C	1,1	-inf,-inf	inf,inf	1.6153,0.584848	0.000137487	0.000137487
2	chr12:109324781:G:T	109324781	T,NA	G,NA	1,NA	-inf,NA	inf,NA	1.44959,NA	0.00013741	0.00013741
2	chr12:108580903:T:C	108580903	NA,C	NA,T	NA,1	NA,inf	NA,inf	NA,0.807009	0.000137053	0.000137053
2	chr12:109302679:C:T	109302679	NA,T	NA,C	NA,1	NA,-inf	NA,inf	NA,1.14271	0.000136397	0.000136397
2	chr12:108946228:C:T	108946228	T,NA	C,NA	1,NA	-inf,NA	inf,NA	0.761817,NA	0.000135965	0.000135965
2	chr12:109407412:T:TCATATGAAC	109407412	TCATATGAAC,TCATATGAAC	T,T	1,1	inf,inf	inf,inf	0.727114,2.23992	0.000135239	0.000135239
2	chr12:108604230:A:G	108604230	NA,G	NA,A	NA,1	NA,inf	NA,inf	NA,0.791556	0.000135229	0.000135229
2	chr12:109550539:C:A	109550539	NA,A	NA,C	NA,1	NA,inf	NA,inf	NA,1.11483	0.000134966	0.000134966
2	chr12:109618744:C:T	109618744	T,T	C,C	1,1	-inf,inf	inf,inf	1.23564,0.769698	0.000134706	0.000134706
2	chr12:109618545:G:A	109618545	NA,A	NA,G	NA,1	NA,-inf	NA,inf	NA,1.02634	0.000134279	0.000134279
2	chr12:109158910:G:A	109158910	A,A	G,G	1,1	inf,inf	inf,inf	2.05851,2.49053	0.00013411	0.00013411
2	chr12:109170212:G:A	109170212	NA,A	NA,G	NA,1	NA,inf	NA,inf	NA,0.584738	0.00013398	0.00013398
2	chr12:109441492:T:C	109441492	NA,C	NA,T	NA,1	NA,inf	NA,inf	NA,0.676441	0.000133767	0.000133767
2	chr12:108612202:C:T	108612202	NA,T	NA,C	NA,1	NA,inf	NA,inf	NA,0.787403	0.000133421	0.000133421
2	chr12:109169938:T:C	109169938	NA,C	NA,T	NA,1	NA,inf	NA,inf	NA,0.581888	0.000133217	0.000133217
2	chr12:108780984:G:A	108780984	A,NA	G,NA	1,NA	-inf,NA	inf,NA	1.03159,NA	0.000133194	0.000133194
2	chr12:109434402:G:A	109434402	A,NA	G,NA	1,NA	-inf,NA	inf,NA	0.936672,NA	0.000133151	0.000133151
2	chr12:108799397:C:T	108799397	T,NA	C,NA	1,NA	-inf,NA	inf,NA	1.35754,NA	0.000133092	0.000133092
2	chr12:109060029:C:T	109060029	NA,T	NA,C	NA,1	NA,inf	NA,inf	NA,0.576209	0.000133046	0.000133046
2	chr12:108992325:C:G	108992325	NA,G	NA,C	NA,1	NA,inf	NA,inf	NA,1.33465	0.000132525	0.000132525
2	chr12:109623414:C:T	109623414	T,T	C,C	1,1	-inf,-inf	inf,inf	1.44323,0.123016	0.000132391	0.000132391
2	chr12:108642445:G:A	108642445	NA,A	NA,G	NA,1	NA,-inf	NA,inf	NA,1.02543	0.000132341	0.000132341
2	chr12:109677540:G:A	109677540	NA,A	NA,G	NA,1	NA,-inf	NA,inf	NA,0.826767	0.000132159	0.000132159
2	chr12:108602884:G:A	108602884	NA,A	NA,G	NA,1	NA,inf	NA,inf	NA,0.775775	0.000132152	0.000132152
2	chr12:109418897:T:A	109418897	A,A	T,T	1,1	inf,-inf	inf,inf	0.5611,1.59743	0.00013211	0.00013211
2	chr12:109649201:G:A	109649201	A,A	G,G	1,1	-inf,inf	inf,inf	1.64347,0.164229	0.000132098	0.000132098
2	chr12:108889950:A:G	108889950	NA,G	NA,A	NA,1	NA,-inf	NA,inf	NA,1.14499	0.000131731	0.000131731
2	chr12:109050720:A:G	109050720	G,G	A,A	1,1	-inf,inf	inf,inf	2.86872,0.302586	0.000131729	0.000131729
2	chr12:108735753:T:C	108735753	NA,C	NA,T	NA,1	NA,inf	NA,inf	NA,0.686446	0.000131728	0.000131728
2	chr12:109914565:C:T	109914565	NA,T	NA,C	NA,1	NA,-inf	NA,inf	NA,0.864773	0.000131465	0.000131465
2	chr12:108755241:C:T	108755241	T,NA	C,NA	1,NA	-inf,NA	inf,NA	1.35175,NA	0.000131009	0.000131009
2	chr12:108869748:A:G	108869748	NA,G	NA,A	NA,1	NA,-inf	NA,inf	NA,1.04483	0.000130717	0.000130717
2	chr12:108603561:G:A	108603561	NA,A	NA,G	NA,1	NA,inf	NA,inf	NA,0.772699	0.000130681	0.000130681
2	chr12:109290434:C:T	109290434	NA,T	NA,C	NA,1	NA,inf	NA,inf	NA,0.623677	0.000130629	0.000130629
2	chr12:109594439:G:T	109594439	T,NA	G,NA	1,NA	inf,NA	inf,NA	0.915269,NA	0.000130532	0.000130532
2	chr12:108745990:A:G	108745990	G,NA	A,NA	1,NA	-inf,NA	inf,NA	1.35416,NA	0.000130027	0.000130027
2	chr12:108978280:A:G	108978280	NA,G	NA,A	NA,1	NA,-inf	NA,inf	NA,1.26278	0.000129986	0.000129986
2	chr12:108611149:G:A	108611149	NA,A	NA,G	NA,1	NA,inf	NA,inf	NA,0.773722	0.000129971	0.000129971
2	chr12:109361682:C:T	109361682	NA,T	NA,C	NA,1	NA,-inf	NA,inf	NA,0.796664	0.000129845	0.000129845
2	chr12:109102578:G:A	109102578	NA,A	NA,G	NA,1	NA,inf	NA,inf	NA,0.615059	0.000129649	0.000129649
2	chr12:109403135:A:G	109403135	G,G	A,A	1,1	inf,-inf	inf,inf	1.07175,1.70259	0.000129616	0.000129616
2	chr12:109116270:A:C	109116270	NA,C	NA,A	NA,1	NA,inf	NA,inf	NA,0.605257	0.00012946	0.00012946
2	chr12:109470812:T:C	109470812	C,C	T,T	1,1	-inf,inf	inf,inf	1.56422,0.46318	0.000129272	0.000129272
2	chr12:109248160:T:A	109248160	NA,A	NA,T	NA,1	NA,-inf	NA,inf	NA,0.884647	0.000129257	0.000129257
2	chr12:108975239:C:T	108975239	NA,T	NA,C	NA,1	NA,inf	NA,inf	NA,0.622385	0.000129233	0.000129233
2	chr12:108648548:T:C	108648548	NA,C	NA,T	NA,1	NA,-inf	NA,inf	NA,0.974899	0.000128978	0.000128978
2	chr12:109141971:G:T	109141971	NA,T	NA,G	NA,1	NA,inf	NA,inf	NA,1.0345	0.000128937	0.000128937
2	chr12:108731171:T:C	108731171	NA,C	NA,T	NA,1	NA,inf	NA,inf	NA,0.951222	0.000128908	0.000128908
2	chr12:108978418:G:A	108978418	NA,A	NA,G	NA,1	NA,inf	NA,inf	NA,0.619059	0.000128895	0.000128895
2	chr12:108923028:A:G	108923028	G,G	A,A	1,1	inf,-inf	inf,inf	1.00803,0.314088	0.000128846	0.000128846
2	chr12:109532815:AT:A	109532815	NA,A	NA,AT	NA,1	NA,inf	NA,inf	NA,1.05652	0.000128776	0.000128776
2	chr12:108937139:G:A	108937139	A,A	G,G	1,1	-inf,-inf	inf,inf	0.667422,1.74568	0.00012874	0.00012874
2	chr12:108878275:C:T	108878275	T,T	C,C	1,1	inf,-inf	inf,inf	2.12254,0.803375	0.000128706	0.000128706
2	chr12:109532825:GT:G	109532825	NA,G	NA,GT	NA,1	NA,inf	NA,inf	NA,1.05475	0.000128448	0.000128448
2	chr12:108635105:G:A	108635105	NA,A	NA,G	NA,1	NA,-inf	NA,inf	NA,1.0083	0.000128445	0.000128445
2	chr12:109591381:G:A	109591381	A,A	G,G	1,1	-inf,inf	inf,inf	1.13945,1.13882	0.000128303	0.000128303
2	chr12:108744084:G:A	108744084	NA,A	NA,G	NA,1	NA,-inf	NA,inf	NA,1.089	0.00012828	0.00012828
2	chr12:108945762:T:C	108945762	NA,C	NA,T	NA,1	NA,inf	NA,inf	NA,0.585934	0.000127949	0.000127949
2	chr12:109481129:C:T	109481129	T,T	C,C	1,1	-inf,inf	inf,inf	1.5647,0.418781	0.000127836	0.000127836
2	chr12:108722506:C:T	108722506	NA,T	NA,C	NA,1	NA,-inf	NA,inf	NA,0.944807	0.000127762	0.000127762
2	chr12:108636287:A:C	108636287	NA,C	NA,A	NA,1	NA,inf	NA,inf	NA,0.751337	0.000127648	0.000127648
2	chr12:109370070:T:A	109370070	NA,A	NA,T	NA,1	NA,-inf	NA,inf	NA,1.10954	0.000127461	0.000127461
2	chr12:108727670:T:C	108727670	C,NA	T,NA	1,NA	-inf,NA	inf,NA	0.999427,NA	0.000127438	0.000127438
2	chr12:108884547:C:T	108884547	T,T	C,C	1,1	-inf,inf	inf,inf	0.321128,2.25348	0.000127392	0.000127392
2	chr12:108945966:C:G	108945966	NA,G	NA,C	NA,1	NA,inf	NA,inf	NA,0.582293	0.000127012	0.000127012
2	chr12:108738057:C:A	108738057	A,NA	C,NA	1,NA	-inf,NA	inf,NA	1.34236,NA	0.000126883	0.000126883
2	chr12:109434638:A:G	109434638	G,G	A,A	1,1	inf,-inf	inf,inf	1.11969,0.902728	0.000126878	0.000126878
2	chr12:109563582:C:T	109563582	T,T	C,C	1,1	inf,-inf	inf,inf	1.10915,1.61485	0.00012686	0.00012686
2	chr12:109040619:T:G	109040619	G,G	T,T	1,1	-inf,inf	inf,inf	2.81485,0.316099	0.000126854	0.000126854
2	chr12:108842569:G:A	108842569	NA,A	NA,G	NA,1	NA,inf	NA,inf	NA,0.760551	0.000126483	0.000126483
2	chr12:109566999:C:T	109566999	T,T	C,C	1,1	-inf,inf	inf,inf	1.14431,1.12478	0.000125474	0.000125474
2	chr12:109441960:T:C	109441960	C,NA	T,NA	1,NA	-inf,NA	inf,NA	0.906838,NA	0.000125455	0.000125455
2	chr12:108992025:C:T	108992025	NA,T	NA,C	NA,1	NA,inf	NA,inf	NA,1.2778	0.000125203	0.000125203
2	chr12:108618686:T:C	108618686	NA,C	NA,T	NA,1	NA,inf	NA,inf	NA,0.753867	0.000124585	0.000124585
2	chr12:108973907:A:C	108973907	NA,C	NA,A	NA,1	NA,inf	NA,inf	NA,0.599624	0.000124208	0.000124208
2	chr12:108973198:C:G	108973198	NA,G	NA,C	NA,1	NA,inf	NA,inf	NA,0.599524	0.000124185	0.000124185
2	chr12:109665494:C:T	109665494	T,T	C,C	1,1	inf,-inf	inf,inf	1.24864,0.776327	0.000124119	0.000124119
2	chr12:109454374:T:C	109454374	C,C	T,T	1,1	-inf,inf	inf,inf	1.53203,0.490012	0.000123619	0.000123619
2	chr12:109104238:A:G	109104238	NA,G	NA,A	NA,1	NA,inf	NA,inf	NA,0.604458	0.000123047	0.000123047
2	chr12:108935979:A:C	108935979	NA,C	NA,A	NA,1	NA,inf	NA,inf	NA,0.672784	0.000122915	0.000122915
2	chr12:108987013:C:T	108987013	NA,T	NA,C	NA,1	NA,inf	NA,inf	NA,1.28499	0.000122803	0.000122803
2	chr12:109416848:A:T	109416848	NA,T	NA,A	NA,1	NA,inf	NA,inf	NA,0.621858	0.000122735	0.000122735
2	chr12:109454194:G:A	109454194	A,A	G,G	1,1	-inf,inf	inf,inf	1.54922,0.439935	0.000122725	0.000122725
2	chr12:109084493:A:G	109084493	NA,G	NA,A	NA,1	NA,-inf	NA,inf	NA,0.600717	0.000122652	0.000122652
2	chr12:109576692:G:A	109576692	A,A	G,G	1,1	-inf,inf	inf,inf	1.12229,1.14076	0.000122434	0.000122434
2	chr12:109205347:A:G	109205347	NA,G	NA,A	NA,1	NA,inf	NA,inf	NA,1.21264	0.000122148	0.000122148
2	chr12:109192671:A:G	109192671	NA,G	NA,A	NA,1	NA,inf	NA,inf	NA,0.537724	0.000122115	0.000122115
2	chr12:109722367:C:T	109722367	NA,T	NA,C	NA,1	NA,-inf	NA,inf	NA,0.821606	0.000122056	0.000122056
2	chr12:109079255:C:G	109079255	NA,G	NA,C	NA,1	NA,inf	NA,inf	NA,0.590617	0.00012203	0.00012203
2	chr12:109139424:C:T	109139424	NA,T	NA,C	NA,1	NA,inf	NA,inf	NA,0.993153	0.000121367	0.000121367
2	chr12:108737340:T:A	108737340	NA,A	NA,T	NA,1	NA,-inf	NA,inf	NA,1.04221	0.000121236	0.000121236
```
