## Supplementary material for "Characterization of shared and ancestry-specific signals driving complex traits using multi-ancestry fine-mapping": susiex_nc2.cs80.snp

```
BP	SNP	PIP(CS1)	LogBF(CS1,Pop1)	LogBF(CS1,Pop2)	PIP(CS2)	LogBF(CS2,Pop1)	LogBF(CS2,Pop2)
108551816	chr12:108551816:G:A	1.53926e-14	-3.15636e-10	-1.5146	5.19931e-05	-3.15636e-10	-1.50047
108551834	chr12:108551834:A:G	2.44926e-13	-0.0297844	1.28226	0.000255596	-0.234605	0.32662
108551950	chr12:108551950:T:TA	2.48444e-13	-3.15636e-10	1.26673	0.000607997	-3.15636e-10	0.958586
108552450	chr12:108552450:T:C	1.9742e-13	-0.221414	1.25826	0.000200922	-0.44022	0.291556
108552554	chr12:108552554:C:A	2.2636e-13	-3.15636e-10	1.17364	0.000553273	-3.15636e-10	0.864268
108553099	chr12:108553099:G:T	2.32751e-13	-0.0768933	1.27838	0.000244028	-0.278205	0.323904
108553178	chr12:108553178:T:C	2.70467e-15	-2.07289	-1.18062	9.79512e-06	-2.0731	-1.0966
108553787	chr12:108553787:G:A	2.14556e-14	-3.15636e-10	-1.1825	7.6453e-05	-3.15636e-10	-1.11491
108553876	chr12:108553876:G:C	2.46619e-13	-0.0160527	1.27541	0.000255114	-0.231437	0.321563
108554034	chr12:108554034:C:T	1.825e-14	-3.15636e-10	-1.34432	5.79577e-05	-3.15636e-10	-1.39187
108554392	chr12:108554392:G:A	2.68565e-13	-3.15636e-10	1.34461	0.00065496	-3.15636e-10	1.03299
108554844	chr12:108554844:T:C	1.54173e-14	-3.15636e-10	-1.51299	5.22781e-05	-3.15636e-10	-1.49501
108555507	chr12:108555507:C:T	3.38746e-15	-1.51619	-1.51221	7.0958e-06	-1.99769	-1.49439
108555766	chr12:108555766:T:G	2.17689e-13	-3.15636e-10	1.13458	0.000524777	-3.15636e-10	0.81139
108555781	chr12:108555781:C:T	6.39626e-15	-1.82634	-0.566434	1.45264e-05	-1.76544	-1.01017
108555820	chr12:108555820:T:C	5.47814e-15	-1.72229	-0.82543	9.39764e-06	-2.05871	-1.15241
108555884	chr12:108555884:C:G	2.10549e-14	-3.15636e-10	-1.20135	7.81896e-05	-3.15636e-10	-1.09245
108556190	chr12:108556190:C:G	6.7232e-15	-1.82516	-0.517763	1.50845e-05	-1.76394	-0.973973
108556950	chr12:108556950:G:A	5.62457e-15	-1.70297	-0.818367	9.48217e-06	-2.05449	-1.14768
108557171	chr12:108557171:G:A	5.77732e-15	-1.69574	-0.798801	9.65632e-06	-2.05207	-1.1319
108557309	chr12:108557309:G:A	1.93141e-14	-3.15636e-10	-1.28765	6.84162e-05	-3.15636e-10	-1.22597
108557531	chr12:108557531:T:C	1.26612e-14	-1.70994	-4.9349e-10	4.06144e-05	-1.74746	-4.9349e-10
108557765	chr12:108557765:G:A	1.5384e-14	-3.15636e-10	-1.51516	5.18386e-05	-3.15636e-10	-1.50345
108557864	chr12:108557864:A:T	5.31808e-15	-1.76306	-0.814313	9.39935e-06	-2.06622	-1.14472
108557981	chr12:108557981:T:C	5.26033e-15	-1.74241	-0.84588	9.21788e-06	-2.06263	-1.16781
108558038	chr12:108558038:G:T	5.61755e-15	-1.71838	-0.804208	9.54306e-06	-2.05794	-1.13783
108558140	chr12:108558140:A:C	3.16467e-15	-1.79974	-1.2967	9.22192e-06	-2.05947	-1.17053
108558175	chr12:108558175:T:A	3.3513e-15	-1.69331	-1.34583	9.31647e-06	-2.03749	-1.18231
108558715	chr12:108558715:T:A	1.61419e-14	-3.15636e-10	-1.46707	5.42928e-05	-3.15636e-10	-1.45719
108558737	chr12:108558737:T:C	5.12952e-15	-2.06976	-0.543714	1.84874e-05	-2.07127	-0.463222
108558756	chr12:108558756:A:G	5.40972e-15	-1.72325	-0.837034	9.31322e-06	-2.05899	-1.16116
108559177	chr12:108559177:C:T	1.67887e-14	-3.15636e-10	-1.42778	5.41346e-05	-3.15636e-10	-1.46011
108559257	chr12:108559257:T:G	1.99387e-13	-3.15636e-10	1.04676	0.000483078	-3.15636e-10	0.728596
108559322	chr12:108559322:A:C	2.31885e-13	-0.0743824	1.27214	0.000243633	-0.274227	0.318307
108559495	chr12:108559495:G:A	2.5249e-15	-2.0736	-1.24868	9.07453e-06	-2.07371	-1.1724
108559569	chr12:108559569:G:A	1.97898e-14	-3.15636e-10	-1.26332	6.73169e-05	-3.15636e-10	-1.24217
108559780	chr12:108559780:C:T	5.62616e-15	-1.71673	-0.804332	9.55362e-06	-2.0574	-1.13726
108559953	chr12:108559953:C:T	5.41651e-15	-1.72206	-0.83697	9.31122e-06	-2.05864	-1.16172
108560079	chr12:108560079:G:A	2.6576e-15	-2.07346	-1.1976	9.60569e-06	-2.0736	-1.11563
108560140	chr12:108560140:T:C	2.08966e-14	-3.15636e-10	-1.2089	7.42484e-05	-3.15636e-10	-1.14417
108560254	chr12:108560254:C:T	2.4201e-13	-3.15636e-10	1.24049	0.00059304	-3.15636e-10	0.933679
108560648	chr12:108560648:G:A	1.6063e-14	-3.15636e-10	-1.47197	5.23458e-05	-3.15636e-10	-1.49371
108560726	chr12:108560726:G:A	5.62055e-15	-1.7076	-0.814451	9.49853e-06	-2.05548	-1.14497
108561047	chr12:108561047:C:T	5.67045e-15	-1.70223	-0.810985	9.53475e-06	-2.05419	-1.14245
108561348	chr12:108561348:G:A	2.44627e-14	-3.15636e-10	-1.05134	7.63287e-05	-3.15636e-10	-1.11653
108561789	chr12:108561789:G:A	1.53803e-14	-3.15636e-10	-1.5154	5.16621e-05	-3.15636e-10	-1.50686
108561838	chr12:108561838:CAT:C	1.92739e-14	-3.15636e-10	-1.28973	6.96413e-05	-3.15636e-10	-1.20823
108562002	chr12:108562002:G:A	2.49426e-13	-3.15636e-10	1.27068	0.000610175	-3.15636e-10	0.962163
108562013	chr12:108562013:A:C	1.47864e-14	-0.0409989	-1.51378	4.37042e-05	-0.168487	-1.50565
108562068	chr12:108562068:A:G	2.64551e-13	-3.15636e-10	1.32955	0.000644326	-3.15636e-10	1.01662
108562106	chr12:108562106:C:T	3.18654e-15	-1.79518	-1.29437	9.26284e-06	-2.05837	-1.16721
108562133	chr12:108562133:A:G	8.51362e-15	-2.06742	-0.0393961	2.84167e-05	-2.07199	-0.0326166
108562299	chr12:108562299:C:T	8.24491e-14	-3.15636e-10	0.163697	0.000244585	-3.15636e-10	0.0479796
108562309	chr12:108562309:G:C	1.5411e-14	-3.15636e-10	-1.5134	5.22111e-05	-3.15636e-10	-1.49629
108562361	chr12:108562361:GC:G	5.46149e-15	-1.73178	-0.818987	9.41837e-06	-2.06063	-1.14829
108562522	chr12:108562522:T:C	2.08303e-13	-3.15636e-10	1.09051	0.000503461	-3.15636e-10	0.769922
108562581	chr12:108562581:C:T	6.8987e-15	-1.62946	-0.687691	1.3886e-05	-1.73776	-1.08295
108562673	chr12:108562673:G:A	2.23735e-14	-3.15636e-10	-1.14061	6.85993e-05	-3.15636e-10	-1.2233
108562919	chr12:108562919:C:T	1.18097e-14	-1.77956	-4.9349e-10	4.32118e-05	-1.68547	-4.9349e-10
108563244	chr12:108563244:C:T	1.70973e-14	-3.15636e-10	-1.40956	5.7732e-05	-3.15636e-10	-1.39577
108563430	chr12:108563430:A:G	2.67572e-15	-2.07371	-1.19056	9.68109e-06	-2.07377	-1.10764
108563516	chr12:108563516:A:G	2.22917e-13	-3.15636e-10	1.15832	0.000549834	-3.15636e-10	0.858033
108563547	chr12:108563547:A:G	2.25734e-13	-3.15636e-10	1.17087	0.000556942	-3.15636e-10	0.870879
108564033	chr12:108564033:G:T	3.02788e-13	-3.15636e-10	1.46455	0.000736198	-3.15636e-10	1.14992
108564602	chr12:108564602:C:T	9.8151e-15	-1.96456	-4.9349e-10	3.46112e-05	-1.90741	-4.9349e-10
108564663	chr12:108564663:T:C	3.3543e-15	-1.7101	-1.32814	9.51107e-06	-2.04259	-1.15654
108565573	chr12:108565573:A:G	1.54089e-14	-3.15636e-10	-1.51354	5.15434e-05	-3.15636e-10	-1.50916
108566211	chr12:108566211:C:T	1.53882e-14	-3.15636e-10	-1.51488	5.19206e-05	-3.15636e-10	-1.50187
108566419	chr12:108566419:G:A	8.82441e-15	-2.07096	-4.9349e-10	2.97967e-05	-2.05719	-4.9349e-10
108566960	chr12:108566960:T:A	1.89952e-13	-3.15636e-10	0.998289	0.000472298	-3.15636e-10	0.706027
108567015	chr12:108567015:C:T	2.12314e-14	-3.15636e-10	-1.19301	7.56098e-05	-3.15636e-10	-1.126
108567426	chr12:108567426:A:G	2.34916e-13	-3.15636e-10	1.21074	0.000577662	-3.15636e-10	0.907405
108567452	chr12:108567452:A:G	4.36532e-15	-2.0537	-0.721093	1.96461e-05	-1.98843	-0.485276
108568047	chr12:108568047:G:A	2.70515e-15	-2.07303	-1.1803	9.79375e-06	-2.07283	-1.09701
108568304	chr12:108568304:A:G	2.03795e-13	-3.15636e-10	1.06863	0.000493269	-3.15636e-10	0.749471
108568517	chr12:108568517:C:T	2.63812e-14	-3.15636e-10	-0.975834	7.8831e-05	-3.15636e-10	-1.08428
108568592	chr12:108568592:G:A	2.03777e-13	-0.173622	1.24216	0.000216214	-0.370411	0.295095
108568669	chr12:108568669:C:T	1.53882e-14	-3.15636e-10	-1.51488	5.19206e-05	-3.15636e-10	-1.50187
108568706	chr12:108568706:T:C	1.83652e-14	-3.15636e-10	-1.33803	6.46415e-05	-3.15636e-10	-1.28273
108568794	chr12:108568794:C:T	2.00019e-14	-3.15636e-10	-1.25266	7.27015e-05	-3.15636e-10	-1.16522
108569151	chr12:108569151:G:A	2.15781e-13	-3.15636e-10	1.12578	0.000520446	-3.15636e-10	0.803103
108569153	chr12:108569153:A:T	2.09501e-13	-3.15636e-10	1.09624	0.000506064	-3.15636e-10	0.77508
108569220	chr12:108569220:A:G	2.294e-13	-3.15636e-10	1.18698	0.000565224	-3.15636e-10	0.885639
108569490	chr12:108569490:A:G	5.78001e-15	-1.6902	-0.803882	9.60173e-06	-2.05164	-1.138
108570130	chr12:108570130:T:C	1.696e-14	-3.15636e-10	-1.41762	5.69372e-05	-3.15636e-10	-1.40963
108570326	chr12:108570326:C:T	2.05911e-14	-3.15636e-10	-1.22362	7.62127e-05	-3.15636e-10	-1.11805
108570644	chr12:108570644:G:C	2.11536e-14	-3.15636e-10	-1.19667	7.86593e-05	-3.15636e-10	-1.08646
108570656	chr12:108570656:A:G	1.54028e-14	-3.15636e-10	-1.51394	5.21233e-05	-3.15636e-10	-1.49797
108570697	chr12:108570697:T:C	5.64585e-15	-1.70062	-0.816946	9.49791e-06	-2.05399	-1.14652
108570858	chr12:108570858:G:A	5.81704e-15	-1.69361	-0.794084	9.66624e-06	-2.05242	-1.13052
108570898	chr12:108570898:A:G	3.14031e-15	-1.79024	-1.31392	9.05202e-06	-2.05743	-1.19117
108570994	chr12:108570994:C:T	9.32253e-15	-2.01605	-4.9349e-10	3.39582e-05	-1.92645	-4.9349e-10
108571306	chr12:108571306:A:G	2.55208e-14	-1.00899	-4.9349e-10	0.000111738	-0.73543	-4.9349e-10
108571543	chr12:108571543:A:G	2.48248e-13	-3.15636e-10	1.26594	0.000606491	-3.15636e-10	0.956106
108571983	chr12:108571983:C:T	2.22718e-13	-3.15636e-10	1.15742	0.000534563	-3.15636e-10	0.829866
108572070	chr12:108572070:TCTC:T	1.77975e-14	-3.15636e-10	-1.36943	6.20456e-05	-3.15636e-10	-1.32371
108572209	chr12:108572209:G:T	1.90316e-14	-3.15636e-10	-1.30238	6.46195e-05	-3.15636e-10	-1.28307
108572569	chr12:108572569:A:C	1.32721e-14	-1.66282	-4.9349e-10	4.28863e-05	-1.69303	-4.9349e-10
108573165	chr12:108573165:A:C	1.588e-14	-3.15636e-10	-1.48342	5.58096e-05	-3.15636e-10	-1.42964
108573224	chr12:108573224:AAAG:A	1.53875e-14	-0.259858	-1.25507	3.97718e-05	-0.399488	-1.36894
108573504	chr12:108573504:T:C	1.82537e-14	-3.15636e-10	-1.34412	5.80635e-05	-3.15636e-10	-1.39005
108573543	chr12:108573543:T:TA	1.57893e-14	-3.15636e-10	-1.48915	5.24505e-05	-3.15636e-10	-1.49171
108573724	chr12:108573724:A:T	1.11251e-14	-1.83928	-4.9349e-10	3.52581e-05	-1.88889	-4.9349e-10
108573736	chr12:108573736:C:T	1.54994e-14	-3.15636e-10	-1.50768	5.26328e-05	-3.15636e-10	-1.48824
108573744	chr12:108573744:C:T	7.16451e-15	-1.7145	-0.564839	1.43373e-05	-1.7404	-1.04832
108574247	chr12:108574247:A:C	1.42829e-14	-1.58942	-4.9349e-10	4.72274e-05	-1.59661	-4.9349e-10
108574724	chr12:108574724:A:C	1.57559e-14	-3.15636e-10	-1.49127	5.23644e-05	-3.15636e-10	-1.49336
108575119	chr12:108575119:G:A	2.57394e-14	-0.67552	-0.324942	5.41404e-05	-0.796714	-0.663289
108575188	chr12:108575188:A:G	6.54269e-15	-2.02881	-0.341322	1.93919e-05	-2.02635	-0.460376
108575355	chr12:108575355:T:C	7.22274e-15	-1.73925	-0.531997	1.42819e-05	-1.77544	-1.01715
108575717	chr12:108575717:G:A	1.57219e-14	-3.15636e-10	-1.49343	5.22566e-05	-3.15636e-10	-1.49542
108575762	chr12:108575762:T:C	2.87307e-15	-1.83846	-1.35464	7.23051e-06	-2.06402	-1.40925
108575959	chr12:108575959:G:A	2.297e-15	-1.92277	-1.49411	6.52218e-06	-2.07389	-1.50248
108576184	chr12:108576184:A:C	3.70288e-14	-3.15636e-10	-0.636789	8.10324e-05	-3.15636e-10	-1.05673
108576451	chr12:108576451:T:C	3.72694e-14	-3.15636e-10	-0.630311	8.1385e-05	-3.15636e-10	-1.05239
108576538	chr12:108576538:G:T	3.69561e-14	-3.15636e-10	-0.638755	8.0904e-05	-3.15636e-10	-1.05832
108576686	chr12:108576686:C:T	3.73367e-14	-3.15636e-10	-0.628509	8.14911e-05	-3.15636e-10	-1.05109
108576886	chr12:108576886:C:T	6.49623e-15	-1.6753	-0.701961	1.35567e-05	-1.69986	-1.14485
108576989	chr12:108576989:C:CA	8.07421e-15	-1.68241	-0.477399	1.58465e-05	-1.71078	-0.977857
108576993	chr12:108576993:C:CCA	7.99545e-15	-1.69221	-0.477399	1.5693e-05	-1.72051	-0.977857
108577118	chr12:108577118:C:T	2.20939e-14	-3.15636e-10	-1.15318	8.87836e-05	-3.15636e-10	-0.965382
108577195	chr12:108577195:G:A	1.54296e-14	-3.15636e-10	-1.5122	5.13497e-05	-3.15636e-10	-1.51292
108577292	chr12:108577292:A:G	3.80675e-14	-3.15636e-10	-0.609123	8.26131e-05	-3.15636e-10	-1.03741
108577411	chr12:108577411:A:T	3.73527e-14	-3.15636e-10	-0.62808	8.14858e-05	-3.15636e-10	-1.05115
108577437	chr12:108577437:T:C	2.78011e-15	-1.89132	-1.33468	7.28587e-06	-2.0726	-1.39305
108577679	chr12:108577679:TCAC:T	7.95675e-14	0.128121	-4.9349e-10	0.000893538	1.34361	-4.9349e-10
108577836	chr12:108577836:G:A	1.54294e-14	-3.15636e-10	-1.51221	5.13337e-05	-3.15636e-10	-1.51324
108578821	chr12:108578821:A:G	3.10444e-14	-3.15636e-10	-0.813066	0.000105445	-3.15636e-10	-0.793398
108579108	chr12:108579108:CT:C	1.54125e-14	-3.15636e-10	-1.51331	5.14828e-05	-3.15636e-10	-1.51033
108579547	chr12:108579547:C:T	2.21813e-15	-2.01817	-1.43365	6.83076e-06	-2.0576	-1.47255
108579549	chr12:108579549:A:G	7.61352e-15	-1.96525	-0.253304	2.40649e-05	-2.00693	-0.2639
108579781	chr12:108579781:G:A	1.90865e-14	-3.15636e-10	-1.2995	7.00948e-05	-3.15636e-10	-1.20173
108580903	chr12:108580903:T:C	3.9832e-14	-3.15636e-10	-0.563813	0.000137053	-3.15636e-10	-0.531215
108581141	chr12:108581141:C:T	3.25034e-15	-1.8612	-1.20853	9.44923e-06	-1.95022	-1.25543
108581280	chr12:108581280:A:G	2.69363e-14	0.31671	-1.27172	7.21966e-05	-0.177814	-0.994376
108581428	chr12:108581428:G:A	8.89025e-15	-2.06353	-4.9349e-10	3.14274e-05	-2.0039	-4.9349e-10
108581436	chr12:108581436:C:T	1.58214e-14	-3.15636e-10	-1.48712	5.18128e-05	-3.15636e-10	-1.50395
108581809	chr12:108581809:T:A	4.53729e-15	-1.49925	-1.2369	1.11262e-05	-1.70739	-1.33489
108581914	chr12:108581914:C:T	1.72969e-14	-3.15636e-10	-1.39796	5.26953e-05	-3.15636e-10	-1.48706
108582384	chr12:108582384:G:T	6.54976e-15	-2.05194	-0.317122	1.94712e-05	-2.05726	-0.425384
108582446	chr12:108582446:A:G	1.5763e-14	-3.15636e-10	-1.49082	5.1653e-05	-3.15636e-10	-1.50703
108582598	chr12:108582598:C:A	9.6217e-15	-1.52083	-0.463638	2.69942e-05	-1.64685	-0.509109
108582601	chr12:108582601:A:G	9.50619e-15	-1.99654	-4.9349e-10	3.59466e-05	-1.86955	-4.9349e-10
108582677	chr12:108582677:T:C	2.78339e-15	-1.94122	-1.28359	8.34736e-06	-2.00828	-1.32136
108582904	chr12:108582904:T:C	2.00287e-14	-3.15636e-10	-1.25132	5.95972e-05	-3.15636e-10	-1.36397
108583086	chr12:108583086:C:T	9.86725e-15	-1.95926	-4.9349e-10	3.6441e-05	-1.85589	-4.9349e-10
108583122	chr12:108583122:G:T	1.60214e-14	-3.15636e-10	-1.47456	5.24533e-05	-3.15636e-10	-1.49166
108583145	chr12:108583145:G:A	1.69557e-13	0.884702	-4.9349e-10	0.000671671	1.05819	-4.9349e-10
108583660	chr12:108583660:T:C	1.55367e-14	-3.15636e-10	-1.50528	5.25211e-05	-3.15636e-10	-1.49037
108583901	chr12:108583901:T:C	1.6455e-14	-3.15636e-10	-1.44786	5.15967e-05	-3.15636e-10	-1.50813
108584638	chr12:108584638:C:T	7.40291e-15	-1.74267	-0.503938	2.09754e-05	-1.80254	-0.605695
108584639	chr12:108584639:A:G	4.74786e-15	-1.20864	-1.48215	1.31174e-05	-1.38406	-1.49358
108584729	chr12:108584729:A:T	9.0397e-15	-2.04686	-4.9349e-10	2.93471e-05	-2.07239	-4.9349e-10
108584994	chr12:108584994:C:G	1.10923e-14	-1.84224	-4.9349e-10	3.24766e-05	-1.97106	-4.9349e-10
108585018	chr12:108585018:A:C	1.54757e-14	-3.15636e-10	-1.50921	5.12516e-05	-3.15636e-10	-1.51484
108585101	chr12:108585101:AG:A	1.55682e-14	-3.15636e-10	-1.50325	5.13307e-05	-3.15636e-10	-1.51329
108585273	chr12:108585273:G:C	4.05042e-15	-1.81611	-1.03355	1.34171e-05	-1.91961	-0.935441
108585368	chr12:108585368:A:C	2.92518e-15	-1.91626	-1.25887	8.67986e-06	-1.98935	-1.30123
108585371	chr12:108585371:A:C	2.9319e-15	-1.91452	-1.25831	8.6958e-06	-1.98808	-1.30066
108585712	chr12:108585712:G:A	3.48124e-15	-2.06469	-0.93641	1.58955e-05	-2.06794	-0.617604
108585818	chr12:108585818:C:A	1.6367e-14	-3.15636e-10	-1.45322	5.27868e-05	-3.15636e-10	-1.48532
108586228	chr12:108586228:C:G	1.54657e-14	-3.15636e-10	-1.50986	5.2762e-05	-3.15636e-10	-1.48579
108586333	chr12:108586333:C:T	1.85033e-14	-3.15636e-10	-1.33054	5.722e-05	-3.15636e-10	-1.40468
108586536	chr12:108586536:ACT:A	2.33608e-14	-1.73617	0.638743	3.27394e-05	-1.85824	-0.104761
108586760	chr12:108586760:C:A	1.03751e-14	-1.53867	-0.370401	2.95803e-05	-1.65999	-0.404483
108586964	chr12:108586964:G:A	4.44079e-15	-1.24959	-1.50806	1.21775e-05	-1.47965	-1.47234
108587265	chr12:108587265:A:G	1.91563e-14	-3.15636e-10	-1.29585	6.75673e-05	-3.15636e-10	-1.23846
108587397	chr12:108587397:G:GTCTCAAAC	4.51353e-14	-3.15636e-10	-0.43882	0.00015614	-3.15636e-10	-0.400833
108587866	chr12:108587866:A:G	1.13918e-14	-1.49036	-0.325229	3.20429e-05	-1.61814	-0.366363
108588713	chr12:108588713:G:A	1.563e-14	-3.15636e-10	-1.4993	5.17628e-05	-3.15636e-10	-1.50491
108588966	chr12:108588966:A:G	1.46147e-14	-1.42772	-0.13874	3.91108e-05	-1.55306	-0.23212
108589589	chr12:108589589:T:C	9.8649e-15	-1.9595	-4.9349e-10	3.07355e-05	-2.02616	-4.9349e-10
108589690	chr12:108589690:G:A	1.50245e-14	-1.53349	-0.0053132	4.16933e-05	-1.65511	-0.0661383
108589900	chr12:108589900:G:A	1.61971e-14	-3.15636e-10	-1.46365	5.70465e-05	-3.15636e-10	-1.40772
108590190	chr12:108590190:C:G	1.55936e-14	-3.15636e-10	-1.50163	5.53389e-05	-3.15636e-10	-1.43811
108590201	chr12:108590201:A:C	3.45564e-15	-1.96554	-1.04294	9.91509e-06	-1.97763	-1.1799
108590594	chr12:108590594:G:A	1.72046e-14	-3.15636e-10	-1.40331	5.55948e-05	-3.15636e-10	-1.43349
108590673	chr12:108590673:G:T	1.79205e-14	-3.15636e-10	-1.36254	5.75456e-05	-3.15636e-10	-1.39901
108590730	chr12:108590730:G:A	1.72201e-14	-3.15636e-10	-1.40241	5.9999e-05	-3.15636e-10	-1.35726
108590846	chr12:108590846:AG:A	1.56196e-14	-3.15636e-10	-1.49996	5.55869e-05	-3.15636e-10	-1.43363
108590975	chr12:108590975:C:A	6.44938e-15	-0.93229	-1.45221	2.42451e-05	-0.871252	-1.39211
108590993	chr12:108590993:C:T	1.62727e-14	-3.15636e-10	-1.459	5.59501e-05	-3.15636e-10	-1.42712
108591112	chr12:108591112:G:C	1.53969e-14	-3.15636e-10	-1.51432	5.12538e-05	-3.15636e-10	-1.51479
108591375	chr12:108591375:T:A	2.25042e-14	-3.15636e-10	-1.13478	7.97884e-05	-3.15636e-10	-1.07221
108591703	chr12:108591703:C:T	2.28289e-14	-2.00579	0.885334	6.39864e-05	-1.99381	0.700892
108591931	chr12:108591931:A:G	2.05329e-14	-3.15636e-10	-1.22645	7.28126e-05	-3.15636e-10	-1.16369
108592169	chr12:108592169:A:G	4.52035e-15	-1.27384	-1.46605	1.28614e-05	-1.4986	-1.39876
108592200	chr12:108592200:G:A	1.12018e-14	-1.83241	-4.9349e-10	3.33735e-05	-1.94382	-4.9349e-10
108592241	chr12:108592241:G:A	1.57422e-14	-3.15636e-10	-1.49214	5.39265e-05	-3.15636e-10	-1.46396
108592255	chr12:108592255:C:T	1.94837e-14	-1.68896	0.41005	2.85722e-05	-1.81599	-0.283157
108592375	chr12:108592375:C:T	1.58093e-14	-3.15636e-10	-1.48789	5.6845e-05	-3.15636e-10	-1.41125
108592761	chr12:108592761:TG:T	9.50804e-15	-1.99635	-4.9349e-10	3.0051e-05	-2.04869	-4.9349e-10
108593002	chr12:108593002:T:C	4.8545e-15	-1.19418	-1.4744	1.37048e-05	-1.42193	-1.4119
108593014	chr12:108593014:C:T	1.68741e-14	-3.15636e-10	-1.4227	5.46113e-05	-3.15636e-10	-1.45134
108593640	chr12:108593640:G:A	1.58061e-14	-3.15636e-10	-1.48809	5.67827e-05	-3.15636e-10	-1.41235
108593921	chr12:108593921:G:A	5.01824e-14	-3.15636e-10	-0.33282	0.000174638	-3.15636e-10	-0.28887
108594090	chr12:108594090:G:A	1.33105e-14	-1.65993	-4.9349e-10	3.10236e-05	-2.01683	-4.9349e-10
108594833	chr12:108594833:G:A	1.54324e-14	-3.15636e-10	-1.51201	5.15292e-05	-3.15636e-10	-1.50943
108594944	chr12:108594944:G:A	1.62267e-14	-3.15636e-10	-1.46183	5.27659e-05	-3.15636e-10	-1.48572
108595103	chr12:108595103:G:A	2.16352e-14	-3.15636e-10	-1.17416	6.81748e-05	-3.15636e-10	-1.22951
108595238	chr12:108595238:CACA:C	4.62161e-14	-3.15636e-10	-0.415156	0.000160851	-3.15636e-10	-0.371102
108595307	chr12:108595307:A:C	1.59334e-14	-3.15636e-10	-1.48007	5.77174e-05	-3.15636e-10	-1.39603
108595786	chr12:108595786:C:G	5.80471e-14	-0.18723	-4.9349e-10	0.000655049	1.03313	-4.9349e-10
108595842	chr12:108595842:A:G	1.52324e-14	-1.3454	-0.179658	2.65731e-05	-1.62733	-0.544354
108596029	chr12:108596029:C:T	1.25083e-14	-1.39464	-0.327447	2.03453e-05	-1.58666	-0.852069
108596243	chr12:108596243:C:T	1.56558e-14	-3.15636e-10	-1.49764	5.12374e-05	-3.15636e-10	-1.51511
108596277	chr12:108596277:G:A	7.02942e-15	-1.80251	-0.495869	1.74755e-05	-1.88572	-0.705059
108596294	chr12:108596294:A:G	1.53804e-14	-3.15636e-10	-1.51539	5.14959e-05	-3.15636e-10	-1.51008
108596575	chr12:108596575:G:A	3.76523e-15	-1.93238	-0.990299	1.07095e-05	-2.01108	-1.06937
108597356	chr12:108597356:G:A	9.15146e-15	-2.03457	-4.9349e-10	2.94978e-05	-2.06727	-4.9349e-10
108597447	chr12:108597447:C:T	1.84064e-14	-2.00744	0.671659	5.1803e-05	-1.99042	0.48628
108597485	chr12:108597485:A:T	1.91977e-14	-3.15636e-10	-1.2937	6.42031e-05	-3.15636e-10	-1.28953
108597614	chr12:108597614:A:G	7.37336e-15	-1.90801	-0.3426	1.83849e-05	-1.99385	-0.546208
108598292	chr12:108598292:G:A	1.03698e-14	-1.90958	-4.9349e-10	3.75565e-05	-1.82574	-4.9349e-10
108598306	chr12:108598306:G:A	1.58345e-14	-1.89605	0.40975	3.18769e-05	-1.80678	-0.182923
108598912	chr12:108598912:G:A	2.00966e-14	-2.02375	0.775814	5.63603e-05	-2.0078	0.587986
108599141	chr12:108599141:T:C	3.81329e-15	-1.96983	-0.940161	1.09494e-05	-2.0343	-1.024
108599180	chr12:108599180:G:A	3.72151e-15	-1.94641	-0.987949	1.06204e-05	-2.01898	-1.06983
108599651	chr12:108599651:G:A	1.53804e-14	-3.15636e-10	-1.51539	5.24939e-05	-3.15636e-10	-1.49089
108599967	chr12:108599967:G:A	9.90167e-15	-1.95578	-4.9349e-10	3.04205e-05	-2.03647	-4.9349e-10
108600065	chr12:108600065:A:G	1.6663e-14	-3.15636e-10	-1.43529	5.39186e-05	-3.15636e-10	-1.46411
108600273	chr12:108600273:G:A	5.07365e-15	-1.64474	-0.979682	1.35708e-05	-1.75295	-1.09071
108600356	chr12:108600356:T:G	5.65249e-14	-3.15636e-10	-0.213803	0.000171103	-3.15636e-10	-0.309319
108600400	chr12:108600400:A:G	1.71201e-14	-3.15636e-10	-1.40823	5.49568e-05	-3.15636e-10	-1.44504
108601157	chr12:108601157:T:A	1.64506e-14	-3.15636e-10	-1.44812	5.39362e-05	-3.15636e-10	-1.46378
108601372	chr12:108601372:A:G	9.79298e-15	-1.96682	-4.9349e-10	3.39296e-05	-1.9273	-4.9349e-10
108601774	chr12:108601774:C:T	1.95595e-14	-3.15636e-10	-1.27502	6.34318e-05	-3.15636e-10	-1.30162
108602076	chr12:108602076:G:A	1.53332e-14	-1.51846	-4.9349e-10	3.62075e-05	-1.86232	-4.9349e-10
108602222	chr12:108602222:G:A	1.54218e-14	-3.15636e-10	-1.5127	5.18357e-05	-3.15636e-10	-1.5035
108602331	chr12:108602331:G:T	1.81031e-14	-3.15636e-10	-1.3524	5.54898e-05	-3.15636e-10	-1.43538
108602427	chr12:108602427:G:A	1.54624e-14	-3.15636e-10	-1.51007	5.12409e-05	-3.15636e-10	-1.51504
108602668	chr12:108602668:G:A	1.8983e-14	-3.15636e-10	-1.30494	6.85979e-05	-3.15636e-10	-1.22332
108602677	chr12:108602677:T:C	2.88173e-14	-3.15636e-10	-0.887507	9.63268e-05	-3.15636e-10	-0.883836
108602884	chr12:108602884:G:A	3.78158e-14	-3.15636e-10	-0.615757	0.000132152	-3.15636e-10	-0.567627
108603146	chr12:108603146:G:A	3.93839e-15	-1.38579	-1.49192	1.13267e-05	-1.59327	-1.43115
108603193	chr12:108603193:G:A	1.53811e-14	-3.15636e-10	-1.51535	5.13376e-05	-3.15636e-10	-1.51316
108603371	chr12:108603371:T:C	7.56241e-15	-1.25281	-0.972479	2.71127e-05	-1.19348	-0.958098
108603489	chr12:108603489:G:A	5.44493e-15	-1.93592	-0.617876	1.40222e-05	-2.01553	-0.795409
108603561	chr12:108603561:G:A	3.76515e-14	-3.15636e-10	-0.620112	0.000130681	-3.15636e-10	-0.578821
108603798	chr12:108603798:T:C	3.57403e-15	-2.03681	-0.937983	9.54537e-06	-1.9958	-1.19973
108604230	chr12:108604230:A:G	3.88177e-14	-3.15636e-10	-0.589609	0.000135229	-3.15636e-10	-0.544613
108604325	chr12:108604325:G:A	1.6933e-14	-3.15636e-10	-1.41922	5.24627e-05	-3.15636e-10	-1.49148
108604405	chr12:108604405:T:C	3.18752e-15	-2.04508	-1.04417	8.13985e-06	-2.06915	-1.28567
108604545	chr12:108604545:T:A	1.53803e-14	-3.15636e-10	-1.5154	5.24275e-05	-3.15636e-10	-1.49215
108606274	chr12:108606274:GGGTGGTTAGT:G	6.65597e-15	-2.04082	-0.312154	1.94775e-05	-2.01608	-0.466241
108606689	chr12:108606689:C:T	1.539e-14	-3.15636e-10	-1.51477	5.12571e-05	-3.15636e-10	-1.51473
108606694	chr12:108606694:C:T	3.40255e-14	-3.15636e-10	-0.721375	0.000117955	-3.15636e-10	-0.68128
108606708	chr12:108606708:G:A	1.54166e-14	-3.15636e-10	-1.51304	5.1857e-05	-3.15636e-10	-1.50309
108606780	chr12:108606780:C:T	2.80637e-14	-3.15636e-10	-0.914008	8.99424e-05	-3.15636e-10	-0.952414
108607461	chr12:108607461:G:A	1.5547e-14	-3.15636e-10	-1.50461	5.2625e-05	-3.15636e-10	-1.48839
108607462	chr12:108607462:T:C	1.72296e-14	-3.15636e-10	-1.40185	5.62998e-05	-3.15636e-10	-1.42089
108607496	chr12:108607496:G:A	1.61501e-14	-3.15636e-10	-1.46656	5.3215e-05	-3.15636e-10	-1.47724
108607813	chr12:108607813:C:T	1.37406e-14	-2.0564	0.428268	3.72953e-05	-2.03013	0.197417
108607994	chr12:108607994:A:G	4.0484e-14	-3.15636e-10	-0.547577	0.000140933	-3.15636e-10	-0.503297
108608104	chr12:108608104:G:A	1.03074e-14	-1.25315	-0.662476	1.87356e-05	-1.51254	-1.00862
108608120	chr12:108608120:T:C	1.57744e-14	-3.15636e-10	-1.49009	5.38995e-05	-3.15636e-10	-1.46446
108608137	chr12:108608137:G:A	3.54652e-15	-2.02604	-0.956481	9.5802e-06	-1.97879	-1.2131
108608897	chr12:108608897:G:A	1.60704e-14	-3.15636e-10	-1.47151	5.50639e-05	-3.15636e-10	-1.44309
108608953	chr12:108608953:C:T	3.82836e-15	-2.029	-0.877045	1.0075e-05	-1.9851	-1.15643
108609416	chr12:108609416:C:T	2.0243e-14	-0.971966	-0.268709	4.63534e-05	-0.984245	-0.631044
108609506	chr12:108609506:A:G	1.54292e-14	-3.15636e-10	-1.51222	5.18857e-05	-3.15636e-10	-1.50254
108609654	chr12:108609654:A:G	6.50491e-15	-0.984798	-1.39113	2.71507e-05	-0.826459	-1.32372
108609787	chr12:108609787:C:T	1.59188e-14	-3.15636e-10	-1.48098	5.21488e-05	-3.15636e-10	-1.49748
108609916	chr12:108609916:T:C	2.09645e-14	-3.15636e-10	-1.20566	7.69672e-05	-3.15636e-10	-1.1082
108609965	chr12:108609965:G:A	1.74236e-14	-3.15636e-10	-1.39066	5.43497e-05	-3.15636e-10	-1.45614
108609980	chr12:108609980:C:T	1.71583e-14	-3.15636e-10	-1.406	5.51766e-05	-3.15636e-10	-1.44104
108610449	chr12:108610449:G:A	1.53948e-14	-3.15636e-10	-1.51446	5.18763e-05	-3.15636e-10	-1.50272
108610667	chr12:108610667:A:G	2.4425e-15	-2.06974	-1.28572	8.02674e-06	-2.03532	-1.33348
108611149	chr12:108611149:G:A	3.75987e-14	-3.15636e-10	-0.621516	0.000129971	-3.15636e-10	-0.584269
108611174	chr12:108611174:T:C	5.53408e-15	-2.03356	-0.503999	2.61874e-05	-1.91506	-0.271244
108611308	chr12:108611308:A:T	3.23601e-15	-2.03615	-1.03799	1.03099e-05	-2.04066	-1.07782
108612202	chr12:108612202:C:T	3.84165e-14	-3.15636e-10	-0.599997	0.000133421	-3.15636e-10	-0.558075
108612350	chr12:108612350:G:A	2.72846e-15	-1.77647	-1.46827	9.45468e-06	-1.79866	-1.40641
108612807	chr12:108612807:G:A	1.95592e-14	-3.15636e-10	-1.27504	7.26202e-05	-3.15636e-10	-1.16634
108613353	chr12:108613353:T:C	3.15867e-15	-1.93203	-1.16631	1.30344e-05	-1.92642	-0.957575
108613354	chr12:108613354:G:A	4.36405e-15	-1.87716	-0.897927	1.5143e-05	-1.91927	-0.814771
108613407	chr12:108613407:C:T	1.53844e-14	-3.15636e-10	-1.51513	5.14544e-05	-3.15636e-10	-1.51089
108613861	chr12:108613861:A:G	1.82221e-14	-3.15636e-10	-1.34585	5.93476e-05	-3.15636e-10	-1.36817
108613929	chr12:108613929:C:T	2.78463e-15	-2.06999	-1.15438	8.84476e-06	-2.06676	-1.20499
108614170	chr12:108614170:T:C	6.22406e-15	-2.02943	-0.390627	1.75546e-05	-2.00133	-0.584934
108615145	chr12:108615145:G:T	6.74781e-15	-2.03628	-0.302987	1.88172e-05	-2.00977	-0.507038
108615193	chr12:108615193:G:A	2.67231e-15	-2.07304	-1.19251	8.61043e-06	-2.05729	-1.24132
108616652	chr12:108616652:G:T	2.55466e-14	-3.15636e-10	-1.00798	7.55496e-05	-3.15636e-10	-1.12679
108616785	chr12:108616785:A:AT	4.19913e-15	-2.0739	-0.739704	1.24203e-05	-2.07272	-0.859531
108617681	chr12:108617681:T:G	2.57522e-15	-1.79675	-1.5058	8.05787e-06	-1.85111	-1.51382
108617869	chr12:108617869:G:A	8.87576e-15	-2.06516	-4.9349e-10	2.96927e-05	-2.06068	-4.9349e-10
108618196	chr12:108618196:T:C	3.27609e-14	-3.15636e-10	-0.759249	0.000112802	-3.15636e-10	-0.72595
108618505	chr12:108618505:C:T	1.12554e-14	-1.82764	-4.9349e-10	4.50036e-05	-1.64484	-4.9349e-10
108618686	chr12:108618686:T:C	3.63033e-14	-3.15636e-10	-0.656576	0.000124585	-3.15636e-10	-0.626599
108618918	chr12:108618918:C:T	2.07266e-15	-2.02106	-1.49859	6.49852e-06	-2.06498	-1.51503
108619371	chr12:108619371:T:C	2.59582e-15	-1.87628	-1.4183	7.50065e-06	-1.96398	-1.47262
108619492	chr12:108619492:T:C	1.62485e-14	-3.15636e-10	-1.46049	5.33363e-05	-3.15636e-10	-1.47497
108619543	chr12:108619543:A:G	2.46096e-15	-1.83523	-1.5127	7.93087e-06	-1.91365	-1.46717
108620310	chr12:108620310:T:G	2.90487e-14	-3.15636e-10	-0.879511	9.61756e-05	-3.15636e-10	-0.885408
108620465	chr12:108620465:T:C	2.68072e-15	-1.88064	-1.38176	9.03041e-06	-1.94792	-1.30306
108620539	chr12:108620539:T:C	3.39199e-15	-1.80637	-1.2207	9.32164e-06	-1.85866	-1.36058
108620918	chr12:108620918:A:G	2.34753e-15	-1.95498	-1.44014	7.25351e-06	-1.98505	-1.48504
108620987	chr12:108620987:C:T	2.78476e-15	-1.78883	-1.43549	8.51714e-06	-1.82669	-1.48281
108621009	chr12:108621009:C:T	5.15176e-15	-1.89692	-0.712222	1.47206e-05	-1.8257	-0.936634
108621776	chr12:108621776:G:A	1.60532e-14	-3.15636e-10	-1.47258	5.31233e-05	-3.15636e-10	-1.47897
108621939	chr12:108621939:A:T	1.65345e-14	-3.15636e-10	-1.44303	5.61977e-05	-3.15636e-10	-1.42271
108622379	chr12:108622379:AGGCGATAGCTGGG:A	1.54711e-14	-3.15636e-10	-1.50951	5.40341e-05	-3.15636e-10	-1.46197
108622970	chr12:108622970:C:T	1.55248e-14	-3.15636e-10	-1.50605	5.21434e-05	-3.15636e-10	-1.49759
108623003	chr12:108623003:G:A	1.53808e-14	-3.15636e-10	-1.51537	5.13304e-05	-3.15636e-10	-1.5133
108623027	chr12:108623027:C:A	3.33792e-15	-2.06483	-0.978303	9.09891e-06	-1.96594	-1.27749
108623030	chr12:108623030:G:A	8.8069e-15	-2.07295	-4.9349e-10	2.94512e-05	-2.06885	-4.9349e-10
108623490	chr12:108623490:G:A	2.46225e-15	-2.05534	-1.29207	7.20948e-06	-2.07349	-1.40269
108624122	chr12:108624122:C:T	2.68826e-15	-1.77667	-1.48292	9.34933e-06	-1.78809	-1.42819
108624619	chr12:108624619:C:T	4.84666e-15	-1.70109	-0.969103	1.10444e-05	-1.76452	-1.28514
108624625	chr12:108624625:A:G	1.54201e-14	-3.15636e-10	-1.51282	5.411e-05	-3.15636e-10	-1.46056
108624692	chr12:108624692:TC:T	6.20468e-15	-0.960853	-1.46233	1.91468e-05	-1.11051	-1.38894
108624796	chr12:108624796:T:C	1.68409e-14	-3.15636e-10	-1.42468	5.39276e-05	-3.15636e-10	-1.46394
108625093	chr12:108625093:G:A	9.17457e-14	-3.15636e-10	0.270536	0.000282672	-3.15636e-10	0.192705
108625261	chr12:108625261:C:A	1.64925e-14	-3.15636e-10	-1.44558	5.74297e-05	-3.15636e-10	-1.40102
108625467	chr12:108625467:C:T	1.5565e-14	-3.15636e-10	-1.50346	5.13617e-05	-3.15636e-10	-1.51269
108625915	chr12:108625915:T:C	2.91302e-15	-1.6963	-1.48299	9.09335e-06	-1.75751	-1.48653
108626324	chr12:108626324:G:A	2.37732e-14	-3.15636e-10	-1.07993	7.6554e-05	-3.15636e-10	-1.11359
108626412	chr12:108626412:G:T	4.60693e-15	-2.07286	-0.648061	1.10836e-05	-2.05764	-0.988482
108626426	chr12:108626426:G:A	1.75784e-14	-1.36693	-0.0148837	2.09285e-05	-1.82614	-0.584333
108626522	chr12:108626522:A:G	1.30762e-14	-1.67769	-4.9349e-10	4.46517e-05	-1.65269	-4.9349e-10
108626832	chr12:108626832:C:T	2.18613e-15	-2.00736	-1.45899	7.7827e-06	-1.9092	-1.49048
108627008	chr12:108627008:G:A	1.57185e-14	-3.15636e-10	-1.49364	5.28756e-05	-3.15636e-10	-1.48364
108627316	chr12:108627316:C:T	1.69157e-14	-3.15636e-10	-1.42024	5.23854e-05	-3.15636e-10	-1.49296
108628202	chr12:108628202:G:GC	1.78962e-14	-3.15636e-10	-1.3639	5.49997e-05	-3.15636e-10	-1.44426
108628415	chr12:108628415:T:C	1.85495e-14	-3.15636e-10	-1.32804	5.52486e-05	-3.15636e-10	-1.43974
108628695	chr12:108628695:G:A	4.84888e-14	-0.367151	-4.9349e-10	0.000189833	-0.205439	-4.9349e-10
108628701	chr12:108628701:T:A	1.99122e-14	-3.15636e-10	-1.25715	7.36574e-05	-3.15636e-10	-1.15216
108628985	chr12:108628985:T:G	2.87905e-15	-1.72498	-1.46605	9.16807e-06	-1.72352	-1.51233
108629024	chr12:108629024:G:A	2.2572e-15	-1.91898	-1.51538	7.90476e-06	-1.87328	-1.51084
108629503	chr12:108629503:G:A	1.55411e-14	-3.15636e-10	-1.505	5.22585e-05	-3.15636e-10	-1.49538
108629602	chr12:108629602:G:A	1.60409e-14	-3.15636e-10	-1.47334	5.21545e-05	-3.15636e-10	-1.49737
108629639	chr12:108629639:A:G	1.8106e-14	-0.123323	-1.22892	7.18942e-05	-0.312114	-0.864273
108629763	chr12:108629763:T:C	1.93551e-14	-3.15636e-10	-1.28553	5.7993e-05	-3.15636e-10	-1.39126
108630310	chr12:108630310:A:C	9.13706e-15	-1.77754	-0.258609	2.39897e-05	-1.74822	-0.525738
108630340	chr12:108630340:G:A	7.72945e-15	-1.68024	-0.523209	1.18391e-05	-1.9922	-0.987973
108630949	chr12:108630949:C:T	2.88993e-15	-1.67447	-1.51279	8.10043e-06	-1.84674	-1.51293
108631365	chr12:108631365:C:T	1.77664e-14	-3.15636e-10	-1.37117	6.10313e-05	-3.15636e-10	-1.3402
108631585	chr12:108631585:A:G	2.32751e-15	-1.95632	-1.44737	7.64832e-06	-1.96182	-1.45528
108631649	chr12:108631649:C:T	1.55338e-14	-3.15636e-10	-1.50547	5.28855e-05	-3.15636e-10	-1.48345
108632125	chr12:108632125:A:G	2.29624e-15	-2.06547	-1.35174	1.37333e-05	-1.83865	-0.993108
108632265	chr12:108632265:C:T	1.10794e-14	-1.8434	-4.9349e-10	3.87377e-05	-1.79477	-4.9349e-10
108632266	chr12:108632266:G:A	1.07136e-14	-1.87697	-4.9349e-10	3.64263e-05	-1.85629	-4.9349e-10
108632285	chr12:108632285:C:T	1.75829e-14	-3.15636e-10	-1.38156	5.34883e-05	-3.15636e-10	-1.47212
108632422	chr12:108632422:GTGTGTGAA:G	1.57946e-14	-3.15636e-10	-1.48882	5.38918e-05	-3.15636e-10	-1.4646
108632424	chr12:108632424:GTGTGAA:G	1.62239e-14	-3.15636e-10	-1.462	5.71373e-05	-3.15636e-10	-1.40613
108632584	chr12:108632584:G:A	3.96022e-15	-1.35946	-1.51273	1.52072e-05	-1.35734	-1.37247
108632661	chr12:108632661:T:C	3.60019e-15	-1.45225	-1.51525	1.57095e-05	-1.30212	-1.3952
108632756	chr12:108632756:A:T	3.7182e-15	-1.64329	-1.29195	8.57559e-06	-2.01446	-1.2882
108633071	chr12:108633071:A:C	1.5516e-14	-3.15636e-10	-1.50661	5.21466e-05	-3.15636e-10	-1.49752
108633111	chr12:108633111:A:G	9.04632e-15	-2.04613	-4.9349e-10	2.93335e-05	-2.07285	-4.9349e-10
108633196	chr12:108633196:G:A	2.09008e-15	-2.00749	-1.50379	8.07766e-06	-1.85869	-1.50379
108633232	chr12:108633232:T:C	3.50522e-15	-2.04983	-0.944404	1.46182e-05	-1.71035	-1.05897
108634109	chr12:108634109:C:T	1.79764e-14	-1.35942	-4.9349e-10	3.17806e-05	-1.99273	-4.9349e-10
108634372	chr12:108634372:C:T	2.67192e-15	-2.07132	-1.19437	9.96387e-06	-2.0305	-1.12211
108635105	chr12:108635105:G:A	5.1396e-14	-3.15636e-10	-0.308924	0.000128445	-3.15636e-10	-0.596083
108635228	chr12:108635228:G:A	2.4465e-14	-3.15636e-10	-1.05124	9.78361e-05	-3.15636e-10	-0.86829
108635557	chr12:108635557:G:A	6.93988e-15	-2.06177	-0.249429	4.58447e-05	-1.39657	-0.229751
108635679	chr12:108635679:T:C	1.58635e-14	-3.15636e-10	-1.48446	5.58131e-05	-3.15636e-10	-1.42957
108635797	chr12:108635797:A:G	1.54435e-14	-3.15636e-10	-1.5113	5.16962e-05	-3.15636e-10	-1.5062
108636133	chr12:108636133:G:A	2.11201e-15	-2.03748	-1.46337	9.27367e-06	-2.07385	-1.15055
108636164	chr12:108636164:C:A	2.10636e-15	-2.03576	-1.46777	9.06361e-06	-2.07379	-1.17352
108636287	chr12:108636287:A:C	3.72898e-14	-3.15636e-10	-0.629765	0.000127648	-3.15636e-10	-0.60231
108636377	chr12:108636377:A:G	1.65461e-14	-3.15636e-10	-1.44233	5.9555e-05	-3.15636e-10	-1.36468
108636670	chr12:108636670:G:A	8.80124e-15	-2.07359	-4.9349e-10	3.27122e-05	-1.96384	-4.9349e-10
108636690	chr12:108636690:TA:T	2.99084e-14	-3.15636e-10	-0.850344	8.50797e-05	-3.15636e-10	-1.00799
108636953	chr12:108636953:T:C	7.21809e-15	-1.63216	-0.639735	2.21234e-05	-2.0294	-0.325547
108638329	chr12:108638329:T:G	1.70257e-14	-3.15636e-10	-1.41376	5.78452e-05	-3.15636e-10	-1.39381
108638656	chr12:108638656:G:A	2.9497e-14	0.45934	-1.32353	0.0025156	3.78067	-1.40198
108638713	chr12:108638713:C:T	1.23449e-14	-0.664749	-1.07049	3.12572e-05	-1.12338	-0.885955
108638816	chr12:108638816:G:A	2.71851e-14	-3.15636e-10	-0.945815	9.93041e-05	-3.15636e-10	-0.853396
108639237	chr12:108639237:G:A	1.59569e-14	-3.15636e-10	-1.47859	5.2063e-05	-3.15636e-10	-1.49913
108639503	chr12:108639503:G:A	3.92534e-14	0.722042	-1.30049	0.00383343	4.18395	-1.38402
108639839	chr12:108639839:G:A	8.03989e-14	-3.15636e-10	0.138516	0.000197587	-3.15636e-10	-0.165402
108640075	chr12:108640075:T:A	1.54894e-14	-3.15636e-10	-1.50833	5.12583e-05	-3.15636e-10	-1.5147
108640091	chr12:108640091:G:A	1.24857e-14	-2.01797	0.294072	3.07158e-05	-1.94795	-0.0788567
108640389	chr12:108640389:T:C	2.56566e-14	0.490691	-1.49438	0.00257004	3.90119	-1.5011
108640518	chr12:108640518:A:G	2.64777e-14	0.522374	-1.49456	0.00269723	3.94961	-1.50121
108640588	chr12:108640588:G:C	1.10939e-14	-1.84209	-4.9349e-10	3.20197e-05	-1.98523	-4.9349e-10
108641176	chr12:108641176:C:T	3.65901e-14	-3.15636e-10	-0.648707	8.55342e-05	-3.15636e-10	-1.00267
108641202	chr12:108641202:G:A	1.69593e-14	-3.15636e-10	-1.41767	5.88276e-05	-3.15636e-10	-1.37697
108641647	chr12:108641647:G:C	1.6537e-14	-1.44289	-4.9349e-10	7.90414e-05	-1.08161	-4.9349e-10
108641821	chr12:108641821:C:T	2.18919e-14	-3.15636e-10	-1.16237	6.43087e-05	-3.15636e-10	-1.28789
108642199	chr12:108642199:TC:T	1.1089e-14	-1.84253	-4.9349e-10	3.19891e-05	-1.98619	-4.9349e-10
108642275	chr12:108642275:C:T	2.59546e-14	-3.15636e-10	-0.992137	7.19212e-05	-3.15636e-10	-1.17601
108642445	chr12:108642445:G:A	5.37008e-14	-3.15636e-10	-0.265057	0.000132341	-3.15636e-10	-0.566199
108642520	chr12:108642520:G:A	1.53961e-14	-3.15636e-10	-1.51437	5.12575e-05	-3.15636e-10	-1.51472
108642728	chr12:108642728:A:G	1.53812e-14	-3.15636e-10	-1.51534	5.1358e-05	-3.15636e-10	-1.51276
108642825	chr12:108642825:A:G	3.65326e-14	0.658813	-1.30909	0.00348473	4.09526	-1.3907
108642833	chr12:108642833:G:A	1.5648e-14	-3.15636e-10	-1.49814	5.26541e-05	-3.15636e-10	-1.48784
108643273	chr12:108643273:C:T	4.05727e-14	-3.15636e-10	-0.545388	9.26101e-05	-3.15636e-10	-0.923185
108643449	chr12:108643449:C:A	4.26427e-14	-3.15636e-10	-0.49563	9.6333e-05	-3.15636e-10	-0.883772
108643534	chr12:108643534:T:C	9.88399e-15	-1.04822	-0.909344	2.84652e-05	-1.36683	-0.736069
108643580	chr12:108643580:AC:A	8.22565e-14	-3.15636e-10	0.161358	0.000138648	-3.15636e-10	-0.519648
108643985	chr12:108643985:G:A	2.02453e-14	-3.15636e-10	-1.24056	7.75283e-05	-3.15636e-10	-1.10094
108644404	chr12:108644404:T:C	2.66387e-14	-3.15636e-10	-0.966118	7.68753e-05	-3.15636e-10	-1.1094
108644850	chr12:108644850:A:G	1.54843e-14	-3.15636e-10	-1.50866	5.12532e-05	-3.15636e-10	-1.5148
108645032	chr12:108645032:G:A	1.85319e-14	-3.15636e-10	-1.32899	7.2143e-05	-3.15636e-10	-1.17293
108645258	chr12:108645258:A:G	1.54618e-14	-3.15636e-10	-1.51011	5.41931e-05	-3.15636e-10	-1.45903
108645525	chr12:108645525:TAA:T	2.87047e-14	-3.15636e-10	-0.891422	7.08862e-05	-3.15636e-10	-1.19051
108645804	chr12:108645804:T:G	1.55816e-14	-3.15636e-10	-1.50239	5.53075e-05	-3.15636e-10	-1.43868
108647481	chr12:108647481:T:C	1.74938e-14	-3.15636e-10	-1.38664	5.894e-05	-3.15636e-10	-1.37506
108647599	chr12:108647599:T:TA	8.85601e-15	-2.06739	-4.9349e-10	2.93083e-05	-2.07371	-4.9349e-10
108648548	chr12:108648548:T:C	4.8742e-14	-3.15636e-10	-0.361944	0.000128978	-3.15636e-10	-0.591945
108650011	chr12:108650011:C:G	1.5995e-14	-1.47621	-4.9349e-10	5.20566e-05	-1.49925	-4.9349e-10
108650947	chr12:108650947:G:C	1.02748e-14	-1.02108	-0.897712	2.88508e-05	-1.36823	-0.721215
108651271	chr12:108651271:T:C	2.34025e-14	-3.15636e-10	-1.09564	6.4468e-05	-3.15636e-10	-1.28541
108651370	chr12:108651370:G:A	2.73871e-14	-3.15636e-10	-0.938412	7.50143e-05	-3.15636e-10	-1.1339
108653278	chr12:108653278:A:G	2.28741e-14	-3.15636e-10	-1.11848	9.12517e-05	-3.15636e-10	-0.937962
108653957	chr12:108653957:A:G	4.16082e-14	-3.15636e-10	-0.520188	9.46197e-05	-3.15636e-10	-0.901717
108654452	chr12:108654452:CA:C	3.225e-14	-3.15636e-10	-0.774967	0.000109324	-3.15636e-10	-0.757268
108654461	chr12:108654461:A:T	1.64833e-14	-3.15636e-10	-1.44613	5.23781e-05	-3.15636e-10	-1.49309
108655721	chr12:108655721:G:A	2.73754e-14	0.381448	-1.32029	0.00252071	3.76959	-1.38888
108655723	chr12:108655723:C:T	4.46729e-14	-3.15636e-10	-0.449118	0.000100022	-3.15636e-10	-0.84619
108656273	chr12:108656273:C:T	2.54298e-14	-3.15636e-10	-1.01256	7.04658e-05	-3.15636e-10	-1.19646
108656372	chr12:108656372:G:A	1.60332e-14	-1.16126	-0.312563	0.000240483	0.566268	-0.535202
108656428	chr12:108656428:G:A	2.08521e-15	-2.00076	-1.51286	7.85345e-06	-2.06335	-1.32728
108657192	chr12:108657192:C:T	4.45958e-14	0.498042	-0.948888	0.00375686	3.85936	-1.07961
108658167	chr12:108658167:T:C	2.65734e-15	-2.04806	-1.2231	1.19947e-05	-1.83435	-1.13276
108658626	chr12:108658626:T:A	2.14022e-14	-3.15636e-10	-1.18499	6.59842e-05	-3.15636e-10	-1.26217
108659213	chr12:108659213:A:C	1.81348e-14	-3.15636e-10	-1.35065	7.10599e-05	-3.15636e-10	-1.18806
108659361	chr12:108659361:G:A	1.77261e-14	-3.15636e-10	-1.37345	5.53543e-05	-3.15636e-10	-1.43783
108659852	chr12:108659852:T:G	2.69037e-14	-3.15636e-10	-0.956219	7.39338e-05	-3.15636e-10	-1.14841
108660086	chr12:108660086:C:T	5.7599e-15	-2.02579	-0.471774	2.06022e-05	-1.90578	-0.52041
108660699	chr12:108660699:G:A	5.84329e-15	-2.02003	-0.463159	2.05532e-05	-1.9162	-0.512369
108660847	chr12:108660847:A:G	7.46799e-15	-1.0553	-1.18256	8.34032e-05	0.264042	-1.29194
108661461	chr12:108661461:G:A	2.0729e-14	-3.15636e-10	-1.21695	8.4791e-05	-3.15636e-10	-1.01139
108661555	chr12:108661555:T:C	2.6857e-14	-3.15636e-10	-0.957957	7.73962e-05	-3.15636e-10	-1.10265
108661596	chr12:108661596:G:GA	1.57034e-14	-3.15636e-10	-1.49461	5.32146e-05	-3.15636e-10	-1.47725
108661888	chr12:108661888:C:T	2.34554e-14	-3.15636e-10	-1.09338	7.17783e-05	-3.15636e-10	-1.178
108662365	chr12:108662365:G:A	2.28454e-14	-3.15636e-10	-1.11973	6.36153e-05	-3.15636e-10	-1.29873
108662601	chr12:108662601:T:C	2.64729e-15	-2.0356	-1.23935	1.1461e-05	-1.86106	-1.15158
108662916	chr12:108662916:C:A	4.05277e-14	0.631478	-1.17798	0.00380238	4.07453	-1.28273
108663022	chr12:108663022:T:C	1.86356e-14	-3.15636e-10	-1.32341	6.66216e-05	-3.15636e-10	-1.25255
108663255	chr12:108663255:C:T	2.81028e-15	-2.01783	-1.19737	1.15989e-05	-1.89632	-1.10435
108663261	chr12:108663261:A:T	4.22502e-15	-1.35237	-1.45509	9.84878e-06	-1.6854	-1.47883
108663335	chr12:108663335:C:A	9.01258e-15	-2.04986	-4.9349e-10	2.93874e-05	-2.07102	-4.9349e-10
108663336	chr12:108663336:C:T	9.01536e-15	-2.04956	-4.9349e-10	2.93899e-05	-2.07093	-4.9349e-10
108663634	chr12:108663634:T:C	2.34632e-14	-3.15636e-10	-1.09305	6.49161e-05	-3.15636e-10	-1.27849
108663673	chr12:108663673:T:C	3.56976e-14	0.584713	-1.25811	0.00333105	4.00981	-1.35035
108664033	chr12:108664033:A:C	2.93637e-15	-2.03088	-1.14043	1.32681e-05	-1.8978	-0.968415
108666963	chr12:108666963:G:A	1.28836e-14	-0.814262	-0.878269	3.51765e-05	-1.21337	-0.67784
108667009	chr12:108667009:A:G	3.77093e-14	0.643735	-1.26231	0.00359177	4.08858	-1.35377
108667072	chr12:108667072:G:A	8.79909e-15	-2.07384	-4.9349e-10	2.97438e-05	-2.05896	-4.9349e-10
108667330	chr12:108667330:G:T	4.42843e-14	0.570282	-1.02814	0.00484158	3.96585	-0.932436
108667755	chr12:108667755:T:G	4.14854e-14	0.735955	-1.2591	0.00414278	4.22868	-1.35114
108667988	chr12:108667988:C:T	2.45915e-14	-3.15636e-10	-1.04608	6.72607e-05	-3.15636e-10	-1.24301
108668265	chr12:108668265:G:A	1.90954e-14	-3.15636e-10	-1.29904	6.8738e-05	-3.15636e-10	-1.22128
108668369	chr12:108668369:C:T	1.65962e-14	-3.15636e-10	-1.43931	5.35269e-05	-3.15636e-10	-1.4714
108668422	chr12:108668422:T:C	4.71928e-14	0.73701	-1.13125	0.00462089	4.23075	-1.244
108668645	chr12:108668645:T:C	4.39619e-14	0.662557	-1.12772	0.00414992	4.12028	-1.24102
108668905	chr12:108668905:T:C	4.81663e-14	0.752988	-1.12681	0.00475048	4.25472	-1.2403
108669463	chr12:108669463:T:G	1.58048e-14	-3.15636e-10	-1.48817	5.36662e-05	-3.15636e-10	-1.4688
108669500	chr12:108669500:G:T	3.55e-14	0.612509	-1.29146	0.00332806	4.03516	-1.3766
108670182	chr12:108670182:A:G	3.22063e-14	0.565047	-1.34137	0.00340327	3.94351	-1.2626
108670816	chr12:108670816:G:T	1.59198e-14	-1.48092	-4.9349e-10	6.21495e-05	-1.32204	-4.9349e-10
108671164	chr12:108671164:G:A	1.61764e-14	-3.15636e-10	-1.46493	5.18664e-05	-3.15636e-10	-1.50291
108671385	chr12:108671385:A:G	4.03329e-14	0.239492	-0.79081	0.00288333	3.45034	-0.935217
108671700	chr12:108671700:C:T	2.33237e-14	-3.15636e-10	-1.09901	6.46717e-05	-3.15636e-10	-1.28226
108671800	chr12:108671800:T:C	5.51374e-15	-1.50515	-1.03609	6.70033e-05	-0.0983425	-1.1485
108672036	chr12:108672036:T:C	1.06965e-14	-1.03207	-0.846495	2.97745e-05	-1.39194	-0.66599
108672165	chr12:108672165:A:G	1.99794e-14	-3.15636e-10	-1.25378	7.61842e-05	-3.15636e-10	-1.11843
108673018	chr12:108673018:C:T	1.59481e-14	-3.15636e-10	-1.47915	5.35823e-05	-3.15636e-10	-1.47036
108673845	chr12:108673845:T:C	1.70657e-14	-3.15636e-10	-1.41141	6.24607e-05	-3.15636e-10	-1.31704
108674328	chr12:108674328:C:T	1.56391e-14	-3.15636e-10	-1.49871	5.28935e-05	-3.15636e-10	-1.4833
108674434	chr12:108674434:G:A	3.68227e-14	0.542212	-1.18458	0.00327055	3.91596	-1.27483
108674527	chr12:108674527:G:A	2.84035e-14	0.285715	-1.18769	0.00254741	3.57814	-1.18689
108674867	chr12:108674867:A:C	4.02223e-14	-3.15636e-10	-0.554062	9.2188e-05	-3.15636e-10	-0.927753
108675709	chr12:108675709:C:A	1.933e-14	-3.15636e-10	-1.28682	6.96746e-05	-3.15636e-10	-1.20775
108675924	chr12:108675924:C:T	2.62758e-15	-2.00754	-1.27488	1.06495e-05	-1.91279	-1.17328
108676740	chr12:108676740:C:T	2.77763e-14	-3.15636e-10	-0.9243	7.58369e-05	-3.15636e-10	-1.123
108676837	chr12:108676837:C:A	1.99933e-14	-3.15636e-10	-1.25309	7.63039e-05	-3.15636e-10	-1.11686
108677183	chr12:108677183:C:T	5.54148e-15	-1.82318	-0.713047	1.22834e-05	-1.96546	-0.977871
108677367	chr12:108677367:C:T	9.02632e-15	-2.04834	-4.9349e-10	2.93593e-05	-2.07198	-4.9349e-10
108677572	chr12:108677572:G:A	1.5555e-14	-3.15636e-10	-1.50411	5.50599e-05	-3.15636e-10	-1.44316
108677909	chr12:108677909:C:T	3.20211e-14	0.57201	-1.3541	0.00324981	4.0503	-1.41553
108678083	chr12:108678083:T:C	1.67418e-14	-3.15636e-10	-1.43058	6.08328e-05	-3.15636e-10	-1.34345
108678713	chr12:108678713:T:C	1.53827e-14	-3.15636e-10	-1.51524	5.18559e-05	-3.15636e-10	-1.50311
108679552	chr12:108679552:C:T	3.59003e-14	-3.15636e-10	-0.66774	8.399e-05	-3.15636e-10	-1.02089
108679562	chr12:108679562:C:T	5.4697e-14	0.576693	-0.823369	0.00565302	3.96261	-0.774251
108680584	chr12:108680584:C:T	1.52397e-13	-3.15636e-10	0.778002	0.000455124	-3.15636e-10	0.668988
108681407	chr12:108681407:T:A	1.75549e-14	-3.15636e-10	-1.38315	6.31405e-05	-3.15636e-10	-1.30622
108682549	chr12:108682549:C:T	2.96586e-14	-3.15636e-10	-0.858732	0.000101103	-3.15636e-10	-0.835441
108683396	chr12:108683396:G:A	3.84507e-14	0.656282	-1.25539	0.00364864	4.09984	-1.34931
108683765	chr12:108683765:A:T	9.7006e-15	-1.9763	-4.9349e-10	4.59439e-05	-1.62416	-4.9349e-10
108683905	chr12:108683905:A:AT	2.66128e-14	-0.967094	-4.9349e-10	0.000493073	0.749074	-4.9349e-10
108684139	chr12:108684139:A:G	3.56393e-14	0.650496	-1.32553	0.00390249	4.05814	-1.24035
108684208	chr12:108684208:T:C	1.73737e-14	-3.15636e-10	-1.39352	5.91671e-05	-3.15636e-10	-1.37122
108684678	chr12:108684678:C:T	1.17956e-13	-3.15636e-10	0.521823	0.000391458	-3.15636e-10	0.518296
108685126	chr12:108685126:A:T	1.54611e-14	-3.15636e-10	-1.51016	5.44613e-05	-3.15636e-10	-1.45409
108686094	chr12:108686094:C:T	1.63095e-14	-3.15636e-10	-1.45674	5.23005e-05	-3.15636e-10	-1.49458
108686254	chr12:108686254:C:T	3.3317e-14	0.685108	-1.42753	0.00351917	4.07887	-1.36447
108686299	chr12:108686299:C:T	9.01782e-15	-2.04928	-4.9349e-10	2.93519e-05	-2.07223	-4.9349e-10
108686329	chr12:108686329:T:C	3.32388e-14	-3.15636e-10	-0.744767	7.91779e-05	-3.15636e-10	-1.07989
108686791	chr12:108686791:T:C	1.65306e-14	-3.15636e-10	-1.44327	5.8921e-05	-3.15636e-10	-1.37538
108686869	chr12:108686869:G:A	2.8242e-14	-3.15636e-10	-0.907676	7.67822e-05	-3.15636e-10	-1.11061
108687804	chr12:108687804:A:G	1.88868e-14	-3.15636e-10	-1.31002	7.40387e-05	-3.15636e-10	-1.147
108688447	chr12:108688447:CA:C	2.89484e-14	-0.882969	-4.9349e-10	0.000564219	0.883859	-4.9349e-10
108688689	chr12:108688689:C:G	9.7816e-15	-1.05427	-0.913714	2.81094e-05	-1.39683	-0.718648
108688703	chr12:108688703:T:A	1.89588e-14	-3.15636e-10	-1.30621	7.43956e-05	-3.15636e-10	-1.14219
108688725	chr12:108688725:G:A	9.3465e-15	-2.01348	-4.9349e-10	2.94745e-05	-2.06806	-4.9349e-10
108688914	chr12:108688914:C:T	2.77764e-14	-3.15636e-10	-0.924296	7.57486e-05	-3.15636e-10	-1.12416
108688946	chr12:108688946:G:T	1.11767e-14	-0.653578	-1.18107	0.000294433	1.52091	-1.28744
108689370	chr12:108689370:C:T	1.88507e-14	-3.15636e-10	-1.31194	7.38342e-05	-3.15636e-10	-1.14976
108690285	chr12:108690285:AAAAGGAGGTG:A	4.71173e-14	0.738163	-1.13401	0.0045953	4.22754	-1.24633
108691027	chr12:108691027:T:C	1.80341e-14	-3.15636e-10	-1.35622	7.04991e-05	-3.15636e-10	-1.19598
108691080	chr12:108691080:T:C	3.3469e-15	-2.06623	-0.974218	1.88425e-05	-1.74951	-0.765964
108691113	chr12:108691113:A:G	2.11786e-15	-1.99609	-1.50199	8.27177e-06	-2.06295	-1.27579
108691200	chr12:108691200:CA:C	6.28059e-14	0.698183	-0.806618	0.00575345	4.16033	-0.954354
108691634	chr12:108691634:C:T	4.76566e-14	0.745689	-1.13015	0.00466394	4.23913	-1.2431
108692019	chr12:108692019:T:A	2.23559e-14	-1.14139	-4.9349e-10	9.33231e-05	-0.915515	-4.9349e-10
108692847	chr12:108692847:G:C	1.25559e-14	-0.92795	-0.790341	3.49639e-05	-1.29724	-0.600026
108693210	chr12:108693210:T:C	1.65e-14	-3.15636e-10	-1.44512	5.36111e-05	-3.15636e-10	-1.46983
108693217	chr12:108693217:T:C	4.03428e-14	0.654792	-1.20586	0.00437966	4.05218	-1.11903
108693393	chr12:108693393:G:A	9.86159e-15	-1.95984	-4.9349e-10	4.43918e-05	-1.65853	-4.9349e-10
108693760	chr12:108693760:A:G	1.52252e-14	-2.0502	0.524671	4.56294e-05	-1.86572	0.234689
108693837	chr12:108693837:G:A	3.67027e-14	-3.15636e-10	-0.645633	8.01634e-05	-3.15636e-10	-1.06752
108693867	chr12:108693867:C:T	9.51774e-15	-1.99533	-4.9349e-10	2.97924e-05	-2.05733	-4.9349e-10
108693869	chr12:108693869:G:A	2.92495e-14	-0.872621	-4.9349e-10	0.000571944	0.897459	-4.9349e-10
108693967	chr12:108693967:G:T	2.02473e-15	-2.03043	-1.51262	7.72278e-06	-2.0731	-1.33431
108694033	chr12:108694033:G:A	1.89232e-14	-3.15636e-10	-1.3081	6.77654e-05	-3.15636e-10	-1.23553
108694320	chr12:108694320:A:G	1.96772e-15	-2.05664	-1.51497	7.0835e-06	-2.02354	-1.47027
108695131	chr12:108695131:C:A	1.53976e-14	-3.15636e-10	-1.51428	5.16686e-05	-3.15636e-10	-1.50673
108695521	chr12:108695521:C:T	4.60639e-14	-3.15636e-10	-0.418455	0.000102537	-3.15636e-10	-0.821361
108695566	chr12:108695566:C:G	2.68509e-14	-3.15636e-10	-0.958185	7.73325e-05	-3.15636e-10	-1.10347
108695618	chr12:108695618:G:A	2.13089e-15	-1.98406	-1.50788	8.06225e-06	-2.05974	-1.30465
108696263	chr12:108696263:C:T	2.65894e-15	-2.04157	-1.22899	1.17122e-05	-1.84645	-1.1445
108696805	chr12:108696805:G:T	3.83071e-14	0.658363	-1.26121	0.003657	4.1057	-1.35288
108697313	chr12:108697313:T:C	9.43507e-15	-1.113	-0.891052	2.69132e-05	-1.4506	-0.708369
108697996	chr12:108697996:T:A	1.64946e-14	-3.15636e-10	-1.44545	5.36273e-05	-3.15636e-10	-1.46953
108698233	chr12:108698233:A:G	1.59177e-14	-3.15636e-10	-1.48105	5.2134e-05	-3.15636e-10	-1.49776
108698243	chr12:108698243:C:T	2.10505e-14	-3.15636e-10	-1.20156	8.6447e-05	-3.15636e-10	-0.992051
108698941	chr12:108698941:C:T	4.3926e-14	0.573038	-1.03902	0.0048021	3.96791	-0.942685
108699020	chr12:108699020:C:T	4.12105e-14	0.600361	-1.13015	0.00372771	4.01506	-1.2431
108699533	chr12:108699533:C:T	2.44202e-14	-3.15636e-10	-1.05307	6.69181e-05	-3.15636e-10	-1.24811
108699812	chr12:108699812:T:C	5.95258e-15	-1.8051	-0.659559	1.64811e-05	-1.88794	-0.761423
108700107	chr12:108700107:TCCATTGTGATGAGATGTA:T	1.68528e-14	-1.42397	-4.9349e-10	4.1659e-05	-1.72207	-4.9349e-10
108700715	chr12:108700715:A:G	1.49803e-14	-1.54175	-4.9349e-10	4.88916e-05	-1.56198	-4.9349e-10
108700887	chr12:108700887:TATA:T	1.76909e-14	-3.15636e-10	-1.37543	6.03393e-05	-3.15636e-10	-1.3516
108701013	chr12:108701013:A:ACT	8.88931e-15	-2.06363	-4.9349e-10	3.13558e-05	-2.00618	-4.9349e-10
108701014	chr12:108701014:GA:G	8.88961e-15	-2.0636	-4.9349e-10	3.13524e-05	-2.00629	-4.9349e-10
108701361	chr12:108701361:A:G	3.66679e-15	-1.47448	-1.47468	9.25382e-06	-1.76698	-1.45956
108702047	chr12:108702047:G:T	2.0067e-14	-3.15636e-10	-1.24941	7.66004e-05	-3.15636e-10	-1.11298
108702647	chr12:108702647:T:C	1.54837e-14	-3.15636e-10	-1.5087	5.47127e-05	-3.15636e-10	-1.44949
108704450	chr12:108704450:C:T	2.95114e-15	-1.7857	-1.3806	8.38576e-06	-1.94153	-1.38352
108705691	chr12:108705691:C:G	1.5604e-14	-3.15636e-10	-1.50096	5.12255e-05	-3.15636e-10	-1.51535
108705816	chr12:108705816:A:G	1.56446e-14	-3.15636e-10	-1.49836	5.58061e-05	-3.15636e-10	-1.4297
108706008	chr12:108706008:G:A	2.50579e-15	-2.0134	-1.31648	6.47101e-06	-2.06889	-1.51537
108706628	chr12:108706628:T:C	1.70125e-14	-3.15636e-10	-1.41454	6.21899e-05	-3.15636e-10	-1.32139
108706647	chr12:108706647:C:T	3.83874e-14	0.659342	-1.2601	0.00367096	4.10861	-1.35199
108706727	chr12:108706727:C:T	2.31767e-15	-2.00672	-1.40121	6.57057e-06	-2.06757	-1.50141
108706732	chr12:108706732:C:A	3.01923e-15	-2.02738	-1.11611	1.40488e-05	-1.86992	-0.939126
108706746	chr12:108706746:G:A	2.56467e-14	-1.00407	-4.9349e-10	7.31854e-05	-1.15859	-4.9349e-10
108706747	chr12:108706747:C:T	2.61547e-14	-0.984455	-4.9349e-10	7.45284e-05	-1.1404	-4.9349e-10
108709023	chr12:108709023:T:C	3.04858e-15	-1.7293	-1.40451	8.52125e-06	-1.90203	-1.40699
108709207	chr12:108709207:T:A	1.03722e-14	-0.869335	-1.04002	2.77642e-05	-1.2525	-0.875336
108709579	chr12:108709579:C:A	1.58913e-14	-3.15636e-10	-1.48271	5.7987e-05	-3.15636e-10	-1.39136
108709637	chr12:108709637:C:A	1.55092e-14	-3.15636e-10	-1.50705	5.46377e-05	-3.15636e-10	-1.45086
108709839	chr12:108709839:A:G	2.59438e-15	-2.04818	-1.24696	1.16327e-05	-1.83237	-1.16539
108709897	chr12:108709897:T:G	2.55573e-15	-2.01014	-1.30001	1.06121e-05	-1.93398	-1.15561
108710402	chr12:108710402:A:T	1.62047e-14	-3.15636e-10	-1.46318	5.20437e-05	-3.15636e-10	-1.4995
108710622	chr12:108710622:T:C	1.57046e-14	-3.15636e-10	-1.49453	5.12449e-05	-3.15636e-10	-1.51497
108710712	chr12:108710712:T:C	1.56155e-14	-3.15636e-10	-1.50022	5.12229e-05	-3.15636e-10	-1.5154
108711453	chr12:108711453:G:A	3.2771e-14	-3.15636e-10	-0.758941	7.83018e-05	-3.15636e-10	-1.09101
108711725	chr12:108711725:G:A	8.85019e-15	-2.06805	-4.9349e-10	2.96314e-05	-2.06275	-4.9349e-10
108711897	chr12:108711897:T:G	5.94527e-14	-3.15636e-10	-0.163304	0.000154649	-3.15636e-10	-0.410422
108712179	chr12:108712179:T:C	1.08608e-14	-1.86333	-4.9349e-10	3.15732e-05	-1.99927	-4.9349e-10
108712305	chr12:108712305:G:A	1.73675e-14	-3.15636e-10	-1.39388	5.91465e-05	-3.15636e-10	-1.37157
108712611	chr12:108712611:A:G	1.53808e-14	-3.15636e-10	-1.51537	5.18722e-05	-3.15636e-10	-1.5028
108712761	chr12:108712761:A:C	7.02257e-15	-2.06746	-0.231893	1.5989e-05	-1.84916	-0.830528
108713003	chr12:108713003:CAAAG:C	3.02903e-14	-3.15636e-10	-0.837658	0.000103288	-3.15636e-10	-0.814058
108714119	chr12:108714119:A:G	2.56808e-15	-1.99567	-1.30966	1.02054e-05	-1.93209	-1.19658
108714720	chr12:108714720:G:A	3.53435e-14	-3.15636e-10	-0.683371	8.3982e-05	-3.15636e-10	-1.02098
108715039	chr12:108715039:A:G	2.60987e-14	-3.15636e-10	-0.9866	7.08321e-05	-3.15636e-10	-1.19127
108715318	chr12:108715318:CATA:C	1.0849e-14	-1.86442	-4.9349e-10	3.57805e-05	-1.87418	-4.9349e-10
108715444	chr12:108715444:A:G	4.34807e-14	-3.15636e-10	-0.476166	9.7898e-05	-3.15636e-10	-0.867657
108715505	chr12:108715505:A:G	4.34038e-14	0.782725	-1.26066	0.00438458	4.28677	-1.3525
108715542	chr12:108715542:C:A	1.65351e-14	-3.15636e-10	-1.443	5.89361e-05	-3.15636e-10	-1.37513
108715926	chr12:108715926:A:G	1.44186e-14	-2.0298	0.449833	4.02747e-05	-1.91727	0.161407
108716757	chr12:108716757:C:T	5.50575e-14	-3.15636e-10	-0.240107	0.000157878	-3.15636e-10	-0.389758
108717066	chr12:108717066:G:A	1.36544e-13	-3.15636e-10	0.668159	0.000455879	-3.15636e-10	0.670644
108719465	chr12:108719465:T:C	3.94091e-14	0.687163	-1.26165	0.0038993	4.17016	-1.3532
108720196	chr12:108720196:A:G	2.18189e-14	-3.15636e-10	-1.16571	6.43494e-05	-3.15636e-10	-1.28725
108720305	chr12:108720305:T:A	2.45712e-15	-2.04644	-1.30306	1.09254e-05	-1.83567	-1.22482
108720668	chr12:108720668:C:T	1.22022e-14	-0.259289	-1.48758	0.000166724	1.17463	-1.50987
108721251	chr12:108721251:C:T	3.01127e-15	-2.04216	-1.10397	8.52626e-06	-2.01928	-1.28915
108721770	chr12:108721770:ACAGGACGAGTGCC:A	1.56976e-14	-3.15636e-10	-1.49497	5.1242e-05	-3.15636e-10	-1.51502
108721801	chr12:108721801:A:T	2.75028e-14	-3.15636e-10	-0.934198	7.89264e-05	-3.15636e-10	-1.08307
108721979	chr12:108721979:G:A	3.02348e-14	0.590512	-1.43	0.00306118	3.94229	-1.36731
108721989	chr12:108721989:AC:A	5.1994e-14	0.61094	-0.908297	0.00499056	3.94311	-0.87939
108722068	chr12:108722068:A:C	3.61406e-14	0.543643	-1.20471	0.00324495	3.94225	-1.30898
108722506	chr12:108722506:C:T	4.64308e-14	-3.15636e-10	-0.410521	0.000127762	-3.15636e-10	-0.601418
108722598	chr12:108722598:G:A	3.35046e-14	-3.15636e-10	-0.736802	8.87279e-05	-3.15636e-10	-0.966009
108722946	chr12:108722946:C:T	2.34078e-14	-3.15636e-10	-1.09542	6.43268e-05	-3.15636e-10	-1.28761
108723104	chr12:108723104:A:G	1.58259e-14	-3.15636e-10	-1.48683	5.42511e-05	-3.15636e-10	-1.45796
108723218	chr12:108723218:C:A	2.02716e-14	-3.15636e-10	-1.23926	7.35068e-05	-3.15636e-10	-1.15421
108723300	chr12:108723300:C:A	2.01966e-14	-3.15636e-10	-1.24297	7.72654e-05	-3.15636e-10	-1.10434
108723475	chr12:108723475:T:C	1.92873e-14	-3.15636e-10	-1.28904	7.29759e-05	-3.15636e-10	-1.16145
108723602	chr12:108723602:C:A	3.18456e-14	0.643895	-1.43148	0.0033214	4.0253	-1.36874
108724104	chr12:108724104:C:T	9.34303e-15	-2.01385	-4.9349e-10	2.94542e-05	-2.06875	-4.9349e-10
108724213	chr12:108724213:C:T	4.79099e-14	0.833249	-1.21241	0.00571508	4.3244	-1.12512
108724938	chr12:108724938:C:T	2.7296e-14	-0.941743	-4.9349e-10	0.000514174	0.790978	-4.9349e-10
108725106	chr12:108725106:A:G	9.17388e-15	-0.752812	-1.27931	0.000230107	1.3536	-1.36664
108725161	chr12:108725161:T:C	1.54974e-14	-3.15636e-10	-1.50781	5.20006e-05	-3.15636e-10	-1.50033
108725272	chr12:108725272:A:G	1.5781e-14	-3.15636e-10	-1.48968	5.12912e-05	-3.15636e-10	-1.51406
108725356	chr12:108725356:A:T	1.57846e-14	-3.15636e-10	-1.48945	5.12939e-05	-3.15636e-10	-1.51401
108725520	chr12:108725520:C:T	1.59705e-14	-3.15636e-10	-1.47774	5.43164e-05	-3.15636e-10	-1.45676
108725640	chr12:108725640:G:A	1.59838e-14	-3.15636e-10	-1.47691	5.43817e-05	-3.15636e-10	-1.45556
108725662	chr12:108725662:T:C	5.75416e-14	-3.15636e-10	-0.195976	0.000107145	-3.15636e-10	-0.777402
108725874	chr12:108725874:C:A	1.89905e-14	-3.15636e-10	-1.30454	6.82526e-05	-3.15636e-10	-1.22837
108726068	chr12:108726068:C:T	1.67392e-14	-3.15636e-10	-1.43073	6.08184e-05	-3.15636e-10	-1.34369
108726171	chr12:108726171:A:C	1.66422e-14	-3.15636e-10	-1.43654	5.29377e-05	-3.15636e-10	-1.48247
108726241	chr12:108726241:T:C	1.573e-14	-3.15636e-10	-1.49292	5.12583e-05	-3.15636e-10	-1.51471
108726298	chr12:108726298:A:G	2.15421e-14	-3.15636e-10	-1.17848	6.63561e-05	-3.15636e-10	-1.25655
108727371	chr12:108727371:G:A	8.88741e-15	-2.06385	-4.9349e-10	2.93427e-05	-2.07254	-4.9349e-10
108727648	chr12:108727648:C:T	1.63499e-14	-3.15636e-10	-1.45426	5.82134e-05	-3.15636e-10	-1.38747
108727670	chr12:108727670:T:C	3.45303e-14	-0.706649	-4.9349e-10	0.000127438	-0.603951	-4.9349e-10
108727919	chr12:108727919:G:A	2.07113e-15	-2.00623	-1.51417	7.26295e-06	-2.06736	-1.40144
108727983	chr12:108727983:A:G	5.04361e-14	0.808247	-1.13603	0.00509807	4.33232	-1.24729
108728113	chr12:108728113:A:G	1.93293e-14	-3.15636e-10	-1.28686	6.96691e-05	-3.15636e-10	-1.20783
108728247	chr12:108728247:A:G	1.93306e-14	-3.15636e-10	-1.2868	6.96757e-05	-3.15636e-10	-1.20773
108728679	chr12:108728679:A:C	2.53989e-15	-2.0649	-1.25147	1.29246e-05	-1.75814	-1.13431
108728739	chr12:108728739:A:G	1.57161e-14	-3.15636e-10	-1.4938	5.12509e-05	-3.15636e-10	-1.51485
108728878	chr12:108728878:A:C	3.44286e-14	0.554066	-1.26366	0.00310299	3.94278	-1.35425
108729288	chr12:108729288:A:G	1.32462e-14	-1.92369	0.258917	7.05574e-05	-0.970314	-0.224842
108729388	chr12:108729388:GGTAT:G	4.2603e-14	0.767635	-1.2642	0.00426666	4.2617	-1.3547
108730007	chr12:108730007:C:A	1.84561e-14	-1.33309	-4.9349e-10	4.40627e-05	-1.66597	-4.9349e-10
108730121	chr12:108730121:G:A	1.93047e-14	-3.15636e-10	-1.28814	7.30088e-05	-3.15636e-10	-1.161
108730122	chr12:108730122:A:G	1.93047e-14	-3.15636e-10	-1.28814	7.30088e-05	-3.15636e-10	-1.161
108730353	chr12:108730353:C:G	2.17775e-15	-1.99331	-1.47688	8.07445e-06	-1.93399	-1.42889
108730938	chr12:108730938:A:G	8.44003e-15	-1.5583	-0.557195	5.63258e-05	-0.361159	-1.05927
108731171	chr12:108731171:T:C	5.26187e-14	-3.15636e-10	-0.285414	0.000128908	-3.15636e-10	-0.592487
108731419	chr12:108731419:A:C	1.04308e-14	-1.90372	-4.9349e-10	3.61049e-05	-1.86515	-4.9349e-10
108731719	chr12:108731719:G:T	1.39704e-14	-0.419491	-1.19206	0.000435289	1.9242	-1.29977
108731933	chr12:108731933:C:G	1.55165e-14	-3.15636e-10	-1.50658	5.12383e-05	-3.15636e-10	-1.5151
108732461	chr12:108732461:G:A	3.49687e-14	-3.15636e-10	-0.694031	0.000119787	-3.15636e-10	-0.665868
108733530	chr12:108733530:T:G	8.99993e-15	-2.05127	-4.9349e-10	2.93098e-05	-2.07366	-4.9349e-10
108734405	chr12:108734405:T:A	8.83657e-15	-2.06959	-4.9349e-10	3.20339e-05	-1.98479	-4.9349e-10
108734886	chr12:108734886:T:C	1.86141e-14	-2.05455	0.729986	5.64925e-05	-1.54852	0.13105
108735090	chr12:108735090:T:G	2.34119e-15	-2.07351	-1.32432	6.93332e-06	-2.07248	-1.44277
108735092	chr12:108735092:A:C	5.68988e-15	-0.995016	-1.51478	5.16815e-05	-0.0152085	-1.49128
108735753	chr12:108735753:T:C	3.35306e-14	-3.15636e-10	-0.736026	0.000131728	-3.15636e-10	-0.570846
108736672	chr12:108736672:CCTT:C	1.64156e-14	-3.15636e-10	-1.45025	5.24999e-05	-3.15636e-10	-1.49077
108737340	chr12:108737340:T:A	5.58992e-14	-3.15636e-10	-0.224934	0.000121236	-3.15636e-10	-0.653843
108737837	chr12:108737837:A:G	1.2096e-14	-1.20826	-0.547352	2.79473e-05	-1.57978	-0.541483
108738057	chr12:108738057:C:A	6.86965e-14	-0.0187865	-4.9349e-10	0.000126883	-0.608315	-4.9349e-10
108738287	chr12:108738287:A:C	2.45479e-14	-3.15636e-10	-1.04786	7.46486e-05	-3.15636e-10	-1.13879
108738343	chr12:108738343:G:A	1.0966e-14	-1.34136	-0.51233	2.51342e-05	-1.67434	-0.553012
108739130	chr12:108739130:G:C	3.17746e-14	-3.15636e-10	-0.789818	8.86607e-05	-3.15636e-10	-0.966767
108739451	chr12:108739451:G:A	1.05504e-14	-1.2895	-0.602816	2.48715e-05	-1.63975	-0.598113
108739812	chr12:108739812:C:T	6.58865e-15	-1.00782	-1.35532	5.22572e-05	-0.0442096	-1.4512
108740375	chr12:108740375:G:A	1.54303e-14	-3.15636e-10	-1.51215	5.12556e-05	-3.15636e-10	-1.51476
108740417	chr12:108740417:A:G	1.40183e-14	-2.06338	0.455261	4.01718e-05	-1.65409	-0.104325
108741204	chr12:108741204:A:G	1.34731e-14	-2.05817	0.410383	3.50621e-05	-1.58133	-0.313129
108741450	chr12:108741450:A:G	1.61035e-14	-3.15636e-10	-1.46945	5.19448e-05	-3.15636e-10	-1.5014
108741538	chr12:108741538:A:G	5.6223e-15	-1.16138	-1.36037	4.19191e-05	-0.261982	-1.45386
108741760	chr12:108741760:T:A	8.32341e-14	0.173173	-4.9349e-10	0.000149064	-0.447208	-4.9349e-10
108741880	chr12:108741880:G:A	4.55286e-14	-3.15636e-10	-0.430144	0.000117483	-3.15636e-10	-0.685289
108742286	chr12:108742286:C:T	1.41563e-14	-1.59833	-4.9349e-10	6.63457e-05	-1.2567	-4.9349e-10
108742364	chr12:108742364:T:C	1.10343e-14	-1.84748	-4.9349e-10	3.84389e-05	-1.80251	-4.9349e-10
108742681	chr12:108742681:G:A	2.61879e-14	-3.15636e-10	-0.983186	7.72677e-05	-3.15636e-10	-1.10431
108743260	chr12:108743260:A:C	1.63919e-14	-3.15636e-10	-1.4517	5.53979e-05	-3.15636e-10	-1.43704
108743950	chr12:108743950:C:T	1.23989e-14	-1.25435	-0.476519	2.77254e-05	-1.61189	-0.517342
108743966	chr12:108743966:C:T	7.48947e-14	-3.15636e-10	0.0675987	0.000206595	-3.15636e-10	-0.120823
108744084	chr12:108744084:G:A	6.05556e-14	-3.15636e-10	-0.144922	0.00012828	-3.15636e-10	-0.597367
108744117	chr12:108744117:C:CT	1.55549e-14	-3.15636e-10	-1.50411	5.15129e-05	-3.15636e-10	-1.50975
108744180	chr12:108744180:T:C	5.72154e-15	-1.24075	-1.26349	9.49554e-06	-1.69002	-1.51074
108744535	chr12:108744535:A:G	1.6435e-14	-3.15636e-10	-1.44907	5.25391e-05	-3.15636e-10	-1.49002
108744561	chr12:108744561:T:C	5.04401e-14	-3.15636e-10	-0.327699	0.000116199	-3.15636e-10	-0.696277
108745508	chr12:108745508:G:T	1.85997e-14	-3.15636e-10	-1.32534	7.2135e-05	-3.15636e-10	-1.17304
108745515	chr12:108745515:G:A	1.61913e-14	-3.15636e-10	-1.46401	5.1858e-05	-3.15636e-10	-1.50307
108745734	chr12:108745734:G:C	1.78294e-14	-3.15636e-10	-1.36763	5.72526e-05	-3.15636e-10	-1.40411
108745956	chr12:108745956:G:A	1.68568e-14	-3.15636e-10	-1.42373	5.49938e-05	-3.15636e-10	-1.44436
108745990	chr12:108745990:A:G	7.02653e-14	0.00379395	-4.9349e-10	0.000130027	-0.583839	-4.9349e-10
108746158	chr12:108746158:C:T	1.54046e-14	-3.15636e-10	-1.51382	5.17197e-05	-3.15636e-10	-1.50574
108746230	chr12:108746230:G:A	1.01388e-14	-1.35923	-0.572879	2.43097e-05	-1.69084	-0.569867
108746581	chr12:108746581:A:G	1.37042e-14	-2.07259	0.441812	3.84035e-05	-1.68947	-0.113964
108746769	chr12:108746769:G:A	4.1887e-14	-3.15636e-10	-0.513509	0.000113423	-3.15636e-10	-0.720456
108746806	chr12:108746806:A:G	1.05696e-14	-1.8905	-4.9349e-10	3.06095e-05	-2.03027	-4.9349e-10
108747115	chr12:108747115:A:G	7.53262e-15	-1.59234	-0.636901	1.73922e-05	-1.88594	-0.709623
108747659	chr12:108747659:C:T	9.57516e-15	-1.35605	-0.63326	2.29518e-05	-1.68872	-0.629469
108748356	chr12:108748356:A:G	1.51087e-14	-1.53322	-4.9349e-10	4.95203e-05	-1.5492	-4.9349e-10
108748686	chr12:108748686:C:A	8.8007e-15	-2.07365	-4.9349e-10	2.95253e-05	-2.06634	-4.9349e-10
108748761	chr12:108748761:G:A	5.25728e-15	-1.24803	-1.34084	3.7789e-05	-0.37713	-1.44243
108749305	chr12:108749305:AC:A	1.92663e-14	-3.15636e-10	-1.29013	7.56294e-05	-3.15636e-10	-1.12574
108749774	chr12:108749774:A:G	1.65959e-14	-3.15636e-10	-1.43933	5.42631e-05	-3.15636e-10	-1.45774
108750744	chr12:108750744:A:G	1.90336e-14	-2.07165	0.76937	5.14309e-05	-1.67396	0.162615
108751015	chr12:108751015:G:A	1.70538e-14	-3.15636e-10	-1.41211	6.17416e-05	-3.15636e-10	-1.32862
108751191	chr12:108751191:C:T	1.2216e-14	-0.445571	-1.30016	4.02541e-05	-0.319384	-1.43699
108752457	chr12:108752457:T:TG	1.98037e-14	-2.06993	0.807313	5.42664e-05	-1.6532	0.195518
108754760	chr12:108754760:G:A	2.42008e-14	-1.0621	-4.9349e-10	0.000432612	0.618258	-4.9349e-10
108754940	chr12:108754940:G:A	7.38629e-15	-1.31161	-0.937253	1.68498e-05	-1.65197	-0.975273
108755241	chr12:108755241:C:T	6.99821e-14	-0.00024559	-4.9349e-10	0.000131009	-0.57632	-4.9349e-10
108755276	chr12:108755276:G:A	1.6274e-14	-3.15636e-10	-1.45892	5.77594e-05	-3.15636e-10	-1.3953
108755280	chr12:108755280:C:T	1.53997e-14	-3.15636e-10	-1.51414	5.12231e-05	-3.15636e-10	-1.51539
108755286	chr12:108755286:T:C	1.91274e-14	-2.07037	0.77301	5.29476e-05	-1.65108	0.168801
108755604	chr12:108755604:A:AC	1.8673e-14	-3.15636e-10	-1.3214	6.91686e-05	-3.15636e-10	-1.21504
108755607	chr12:108755607:T:C	6.40545e-15	-1.30616	-1.08518	1.00397e-05	-1.72777	-1.41726
108756095	chr12:108756095:C:A	2.91102e-14	-3.15636e-10	-0.877396	8.4943e-05	-3.15636e-10	-1.0096
108756413	chr12:108756413:ACT:A	8.17299e-14	-3.15636e-10	0.154935	0.000276373	-3.15636e-10	0.170168
108757397	chr12:108757397:G:A	1.66132e-14	-3.15636e-10	-1.43829	5.3874e-05	-3.15636e-10	-1.46494
108757474	chr12:108757474:A:G	2.33886e-14	-3.15636e-10	-1.09623	7.15315e-05	-3.15636e-10	-1.18145
108757619	chr12:108757619:T:G	1.97814e-14	-2.06643	0.80269	5.60565e-05	-1.62612	0.200896
108757707	chr12:108757707:G:A	6.54012e-15	-1.46524	-0.90529	1.60158e-05	-1.74135	-0.936663
108758221	chr12:108758221:A:G	1.75707e-14	-3.15636e-10	-1.38225	5.70657e-05	-3.15636e-10	-1.40738
108758873	chr12:108758873:C:T	8.80992e-15	-1.4654	-0.607204	2.13862e-05	-1.74499	-0.643846
108759134	chr12:108759134:A:G	3.56388e-14	-3.15636e-10	-0.675049	9.82733e-05	-3.15636e-10	-0.863831
108759323	chr12:108759323:A:G	1.03386e-14	-1.35672	-0.555881	2.4298e-05	-1.66599	-0.5952
108760066	chr12:108760066:C:T	9.23476e-15	-2.02551	-4.9349e-10	2.93232e-05	-2.0732	-4.9349e-10
108760177	chr12:108760177:A:G	2.41931e-14	-1.06242	-4.9349e-10	0.000430579	0.613548	-4.9349e-10
108760187	chr12:108760187:C:T	6.46026e-15	-1.4411	-0.941715	1.01366e-05	-1.79905	-1.33639
108760588	chr12:108760588:A:AT	1.77225e-14	-3.15636e-10	-1.37365	5.68369e-05	-3.15636e-10	-1.4114
108760825	chr12:108760825:C:T	1.62282e-14	-3.15636e-10	-1.46173	5.75208e-05	-3.15636e-10	-1.39944
108761297	chr12:108761297:G:A	1.09115e-14	-1.85867	-4.9349e-10	3.79955e-05	-1.81412	-4.9349e-10
108761323	chr12:108761323:G:A	2.54177e-14	-1.01304	-4.9349e-10	4.50743e-05	-1.64327	-4.9349e-10
108762061	chr12:108762061:G:T	5.10389e-14	-3.15636e-10	-0.315897	0.000222358	-3.15636e-10	-0.0472949
108762761	chr12:108762761:G:A	1.54e-14	-3.15636e-10	-1.51412	5.13016e-05	-3.15636e-10	-1.51386
108762923	chr12:108762923:G:A	2.49636e-14	-3.15636e-10	-1.03106	7.17783e-05	-3.15636e-10	-1.178
108762961	chr12:108762961:T:C	8.68902e-15	-1.52633	-0.560092	2.03066e-05	-1.78867	-0.651964
108763198	chr12:108763198:G:A	7.84949e-14	0.114549	-4.9349e-10	0.000141164	-0.501663	-4.9349e-10
108763503	chr12:108763503:G:T	1.56562e-14	-3.15636e-10	-1.49762	5.17483e-05	-3.15636e-10	-1.50519
108763649	chr12:108763649:T:C	2.95153e-14	-3.15636e-10	-0.863575	8.46344e-05	-3.15636e-10	-1.01324
108763920	chr12:108763920:C:T	9.06481e-14	0.258501	-4.9349e-10	0.000161986	-0.364072	-4.9349e-10
108763948	chr12:108763948:C:G	3.76405e-14	-3.15636e-10	-0.620405	0.000102508	-3.15636e-10	-0.821641
108764039	chr12:108764039:A:G	1.70312e-14	-3.15636e-10	-1.41344	5.53098e-05	-3.15636e-10	-1.43863
108764053	chr12:108764053:TG:T	4.09281e-14	-3.15636e-10	-0.536667	0.000111124	-3.15636e-10	-0.740938
108764218	chr12:108764218:C:A	1.68495e-14	-3.15636e-10	-1.42417	5.41905e-05	-3.15636e-10	-1.45908
108764249	chr12:108764249:G:A	4.44639e-15	-1.32789	-1.4285	3.30439e-05	-0.463858	-1.48989
108765435	chr12:108765435:G:T	5.02853e-15	-1.69398	-0.93938	1.20768e-05	-1.86799	-1.09231
108765515	chr12:108765515:G:A	8.62999e-15	-1.49324	-0.600004	2.08624e-05	-1.79775	-0.615885
108765668	chr12:108765668:G:A	1.63758e-14	-3.15636e-10	-1.45268	5.8265e-05	-3.15636e-10	-1.38658
108766029	chr12:108766029:C:T	2.86681e-13	1.81412	-0.404231	0.03797	5.36514	-0.272175
108766037	chr12:108766037:C:A	1.54762e-14	-3.15636e-10	-1.50918	5.12232e-05	-3.15636e-10	-1.51539
108766597	chr12:108766597:T:C	4.99631e-15	-1.68269	-0.957091	1.25133e-05	-1.91587	-1.00892
108766673	chr12:108766673:T:C	1.00814e-14	-1.93779	-4.9349e-10	3.2103e-05	-1.98263	-4.9349e-10
108767024	chr12:108767024:C:T	1.42696e-13	-3.15636e-10	0.712233	0.0004221	-3.15636e-10	0.593659
108767569	chr12:108767569:A:G	8.76381e-15	-2.07238	-0.00547698	2.57345e-05	-1.70078	-0.502975
108768056	chr12:108768056:A:T	5.49131e-15	-1.41695	-1.12837	9.18224e-06	-1.79605	-1.43826
108768198	chr12:108768198:G:C	1.62358e-14	-3.15636e-10	-1.46127	5.75596e-05	-3.15636e-10	-1.39876
108769365	chr12:108769365:A:G	3.95106e-14	0.75567	-1.32758	0.00325441	4.03307	-1.39689
108769710	chr12:108769710:C:T	1.54805e-14	-3.15636e-10	-1.5089	5.31043e-05	-3.15636e-10	-1.47932
108770048	chr12:108770048:A:G	1.69372e-14	-3.15636e-10	-1.41897	6.5133e-05	-3.15636e-10	-1.27515
108770414	chr12:108770414:G:A	1.66676e-14	-3.15636e-10	-1.43502	5.32541e-05	-3.15636e-10	-1.47651
108770537	chr12:108770537:C:T	2.26558e-14	-1.12807	-4.9349e-10	7.24201e-05	-1.1691	-4.9349e-10
108770606	chr12:108770606:A:G	3.82842e-15	-1.57972	-1.32631	9.72696e-06	-1.8632	-1.31348
108771195	chr12:108771195:C:T	8.80979e-15	-2.07262	-4.9349e-10	3.39551e-05	-1.92655	-4.9349e-10
108771196	chr12:108771196:G:A	1.81277e-14	-3.15636e-10	-1.35104	6.98333e-05	-3.15636e-10	-1.20547
108771308	chr12:108771308:T:A	3.53037e-14	-3.15636e-10	-0.684498	8.71982e-05	-3.15636e-10	-0.983399
108771898	chr12:108771898:C:A	3.45806e-15	-1.65502	-1.35275	9.69627e-06	-1.85879	-1.32105
108772221	chr12:108772221:G:C	3.52518e-15	-1.65712	-1.33144	9.84206e-06	-1.87088	-1.29404
108772655	chr12:108772655:T:C	4.53284e-15	-1.45854	-1.27859	8.57363e-06	-1.80831	-1.49459
108772853	chr12:108772853:A:G	1.7104e-14	-3.15636e-10	-1.40917	6.44656e-05	-3.15636e-10	-1.28545
108773727	chr12:108773727:GTGTATA:G	2.16778e-14	-3.15636e-10	-1.17219	6.23576e-05	-3.15636e-10	-1.3187
108773782	chr12:108773782:C:T	3.56358e-15	-1.65532	-1.3224	9.9157e-06	-1.87255	-1.28491
108774027	chr12:108774027:T:C	3.2185e-15	-1.7101	-1.36947	8.73534e-06	-1.92226	-1.36194
108774146	chr12:108774146:T:C	1.54274e-14	-3.15636e-10	-1.51234	5.25334e-05	-3.15636e-10	-1.49013
108774469	chr12:108774469:C:T	2.77306e-15	-1.86859	-1.35994	1.27754e-05	-1.44944	-1.45463
108774656	chr12:108774656:G:A	7.31236e-14	-3.15636e-10	0.0436662	0.000144174	-3.15636e-10	-0.480562
108774664	chr12:108774664:GT:G	4.05905e-15	-1.7034	-1.14413	1.04452e-05	-1.90563	-1.19981
108774739	chr12:108774739:C:T	3.29789e-15	-1.71898	-1.33622	9.44532e-06	-1.90187	-1.3042
108775147	chr12:108775147:G:A	2.29298e-14	-1.11605	-4.9349e-10	4.20143e-05	-1.71357	-4.9349e-10
108775202	chr12:108775202:C:T	4.74038e-15	-1.58442	-1.10795	8.5872e-06	-1.87453	-1.42678
108775257	chr12:108775257:C:T	2.11318e-14	-1.1977	-4.9349e-10	0.000348094	0.40089	-4.9349e-10
108775361	chr12:108775361:T:C	3.23429e-15	-1.6969	-1.37778	8.84582e-06	-1.91288	-1.35876
108775944	chr12:108775944:A:T	8.74324e-15	-1.62223	-0.457977	0.000105828	-0.343574	-0.446192
108776393	chr12:108776393:C:T	1.57434e-14	-3.15636e-10	-1.49206	5.16577e-05	-3.15636e-10	-1.50694
108776403	chr12:108776403:C:T	2.74267e-14	-3.15636e-10	-0.936966	7.99194e-05	-3.15636e-10	-1.07056
108777149	chr12:108777149:G:A	3.18402e-15	-1.82131	-1.26903	9.48683e-06	-1.97217	-1.22951
108777672	chr12:108777672:A:T	1.05472e-13	0.409958	-4.9349e-10	0.000181527	-0.25018	-4.9349e-10
108777865	chr12:108777865:C:T	4.46184e-15	-1.71171	-1.04121	8.17522e-06	-1.95392	-1.39655
108777921	chr12:108777921:T:A	3.72837e-15	-1.8037	-1.12881	1.01723e-05	-1.97346	-1.15845
108778769	chr12:108778769:T:G	2.80481e-14	-3.15636e-10	-0.914564	8.13344e-05	-3.15636e-10	-1.05301
108779099	chr12:108779099:C:CCAGA	3.30734e-15	-1.88862	-1.16372	9.31573e-06	-2.02708	-1.1928
108780187	chr12:108780187:G:A	2.69081e-14	-3.15636e-10	-0.956059	7.86161e-05	-3.15636e-10	-1.08701
108780777	chr12:108780777:G:A	2.68934e-14	-3.15636e-10	-0.956602	7.85448e-05	-3.15636e-10	-1.08791
108780845	chr12:108780845:C:T	9.19446e-15	-0.869449	-1.16044	0.000244691	1.3854	-1.33698
108780984	chr12:108780984:G:A	3.66628e-14	-0.646723	-4.9349e-10	0.000133194	-0.559779	-4.9349e-10
108781044	chr12:108781044:A:G	1.9201e-14	-3.15636e-10	-1.29352	5.64148e-05	-3.15636e-10	-1.41885
108781143	chr12:108781143:G:T	1.68113e-14	-1.42643	-4.9349e-10	4.1238e-05	-1.73222	-4.9349e-10
108782439	chr12:108782439:C:A	2.67035e-14	-3.15636e-10	-0.963688	7.73217e-05	-3.15636e-10	-1.10361
108783764	chr12:108783764:T:A	8.7995e-15	-2.07379	-4.9349e-10	3.22446e-05	-1.97823	-4.9349e-10
108784227	chr12:108784227:C:A	2.03803e-14	0.131418	-1.36533	0.00123211	3.11442	-1.44952
108784437	chr12:108784437:G:A	1.74595e-14	-3.15636e-10	-1.3886	6.60055e-05	-3.15636e-10	-1.26184
108785032	chr12:108785032:C:T	3.5143e-14	-3.15636e-10	-0.68906	9.71757e-05	-3.15636e-10	-0.875062
108785082	chr12:108785082:G:A	1.77087e-14	-3.15636e-10	-1.37443	6.74046e-05	-3.15636e-10	-1.24087
108785608	chr12:108785608:A:G	1.5382e-14	-3.15636e-10	-1.51529	5.15135e-05	-3.15636e-10	-1.50974
108785647	chr12:108785647:C:T	8.22248e-14	-3.15636e-10	0.160972	0.000249877	-3.15636e-10	0.069387
108785742	chr12:108785742:CATACAT:C	1.81625e-14	-3.15636e-10	-1.34913	6.59557e-05	-3.15636e-10	-1.2626
108785759	chr12:108785759:A:T	3.03039e-14	-3.15636e-10	-0.837209	7.39697e-05	-3.15636e-10	-1.14793
108786339	chr12:108786339:G:T	9.47665e-14	0.91308	-0.610149	0.00783869	4.01862	-0.503374
108787179	chr12:108787179:A:G	1.55176e-14	-3.15636e-10	-1.50651	5.13469e-05	-3.15636e-10	-1.51298
108788138	chr12:108788138:G:A	6.54563e-14	-3.15636e-10	-0.0671015	0.000154851	-3.15636e-10	-0.40912
108789227	chr12:108789227:C:G	2.56176e-14	-1.00521	-4.9349e-10	8.1292e-05	-1.05354	-4.9349e-10
108789368	chr12:108789368:C:CT	4.11108e-15	-1.4187	-1.4161	8.65738e-06	-1.77817	-1.515
108789425	chr12:108789425:C:G	4.6483e-15	-1.43137	-1.28061	8.53706e-06	-1.79341	-1.51375
108790595	chr12:108790595:C:G	1.5407e-14	-3.15636e-10	-1.51366	5.13176e-05	-3.15636e-10	-1.51355
108791400	chr12:108791400:G:A	2.26397e-15	-1.98979	-1.44157	6.94052e-06	-2.01197	-1.50223
108791632	chr12:108791632:G:A	1.53809e-14	-3.15636e-10	-1.51536	5.12255e-05	-3.15636e-10	-1.51535
108791698	chr12:108791698:G:A	1.64031e-14	-3.15636e-10	-1.45101	5.15201e-05	-3.15636e-10	-1.50961
108792840	chr12:108792840:A:G	2.13321e-14	-3.15636e-10	-1.18827	7.1656e-05	-3.15636e-10	-1.17971
108793011	chr12:108793011:C:T	3.42344e-14	-0.715254	-4.9349e-10	7.20004e-05	-1.17491	-4.9349e-10
108793363	chr12:108793363:T:C	1.95053e-15	-2.07392	-1.50646	6.89979e-06	-2.07167	-1.44843
108793761	chr12:108793761:C:T	1.84251e-14	-3.15636e-10	-1.33477	6.59983e-05	-3.15636e-10	-1.26195
108793804	chr12:108793804:G:A	3.59791e-14	-3.15636e-10	-0.665545	0.000107563	-3.15636e-10	-0.773506
108793869	chr12:108793869:C:T	2.45233e-14	-3.15636e-10	-1.04886	6.95217e-05	-3.15636e-10	-1.20994
108793936	chr12:108793936:C:T	1.94209e-14	-3.15636e-10	-1.28213	6.01142e-05	-3.15636e-10	-1.35534
108794139	chr12:108794139:G:A	5.9348e-15	-1.46357	-1.00409	8.70198e-06	-1.84367	-1.44437
108794182	chr12:108794182:C:T	5.36669e-14	-3.15636e-10	-0.265689	0.000120027	-3.15636e-10	-0.663869
108795286	chr12:108795286:C:G	3.35139e-14	0.56551	-1.30203	0.00246517	3.76337	-1.40494
108795798	chr12:108795798:G:A	1.90764e-14	-3.15636e-10	-1.30003	5.91559e-05	-3.15636e-10	-1.37141
108796727	chr12:108796727:T:C	2.46768e-14	-3.15636e-10	-1.04262	0.000104652	-3.15636e-10	-0.800946
108798249	chr12:108798249:G:A	7.53475e-14	-3.15636e-10	0.0736257	0.000232639	-3.15636e-10	-0.00209651
108798870	chr12:108798870:G:A	5.88826e-15	-1.81321	-0.662315	2.9058e-05	-1.60336	-0.478932
108799397	chr12:108799397:C:T	7.06866e-14	0.00977122	-4.9349e-10	0.000133092	-0.560539	-4.9349e-10
108800215	chr12:108800215:A:G	1.66182e-14	-3.15636e-10	-1.43799	5.98933e-05	-3.15636e-10	-1.35902
108800284	chr12:108800284:C:T	1.10607e-14	-1.84509	-4.9349e-10	3.43585e-05	-1.91473	-4.9349e-10
108800470	chr12:108800470:A:G	1.77387e-14	-3.15636e-10	-1.37274	6.3086e-05	-3.15636e-10	-1.30708
108800767	chr12:108800767:T:G	1.66313e-14	-3.15636e-10	-1.4372	5.37803e-05	-3.15636e-10	-1.46668
108801159	chr12:108801159:A:T	1.67004e-14	-3.15636e-10	-1.43305	5.15841e-05	-3.15636e-10	-1.50837
108801209	chr12:108801209:C:T	7.50574e-15	-1.98629	-0.246522	1.70645e-05	-1.82085	-0.793732
108801248	chr12:108801248:A:G	9.97209e-15	-2.0739	0.125205	4.59668e-05	-2.01143	0.387766
108801371	chr12:108801371:T:C	2.10116e-14	0.310479	-1.51389	6.32997e-05	0.139347	-1.44305
108801620	chr12:108801620:C:T	4.33645e-14	-0.478842	-4.9349e-10	0.000216255	-0.0751251	-4.9349e-10
108803122	chr12:108803122:G:T	2.33253e-14	-1.72511	0.62616	3.43221e-05	-1.93558	0.0197896
108803542	chr12:108803542:G:A	1.80887e-14	-3.15636e-10	-1.3532	6.01996e-05	-3.15636e-10	-1.35392
108803690	chr12:108803690:T:G	1.55123e-14	-3.15636e-10	-1.50685	5.29494e-05	-3.15636e-10	-1.48225
108804099	chr12:108804099:T:C	9.89448e-15	-2.06343	0.10692	2.8378e-05	-2.03977	-0.0661982
108804408	chr12:108804408:T:A	1.61403e-14	-3.15636e-10	-1.46716	5.68359e-05	-3.15636e-10	-1.41141
108804466	chr12:108804466:T:C	1.90656e-14	-3.15636e-10	-1.3006	6.30337e-05	-3.15636e-10	-1.30791
108805475	chr12:108805475:T:C	1.80884e-14	-3.15636e-10	-1.35321	6.01976e-05	-3.15636e-10	-1.35395
108805510	chr12:108805510:TTCTA:T	7.66889e-15	-2.01829	-0.193018	1.81609e-05	-2.01449	-0.537823
108806606	chr12:108806606:C:G	2.6146e-14	-3.15636e-10	-0.984789	0.000114095	-3.15636e-10	-0.714554
108807022	chr12:108807022:T:C	4.28836e-15	-2.07328	-0.719302	1.29391e-05	-2.06213	-0.829198
108807026	chr12:108807026:G:A	1.60674e-14	-3.15636e-10	-1.47169	6.15033e-05	-3.15636e-10	-1.33249
108807338	chr12:108807338:A:G	8.98794e-15	-2.0526	-4.9349e-10	2.93305e-05	-2.07295	-4.9349e-10
108808074	chr12:108808074:A:G	1.60709e-14	-3.15636e-10	-1.47147	6.14992e-05	-3.15636e-10	-1.33256
108808282	chr12:108808282:C:T	8.88013e-15	-2.06467	-4.9349e-10	2.93175e-05	-2.0734	-4.9349e-10
108809837	chr12:108809837:G:A	2.30296e-14	-3.15636e-10	-1.11171	9.75615e-05	-3.15636e-10	-0.8711
108810035	chr12:108810035:G:A	6.28942e-15	-2.02922	-0.380398	1.25283e-05	-1.88921	-1.03438
108810108	chr12:108810108:T:G	1.0027e-14	-1.94321	-4.9349e-10	5.14792e-05	-1.51041	-4.9349e-10
108810568	chr12:108810568:G:A	1.65822e-14	-3.15636e-10	-1.44016	5.13933e-05	-3.15636e-10	-1.51208
108810692	chr12:108810692:C:G	9.01842e-15	-2.04921	-4.9349e-10	2.95506e-05	-2.06548	-4.9349e-10
108811430	chr12:108811430:G:A	9.07503e-15	-2.04296	-4.9349e-10	3.70028e-05	-1.84059	-4.9349e-10
108811560	chr12:108811560:G:A	1.55422e-14	-3.15636e-10	-1.50493	5.34017e-05	-3.15636e-10	-1.47374
108811564	chr12:108811564:G:A	5.12838e-15	-1.25265	-1.36104	0.0001035	0.68217	-1.49418
108811701	chr12:108811701:G:A	2.0914e-14	-3.15636e-10	-1.20807	6.52086e-05	-3.15636e-10	-1.27399
108812948	chr12:108812948:G:A	2.70861e-14	-0.949465	-4.9349e-10	6.59609e-05	-1.26252	-4.9349e-10
108813099	chr12:108813099:C:A	2.04032e-14	-3.15636e-10	-1.23279	6.1496e-05	-3.15636e-10	-1.33261
108813130	chr12:108813130:A:C	3.37943e-15	-2.07383	-0.956951	8.17504e-06	-2.05185	-1.29865
108813594	chr12:108813594:C:T	1.61455e-14	-3.15636e-10	-1.46684	5.32609e-05	-3.15636e-10	-1.47638
108815126	chr12:108815126:G:A	3.46735e-15	-2.04115	-0.963946	1.41188e-05	-1.98585	-0.818232
108815418	chr12:108815418:T:C	8.62262e-15	-2.06436	-0.0297355	2.53155e-05	-2.02679	-0.193379
108815834	chr12:108815834:C:T	1.54293e-14	-3.15636e-10	-1.51222	5.26077e-05	-3.15636e-10	-1.48872
108816352	chr12:108816352:G:A	7.7256e-14	-3.15636e-10	0.0986398	0.000149779	-3.15636e-10	-0.44242
108816432	chr12:108816432:T:C	1.90099e-14	-1.30353	-4.9349e-10	4.46143e-05	-1.65353	-4.9349e-10
108816716	chr12:108816716:T:G	1.91107e-14	-3.15636e-10	-1.29824	7.67197e-05	-3.15636e-10	-1.11142
108816823	chr12:108816823:A:ACT	1.03031e-14	-1.91604	-4.9349e-10	3.52215e-05	-1.88993	-4.9349e-10
108817153	chr12:108817153:G:A	1.22964e-13	-3.15636e-10	0.563404	0.00019913	-3.15636e-10	-0.157624
108817255	chr12:108817255:T:C	1.71317e-14	-3.15636e-10	-1.40755	6.71587e-05	-3.15636e-10	-1.24452
108817443	chr12:108817443:C:T	2.04803e-14	-3.15636e-10	-1.22902	8.46104e-05	-3.15636e-10	-1.01353
108817467	chr12:108817467:CAG:C	1.69741e-14	-3.15636e-10	-1.4168	6.61696e-05	-3.15636e-10	-1.25936
108817531	chr12:108817531:T:C	7.98611e-15	-2.07246	-0.098325	2.45992e-05	-2.01282	-0.236047
108817532	chr12:108817532:GCCA:G	1.6771e-14	-3.15636e-10	-1.42884	5.24325e-05	-3.15636e-10	-1.49206
108817564	chr12:108817564:G:A	8.69991e-14	-3.15636e-10	0.217414	0.00016492	-3.15636e-10	-0.346124
108817592	chr12:108817592:C:CAAAACACAAA	1.53996e-14	-3.15636e-10	-1.51414	5.29757e-05	-3.15636e-10	-1.48175
108818208	chr12:108818208:A:T	1.57097e-14	-3.15636e-10	-1.4942	5.67858e-05	-3.15636e-10	-1.4123
108818470	chr12:108818470:G:C	1.04446e-14	-1.9024	-4.9349e-10	3.23e-05	-1.97652	-4.9349e-10
108818625	chr12:108818625:A:T	7.11056e-15	-2.0738	-0.213104	1.64628e-05	-2.06752	-0.582957
108819533	chr12:108819533:G:A	7.97835e-15	-2.06146	-0.110292	2.47797e-05	-2.02424	-0.217323
108819538	chr12:108819538:G:A	2.19968e-14	-3.15636e-10	-1.15759	7.18801e-05	-3.15636e-10	-1.17658
108819927	chr12:108819927:T:G	8.80153e-15	-2.07356	-4.9349e-10	3.30608e-05	-1.95324	-4.9349e-10
108820060	chr12:108820060:T:C	1.57448e-14	-3.15636e-10	-1.49198	5.16403e-05	-3.15636e-10	-1.50728
108820270	chr12:108820270:T:C	1.64754e-14	-3.15636e-10	-1.44662	5.2463e-05	-3.15636e-10	-1.49148
108820521	chr12:108820521:T:C	1.94253e-14	-3.15636e-10	-1.28191	7.86989e-05	-3.15636e-10	-1.08595
108820851	chr12:108820851:G:A	1.54939e-14	-2.07034	0.562304	4.19701e-05	-2.05274	0.338109
108821152	chr12:108821152:G:A	3.88115e-14	-3.15636e-10	-0.589769	0.000147302	-3.15636e-10	-0.459098
108821471	chr12:108821471:G:A	2.22843e-14	-3.15636e-10	-1.1446	9.40352e-05	-3.15636e-10	-0.907914
108821590	chr12:108821590:A:C	1.56334e-14	-3.15636e-10	-1.49907	5.56974e-05	-3.15636e-10	-1.43165
108822348	chr12:108822348:A:G	7.54167e-15	-2.06837	-0.159669	2.22793e-05	-2.03642	-0.311507
108822524	chr12:108822524:G:A	1.53881e-14	-3.15636e-10	-1.51489	5.3269e-05	-3.15636e-10	-1.47623
108822919	chr12:108822919:C:T	1.62241e-14	-3.15636e-10	-1.46199	5.63734e-05	-3.15636e-10	-1.41959
108823128	chr12:108823128:A:G	7.10567e-15	-1.12987	-1.15772	0.000144204	0.913131	-1.39349
108823147	chr12:108823147:C:T	2.1827e-14	-3.15636e-10	-1.16534	9.11833e-05	-3.15636e-10	-0.938711
108823652	chr12:108823652:T:C	9.93853e-13	-3.15636e-10	2.65311	0.00108984	-3.15636e-10	1.5422
108823827	chr12:108823827:C:T	2.07056e-15	-2.06359	-1.45707	6.88891e-06	-2.07379	-1.44787
108823960	chr12:108823960:A:G	7.59028e-15	-2.0692	-0.152418	2.23923e-05	-2.03855	-0.304313
108823988	chr12:108823988:C:T	1.67918e-14	-3.15636e-10	-1.42759	5.53913e-05	-3.15636e-10	-1.43716
108824299	chr12:108824299:C:A	1.61116e-14	-3.15636e-10	-1.46894	5.6273e-05	-3.15636e-10	-1.42137
108824747	chr12:108824747:C:T	2.01823e-14	-3.15636e-10	-1.24368	6.48197e-05	-3.15636e-10	-1.27997
108826031	chr12:108826031:G:C	3.24745e-14	-0.76803	-4.9349e-10	8.3593e-05	-1.02562	-4.9349e-10
108826127	chr12:108826127:C:G	1.55134e-14	-3.15636e-10	-1.50678	5.24263e-05	-3.15636e-10	-1.49217
108826206	chr12:108826206:A:G	6.09732e-15	-1.48665	-0.953987	1.58328e-05	-1.69485	-0.994647
108827135	chr12:108827135:T:C	2.22261e-14	-3.15636e-10	-1.14722	9.37115e-05	-3.15636e-10	-0.911363
108827237	chr12:108827237:C:A	8.10907e-15	-2.0606	-0.0948985	2.49989e-05	-2.01793	-0.214818
108827293	chr12:108827293:A:C	1.73921e-14	-3.15636e-10	-1.39247	5.791e-05	-3.15636e-10	-1.39269
108827347	chr12:108827347:G:A	1.2436e-14	-1.72789	-4.9349e-10	4.10387e-05	-1.73707	-4.9349e-10
108827732	chr12:108827732:C:T	9.26714e-15	-2.07094	0.0489274	2.36673e-05	-2.05059	-0.2369
108828256	chr12:108828256:C:T	3.11666e-15	-2.0733	-1.03842	7.87724e-06	-2.03659	-1.35102
108828555	chr12:108828555:G:A	5.94809e-15	-1.19661	-1.2688	0.000120657	0.795849	-1.45448
108828582	chr12:108828582:G:A	2.22841e-14	-3.15636e-10	-1.14461	9.40304e-05	-3.15636e-10	-0.907965
108828960	chr12:108828960:G:A	1.65892e-14	-3.15636e-10	-1.43973	5.46056e-05	-3.15636e-10	-1.45145
108828965	chr12:108828965:C:G	8.19568e-14	-3.15636e-10	0.157708	0.000388625	-3.15636e-10	0.511031
108828966	chr12:108828966:A:G	1.6312e-14	-3.15636e-10	-1.45658	5.38252e-05	-3.15636e-10	-1.46584
108829131	chr12:108829131:T:C	1.64359e-14	-3.15636e-10	-1.44902	5.41924e-05	-3.15636e-10	-1.45904
108829478	chr12:108829478:G:C	7.42199e-15	-2.06824	-0.175802	2.30987e-05	-2.03335	-0.278462
108829493	chr12:108829493:G:A	1.74419e-14	-3.15636e-10	-1.38961	5.5802e-05	-3.15636e-10	-1.42977
108829606	chr12:108829606:T:C	8.80166e-15	-2.07354	-4.9349e-10	2.95878e-05	-2.06422	-4.9349e-10
108829805	chr12:108829805:T:A	2.18695e-14	-3.15636e-10	-1.16339	6.74218e-05	-3.15636e-10	-1.24061
108829931	chr12:108829931:A:G	1.61683e-14	-3.15636e-10	-1.46543	5.34426e-05	-3.15636e-10	-1.47297
108830134	chr12:108830134:C:T	2.0907e-14	-3.15636e-10	-1.2084	8.64635e-05	-3.15636e-10	-0.99186
108830190	chr12:108830190:G:A	1.54287e-14	-3.15636e-10	-1.51225	5.13358e-05	-3.15636e-10	-1.5132
108830892	chr12:108830892:G:A	1.09938e-14	-1.85115	-4.9349e-10	3.07694e-05	-2.02506	-4.9349e-10
108832000	chr12:108832000:T:C	1.54125e-14	-3.15636e-10	-1.51331	5.47435e-05	-3.15636e-10	-1.44892
108833174	chr12:108833174:A:G	1.88791e-14	-3.15636e-10	-1.31043	6.49122e-05	-3.15636e-10	-1.27855
108833835	chr12:108833835:G:A	2.2614e-14	-3.15636e-10	-1.12991	7.4327e-05	-3.15636e-10	-1.14311
108833989	chr12:108833989:A:G	1.14233e-14	-2.07384	0.261014	3.33402e-05	-2.05994	0.115124
108834041	chr12:108834041:G:C	1.90248e-14	-3.15636e-10	-1.30274	5.91405e-05	-3.15636e-10	-1.37167
108834138	chr12:108834138:T:C	4.68081e-15	-2.05689	-0.648124	1.59104e-05	-1.98684	-0.697764
108834379	chr12:108834379:C:G	1.83534e-14	-3.15636e-10	-1.33867	5.72721e-05	-3.15636e-10	-1.40377
108834482	chr12:108834482:G:A	1.53807e-14	-3.15636e-10	-1.51537	5.2081e-05	-3.15636e-10	-1.49878
108834568	chr12:108834568:C:T	1.82359e-14	-3.15636e-10	-1.34509	6.92539e-05	-3.15636e-10	-1.2138
108834950	chr12:108834950:TC:T	1.66402e-14	-3.15636e-10	-1.43666	6.25638e-05	-3.15636e-10	-1.3154
108835101	chr12:108835101:T:A	3.17988e-14	-0.789057	-4.9349e-10	9.04672e-05	-0.946596	-4.9349e-10
108835232	chr12:108835232:C:T	2.33401e-14	-3.15636e-10	-1.09831	9.95032e-05	-3.15636e-10	-0.851393
108835420	chr12:108835420:G:A	1.54017e-14	-3.15636e-10	-1.51401	5.13563e-05	-3.15636e-10	-1.5128
108835449	chr12:108835449:A:G	1.70297e-14	-3.15636e-10	-1.41353	6.42705e-05	-3.15636e-10	-1.28848
108835645	chr12:108835645:TA:T	3.07424e-15	-1.9627	-1.16272	2.13211e-05	-1.44361	-0.948277
108835660	chr12:108835660:G:A	2.51284e-15	-1.97846	-1.34861	1.56823e-05	-1.50824	-1.19081
108835697	chr12:108835697:G:A	1.73419e-14	-3.15636e-10	-1.39536	5.77422e-05	-3.15636e-10	-1.39559
108835798	chr12:108835798:G:A	2.06537e-14	-3.15636e-10	-1.22059	8.58636e-05	-3.15636e-10	-0.998823
108835887	chr12:108835887:T:TA	1.72746e-14	-3.15636e-10	-1.39924	6.45152e-05	-3.15636e-10	-1.28468
108836378	chr12:108836378:C:A	1.62458e-14	-3.15636e-10	-1.46065	5.38204e-05	-3.15636e-10	-1.46593
108836794	chr12:108836794:C:A	1.63833e-14	-3.15636e-10	-1.45222	5.42521e-05	-3.15636e-10	-1.45794
108837081	chr12:108837081:A:C	1.19775e-14	-1.76546	-4.9349e-10	3.95335e-05	-1.77444	-4.9349e-10
108837089	chr12:108837089:G:A	1.6202e-14	-3.15636e-10	-1.46335	5.91992e-05	-3.15636e-10	-1.37067
108837581	chr12:108837581:T:C	2.24268e-14	-3.15636e-10	-1.13823	6.93955e-05	-3.15636e-10	-1.21176
108837628	chr12:108837628:C:T	5.81585e-15	-1.40351	-1.08438	1.45673e-05	-1.63036	-1.14244
108838139	chr12:108838139:G:A	1.74078e-14	-3.15636e-10	-1.39157	5.79422e-05	-3.15636e-10	-1.39214
108838377	chr12:108838377:C:T	4.10829e-15	-1.48892	-1.34656	5.51507e-05	-0.0394663	-1.40205
108838470	chr12:108838470:C:A	1.74078e-14	-3.15636e-10	-1.39157	5.79422e-05	-3.15636e-10	-1.39214
108838690	chr12:108838690:C:A	3.24686e-13	-3.15636e-10	1.53437	0.000569957	-3.15636e-10	0.893978
108838906	chr12:108838906:G:A	1.74078e-14	-3.15636e-10	-1.39157	5.79422e-05	-3.15636e-10	-1.39214
108839263	chr12:108839263:G:A	8.58172e-15	-2.05491	-0.0439389	1.94372e-05	-2.05139	-0.433008
108839513	chr12:108839513:A:G	9.00089e-13	-3.15636e-10	2.55401	0.00105605	-3.15636e-10	1.51071
108839730	chr12:108839730:A:G	1.6158e-14	-3.15636e-10	-1.46607	5.35357e-05	-3.15636e-10	-1.47123
108840034	chr12:108840034:G:A	1.5402e-14	-3.15636e-10	-1.51398	5.45246e-05	-3.15636e-10	-1.45293
108840226	chr12:108840226:G:A	8.9804e-14	-3.15636e-10	0.249144	0.000430573	-3.15636e-10	0.613534
108840368	chr12:108840368:C:T	2.28443e-14	-3.15636e-10	-1.11978	9.71181e-05	-3.15636e-10	-0.875655
108840695	chr12:108840695:C:T	3.83397e-15	-2.02827	-0.87631	1.46083e-05	-1.50125	-1.26875
108840927	chr12:108840927:A:G	1.14003e-14	-2.05062	0.235773	2.48294e-05	-2.04674	-0.192813
108841152	chr12:108841152:C:A	1.59144e-14	-3.15636e-10	-1.48126	5.27285e-05	-3.15636e-10	-1.48643
108841610	chr12:108841610:C:T	4.16948e-15	-1.37846	-1.44224	9.64557e-06	-1.70695	-1.47813
108841801	chr12:108841801:C:T	2.33044e-14	-3.15636e-10	-1.09984	9.96499e-05	-3.15636e-10	-0.84992
108842305	chr12:108842305:G:T	1.66307e-14	-3.15636e-10	-1.43724	6.25201e-05	-3.15636e-10	-1.31609
108842569	chr12:108842569:G:A	3.78526e-14	-3.15636e-10	-0.614786	0.000126483	-3.15636e-10	-0.611472
108842815	chr12:108842815:C:T	9.32106e-15	-2.01621	-4.9349e-10	3.74719e-05	-1.82799	-4.9349e-10
108843483	chr12:108843483:GT:G	2.04145e-14	-3.15636e-10	-1.23224	8.39754e-05	-3.15636e-10	-1.02106
108844041	chr12:108844041:T:C	2.02421e-14	-3.15636e-10	-1.24072	6.21449e-05	-3.15636e-10	-1.32211
108844099	chr12:108844099:G:T	1.65315e-14	-3.15636e-10	-1.44322	5.46951e-05	-3.15636e-10	-1.44981
108844315	chr12:108844315:G:C	1.01916e-13	-3.15636e-10	0.37566	0.000164723	-3.15636e-10	-0.34732
108845385	chr12:108845385:C:T	1.74417e-14	-3.15636e-10	-1.38962	5.58267e-05	-3.15636e-10	-1.42933
108845399	chr12:108845399:G:A	8.83599e-15	-2.07377	0.0041151	1.97881e-05	-2.07393	-0.39257
108845909	chr12:108845909:G:A	2.3597e-14	-3.15636e-10	-1.08736	0.000101123	-3.15636e-10	-0.835243
108846857	chr12:108846857:G:A	1.0499e-14	-1.8972	-4.9349e-10	3.69994e-05	-1.84068	-4.9349e-10
108847006	chr12:108847006:C:G	3.43219e-14	-3.15636e-10	-0.712702	0.000177038	-3.15636e-10	-0.275219
108847037	chr12:108847037:C:T	4.68592e-15	-1.2502	-1.45372	1.0477e-05	-1.61538	-1.48702
108847469	chr12:108847469:A:G	2.05829e-14	-3.15636e-10	-1.22402	6.30649e-05	-3.15636e-10	-1.30742
108848074	chr12:108848074:T:C	1.56609e-14	-3.15636e-10	-1.49732	5.20493e-05	-3.15636e-10	-1.49939
108848093	chr12:108848093:G:A	1.68771e-14	-3.15636e-10	-1.42253	5.27207e-05	-3.15636e-10	-1.48658
108848210	chr12:108848210:A:G	1.60883e-14	-3.15636e-10	-1.47039	5.3225e-05	-3.15636e-10	-1.47705
108848221	chr12:108848221:G:A	1.61905e-14	-3.15636e-10	-1.46406	5.98341e-05	-3.15636e-10	-1.36001
108848246	chr12:108848246:G:T	1.68425e-14	-3.15636e-10	-1.42458	5.56816e-05	-3.15636e-10	-1.43193
108849127	chr12:108849127:G:A	1.56776e-14	-3.15636e-10	-1.49625	5.21101e-05	-3.15636e-10	-1.49822
108849527	chr12:108849527:G:A	6.45957e-15	-1.80256	-0.580357	4.61903e-05	-0.838156	-0.780656
108849546	chr12:108849546:C:T	1.31302e-14	-1.67357	-4.9349e-10	4.33204e-05	-1.68296	-4.9349e-10
108849675	chr12:108849675:T:C	1.55347e-14	-3.15636e-10	-1.50541	5.16634e-05	-3.15636e-10	-1.50683
108849692	chr12:108849692:C:T	1.55648e-14	-3.15636e-10	-1.50347	5.17565e-05	-3.15636e-10	-1.50503
108849713	chr12:108849713:T:A	2.13256e-14	-3.15636e-10	-1.18857	6.97151e-05	-3.15636e-10	-1.20717
108850944	chr12:108850944:C:T	1.55576e-14	-3.15636e-10	-1.50394	5.17292e-05	-3.15636e-10	-1.50556
108851021	chr12:108851021:A:G	1.54068e-14	-3.15636e-10	-1.51367	5.28739e-05	-3.15636e-10	-1.48367
108851307	chr12:108851307:G:A	2.20054e-14	-3.15636e-10	-1.15719	9.25253e-05	-3.15636e-10	-0.924101
108851554	chr12:108851554:G:A	1.59887e-14	-3.15636e-10	-1.4766	5.87003e-05	-3.15636e-10	-1.37914
108852101	chr12:108852101:T:C	1.69546e-14	-3.15636e-10	-1.41794	5.42817e-05	-3.15636e-10	-1.4574
108853010	chr12:108853010:C:T	1.55253e-14	-3.15636e-10	-1.50602	5.16392e-05	-3.15636e-10	-1.5073
108853219	chr12:108853219:A:G	1.54813e-14	-3.15636e-10	-1.50885	5.15038e-05	-3.15636e-10	-1.50993
108853307	chr12:108853307:G:A	1.58015e-14	-3.15636e-10	-1.48838	5.23236e-05	-3.15636e-10	-1.49414
108853411	chr12:108853411:G:A	1.62136e-14	-3.15636e-10	-1.46263	5.99411e-05	-3.15636e-10	-1.35822
108853419	chr12:108853419:G:A	1.06065e-12	-3.15636e-10	2.71816	0.00132961	-3.15636e-10	1.74106
108853872	chr12:108853872:C:T	1.70193e-14	-3.15636e-10	-1.41414	5.66322e-05	-3.15636e-10	-1.41501
108853907	chr12:108853907:A:G	2.30867e-15	-2.05137	-1.36044	6.46214e-06	-2.07134	-1.51428
108854120	chr12:108854120:G:A	7.4371e-14	-3.15636e-10	0.0605816	0.000146659	-3.15636e-10	-0.463471
108854654	chr12:108854654:G:A	1.5402e-14	-3.15636e-10	-1.51398	5.45246e-05	-3.15636e-10	-1.45293
108854994	chr12:108854994:G:A	2.2614e-14	-3.15636e-10	-1.12991	7.4327e-05	-3.15636e-10	-1.14311
108855258	chr12:108855258:T:C	2.6782e-13	-3.15636e-10	1.34183	0.000573805	-3.15636e-10	0.900706
108855359	chr12:108855359:G:C	1.02809e-12	-3.15636e-10	2.68697	0.00129629	-3.15636e-10	1.71568
108856085	chr12:108856085:T:C	1.55934e-14	-3.15636e-10	-1.50164	5.30132e-05	-3.15636e-10	-1.48104
108856418	chr12:108856418:C:CA	1.54938e-14	-3.15636e-10	-1.50804	5.3639e-05	-3.15636e-10	-1.46931
108856568	chr12:108856568:G:A	1.94379e-15	-2.07124	-1.5126	6.46625e-06	-2.07167	-1.51332
108857043	chr12:108857043:C:T	1.18834e-14	-1.77334	-4.9349e-10	3.25522e-05	-1.96874	-4.9349e-10
108857320	chr12:108857320:G:C	1.9479e-15	-2.06999	-1.51174	6.46504e-06	-2.07261	-1.51257
108857411	chr12:108857411:G:C	2.12027e-14	-3.15636e-10	-1.19436	8.81923e-05	-3.15636e-10	-0.972063
108857918	chr12:108857918:G:A	3.06622e-15	-2.07127	-1.05676	7.6162e-06	-2.06014	-1.36116
108858222	chr12:108858222:C:A	6.78903e-13	-3.15636e-10	2.27199	0.00089941	-3.15636e-10	1.35016
108858295	chr12:108858295:G:C	6.91672e-13	-3.15636e-10	2.29063	0.000914599	-3.15636e-10	1.3669
108859069	chr12:108859069:G:A	1.70049e-14	-3.15636e-10	-1.41498	5.46338e-05	-3.15636e-10	-1.45093
108859070	chr12:108859070:A:G	1.75441e-14	-3.15636e-10	-1.38377	5.60419e-05	-3.15636e-10	-1.42548
108859555	chr12:108859555:G:A	2.96577e-15	-2.06948	-1.09187	7.42969e-06	-2.06337	-1.38273
108860330	chr12:108860330:A:C	2.11787e-15	-2.06225	-1.43582	9.91857e-06	-1.64178	-1.5154
108860406	chr12:108860406:C:G	1.64321e-14	-3.15636e-10	-1.44925	5.43932e-05	-3.15636e-10	-1.45534
108860655	chr12:108860655:G:A	3.07933e-15	-2.06929	-1.05448	7.58621e-06	-2.06428	-1.36097
108861546	chr12:108861546:C:T	2.17947e-14	-3.15636e-10	-1.16682	6.49015e-05	-3.15636e-10	-1.27871
108861601	chr12:108861601:T:A	2.16729e-15	-2.06796	-1.40705	6.53171e-06	-2.06396	-1.51095
108861642	chr12:108861642:A:C	1.9385e-15	-2.07215	-1.51442	6.46299e-06	-2.07077	-1.51473
108861686	chr12:108861686:A:T	1.94234e-15	-2.07178	-1.51281	6.46912e-06	-2.07122	-1.51333
108861974	chr12:108861974:G:A	1.94612e-15	-2.07236	-1.51028	6.4894e-06	-2.07048	-1.51093
108862077	chr12:108862077:G:C	3.02226e-15	-2.05766	-1.08481	7.39892e-06	-2.07207	-1.37818
108862144	chr12:108862144:G:T	1.66949e-14	-3.15636e-10	-1.43338	6.29085e-05	-3.15636e-10	-1.3099
108862733	chr12:108862733:G:A	1.13477e-12	-3.15636e-10	2.7857	0.00128929	-3.15636e-10	1.71026
108862917	chr12:108862917:T:C	1.94713e-15	-2.06883	-1.51329	6.45353e-06	-2.07322	-1.51373
108863038	chr12:108863038:G:A	8.79825e-15	-2.07393	-4.9349e-10	2.98176e-05	-2.05649	-4.9349e-10
108863095	chr12:108863095:C:T	1.70458e-14	-3.15636e-10	-1.41258	5.67711e-05	-3.15636e-10	-1.41256
108863150	chr12:108863150:G:A	1.94702e-15	-2.06737	-1.51481	6.44246e-06	-2.07363	-1.51504
108863383	chr12:108863383:T:C	1.53875e-14	-3.15636e-10	-1.51493	5.23668e-05	-3.15636e-10	-1.49331
108863455	chr12:108863455:A:G	2.0645e-14	-3.15636e-10	-1.22101	8.52248e-05	-3.15636e-10	-1.00629
108863470	chr12:108863470:T:C	1.65768e-14	-3.15636e-10	-1.44048	5.21373e-05	-3.15636e-10	-1.4977
108863530	chr12:108863530:A:G	1.94754e-15	-2.06767	-1.51425	6.44586e-06	-2.07356	-1.51458
108864009	chr12:108864009:G:A	1.53876e-14	-3.15636e-10	-1.51492	5.12248e-05	-3.15636e-10	-1.51536
108864167	chr12:108864167:G:T	1.66316e-14	-3.15636e-10	-1.43718	5.47002e-05	-3.15636e-10	-1.44972
108864313	chr12:108864313:T:G	1.95817e-15	-2.0614	-1.51507	6.44525e-06	-2.07374	-1.5145
108864621	chr12:108864621:T:C	1.98888e-15	-2.07315	-1.48776	9.13978e-06	-1.73495	-1.504
108864859	chr12:108864859:C:T	7.21998e-14	-3.15636e-10	0.0309521	0.000143709	-3.15636e-10	-0.483792
108865022	chr12:108865022:G:A	1.54828e-14	-3.15636e-10	-1.50875	5.12873e-05	-3.15636e-10	-1.51414
108866414	chr12:108866414:C:A	2.13201e-15	-2.06078	-1.43064	9.4147e-06	-1.69392	-1.51539
108866805	chr12:108866805:T:A	1.98229e-14	-1.26165	-4.9349e-10	5.84729e-05	-1.38302	-4.9349e-10
108866904	chr12:108866904:C:A	7.80673e-14	-3.15636e-10	0.109087	0.000157301	-3.15636e-10	-0.393422
108867119	chr12:108867119:A:G	2.16615e-15	-2.07361	-1.40193	8.48465e-06	-1.79989	-1.51343
108868686	chr12:108868686:A:G	1.54561e-14	-3.15636e-10	-1.51048	5.23774e-05	-3.15636e-10	-1.49311
108868911	chr12:108868911:C:T	1.63324e-14	-3.15636e-10	-1.45533	5.2163e-05	-3.15636e-10	-1.49721
108869011	chr12:108869011:C:A	1.63427e-14	-3.15636e-10	-1.4547	5.21809e-05	-3.15636e-10	-1.49687
108869709	chr12:108869709:T:C	1.9476e-15	-2.06715	-1.51473	6.44372e-06	-2.07361	-1.51487
108869748	chr12:108869748:A:G	5.88345e-14	-3.15636e-10	-0.173756	0.000130717	-3.15636e-10	-0.578551
108869833	chr12:108869833:A:G	9.78295e-15	-1.96784	-4.9349e-10	2.99926e-05	-2.05063	-4.9349e-10
108870173	chr12:108870173:C:T	3.46222e-14	-3.15636e-10	-0.70399	0.000115757	-3.15636e-10	-0.700093
108870348	chr12:108870348:T:C	1.96147e-15	-2.05982	-1.51497	6.4415e-06	-2.07367	-1.51515
108870387	chr12:108870387:G:A	3.69944e-15	-2.0666	-0.8737	8.48239e-06	-2.06702	-1.24657
108871029	chr12:108871029:C:T	2.61272e-14	-3.15636e-10	-0.985508	0.000101881	-3.15636e-10	-0.827777
108871040	chr12:108871040:A:T	1.65466e-14	-3.15636e-10	-1.44231	5.20947e-05	-3.15636e-10	-1.49852
108871710	chr12:108871710:C:T	9.38937e-15	-2.00891	-4.9349e-10	2.94381e-05	-2.06929	-4.9349e-10
108871754	chr12:108871754:T:C	9.88689e-14	-3.15636e-10	0.34531	0.000193559	-3.15636e-10	-0.186003
108872043	chr12:108872043:G:A	3.35637e-14	-3.15636e-10	-0.735039	0.000112409	-3.15636e-10	-0.729435
108872055	chr12:108872055:G:A	5.29018e-15	-1.66514	-0.917493	3.11571e-05	-0.883027	-1.12951
108872374	chr12:108872374:A:G	1.94895e-15	-2.06934	-1.51186	6.46304e-06	-2.07304	-1.51244
108872752	chr12:108872752:A:T	7.4785e-14	-3.15636e-10	0.0661325	0.000147291	-3.15636e-10	-0.459176
108872764	chr12:108872764:A:T	1.70193e-14	-3.15636e-10	-1.41414	6.2748e-05	-3.15636e-10	-1.31246
108872887	chr12:108872887:C:G	1.53932e-14	-0.337809	-1.17675	0.000196514	0.953788	-1.12464
108873206	chr12:108873206:A:G	7.05754e-14	-3.15636e-10	0.00819658	0.000145272	-3.15636e-10	-0.472976
108873433	chr12:108873433:G:A	5.20098e-15	-1.58955	-1.01008	9.12407e-05	0.139235	-1.07732
108873459	chr12:108873459:T:A	8.26228e-15	-0.781157	-1.35563	8.64594e-06	-1.93961	-1.35489
108874259	chr12:108874259:A:T	1.54078e-14	-3.15636e-10	-1.51361	5.12947e-05	-3.15636e-10	-1.514
108874440	chr12:108874440:C:A	4.16839e-15	-1.6287	-1.19226	6.58142e-05	-0.0202233	-1.24452
108874863	chr12:108874863:T:A	5.97606e-15	-1.94395	-0.516771	6.03312e-05	-0.784605	-0.567128
108874921	chr12:108874921:C:T	1.85372e-14	-1.32871	-4.9349e-10	4.62398e-05	-1.61774	-4.9349e-10
108874927	chr12:108874927:G:A	2.04084e-15	-2.07337	-1.46176	6.77149e-06	-2.06743	-1.47143
108874941	chr12:108874941:G:A	1.74092e-14	-2.05152	0.660031	6.92525e-05	-1.2794	0.0655811
108874979	chr12:108874979:T:C	1.59922e-14	-3.15636e-10	-1.47639	5.18358e-05	-3.15636e-10	-1.5035
108874985	chr12:108874985:G:A	3.10287e-15	-2.00317	-1.11299	7.52346e-06	-2.04983	-1.38372
108875168	chr12:108875168:C:T	4.04276e-14	-3.15636e-10	-0.548972	0.000111556	-3.15636e-10	-0.737061
108875379	chr12:108875379:T:C	2.38627e-13	-3.15636e-10	1.22642	0.00108885	-3.15636e-10	1.5413
108875814	chr12:108875814:T:G	1.0252e-13	-3.15636e-10	0.381572	0.000375441	-3.15636e-10	0.476519
108876154	chr12:108876154:T:G	1.14309e-14	-1.81216	-4.9349e-10	6.49138e-05	-1.27852	-4.9349e-10
108876180	chr12:108876180:A:G	1.63977e-14	-3.15636e-10	-1.45134	5.15464e-05	-3.15636e-10	-1.5091
108876352	chr12:108876352:G:A	8.63835e-14	-3.15636e-10	0.210312	0.000192485	-3.15636e-10	-0.191563
108876954	chr12:108876954:A:G	1.06488e-14	-1.88304	-4.9349e-10	3.5921e-05	-1.87026	-4.9349e-10
108876955	chr12:108876955:T:C	9.40304e-14	-3.15636e-10	0.295134	0.000217844	-3.15636e-10	-0.067804
108877087	chr12:108877087:C:T	1.26165e-14	-0.198089	-1.51539	1.32531e-05	-1.42046	-1.4469
108877906	chr12:108877906:C:T	1.57058e-14	-3.15636e-10	-1.49446	5.14188e-05	-3.15636e-10	-1.51158
108878104	chr12:108878104:A:C	2.34101e-14	-3.15636e-10	-1.09532	7.03549e-05	-3.15636e-10	-1.19803
108878275	chr12:108878275:C:T	1.96851e-13	1.66631	-0.632353	0.000128706	0.482301	-1.07635
108878378	chr12:108878378:A:G	1.61717e-14	-3.15636e-10	-1.46522	5.13089e-05	-3.15636e-10	-1.51372
108878445	chr12:108878445:G:A	2.49741e-14	-3.15636e-10	-1.03064	7.45019e-05	-3.15636e-10	-1.14076
108878518	chr12:108878518:G:A	2.46319e-14	-3.15636e-10	-1.04444	7.3604e-05	-3.15636e-10	-1.15288
108878548	chr12:108878548:T:C	4.57083e-14	-3.15636e-10	-0.426204	8.36917e-05	-3.15636e-10	-1.02444
108879045	chr12:108879045:C:T	1.62433e-14	-3.15636e-10	-1.4608	5.24576e-05	-3.15636e-10	-1.49158
108879329	chr12:108879329:A:G	2.90141e-14	-3.15636e-10	-0.880702	8.87522e-05	-3.15636e-10	-0.965735
108879590	chr12:108879590:C:T	2.3966e-14	-3.15636e-10	-1.07185	7.19759e-05	-3.15636e-10	-1.17525
108880578	chr12:108880578:G:C	9.33795e-15	-2.0144	-4.9349e-10	3.21232e-05	-1.98201	-4.9349e-10
108880601	chr12:108880601:TTCTGTTCCATTTCAAGGATAA:T	1.19275e-13	-3.15636e-10	0.532943	0.000449552	-3.15636e-10	0.656669
108880633	chr12:108880633:T:TAAC	7.03825e-14	1.39546	-1.39	4.05611e-05	-0.257888	-1.49089
108880635	chr12:108880635:AC:A	7.5145e-14	-3.15636e-10	0.0709352	0.000279758	-3.15636e-10	0.182341
108880639	chr12:108880639:C:G	1.18927e-13	-3.15636e-10	0.530027	0.000448901	-3.15636e-10	0.655218
108880764	chr12:108880764:G:A	1.84926e-14	-3.15636e-10	-1.33111	8.50591e-05	-3.15636e-10	-1.00824
108881003	chr12:108881003:C:T	1.60225e-14	-3.15636e-10	-1.47449	6.84685e-05	-3.15636e-10	-1.22521
108881369	chr12:108881369:A:G	1.80858e-14	-3.15636e-10	-1.35336	6.66916e-05	-3.15636e-10	-1.2515
108881606	chr12:108881606:T:TC	1.60481e-14	-3.15636e-10	-1.47289	5.82574e-05	-3.15636e-10	-1.38671
108881611	chr12:108881611:T:C	1.5741e-14	-3.15636e-10	-1.49222	5.12496e-05	-3.15636e-10	-1.51487
108881833	chr12:108881833:C:T	4.28354e-15	-1.68263	-1.11108	1.92436e-05	-1.22121	-1.2732
108882438	chr12:108882438:G:A	1.55193e-14	-3.15636e-10	-1.5064	5.13057e-05	-3.15636e-10	-1.51378
108882466	chr12:108882466:T:C	2.86659e-14	-3.15636e-10	-0.892778	7.98885e-05	-3.15636e-10	-1.07095
108882641	chr12:108882641:C:T	3.41621e-15	-2.03551	-0.984439	1.48374e-05	-1.7088	-1.04563
108882869	chr12:108882869:C:T	2.20007e-14	-3.15636e-10	-1.15741	7.25146e-05	-3.15636e-10	-1.1678
108883406	chr12:108883406:G:A	4.51796e-15	-1.60102	-1.1394	2.16192e-05	-1.08835	-1.28966
108883425	chr12:108883425:C:T	2.04385e-13	1.07152	-4.9349e-10	0.000414316	0.575045	-4.9349e-10
108883538	chr12:108883538:C:T	1.55503e-14	-3.15636e-10	-1.50441	5.15462e-05	-3.15636e-10	-1.5091
108883604	chr12:108883604:C:T	1.63959e-14	-3.15636e-10	-1.45145	5.80586e-05	-3.15636e-10	-1.39013
108883716	chr12:108883716:C:A	1.54519e-14	-3.15636e-10	-1.51075	5.12306e-05	-3.15636e-10	-1.51525
108883967	chr12:108883967:T:G	3.17666e-15	-2.04393	-1.04872	1.36186e-05	-1.73622	-1.10393
108884115	chr12:108884115:T:C	1.99753e-14	0.237452	-1.49144	3.33784e-05	-0.451606	-1.49207
108884341	chr12:108884341:C:A	1.54946e-14	-3.15636e-10	-1.50799	5.13314e-05	-3.15636e-10	-1.51328
108884392	chr12:108884392:A:G	1.54735e-14	-3.15636e-10	-1.50936	5.12286e-05	-3.15636e-10	-1.51528
108884393	chr12:108884393:C:G	5.48061e-15	-1.77787	-0.769398	2.84346e-05	-1.31174	-0.792239
108884547	chr12:108884547:C:T	8.36073e-14	-1.79782	1.97546	0.000127392	-1.788	1.18368
108884577	chr12:108884577:A:G	1.65114e-14	-3.15636e-10	-1.44443	5.2247e-05	-3.15636e-10	-1.4956
108884764	chr12:108884764:C:T	1.74183e-14	-3.15636e-10	-1.39097	7.64247e-05	-3.15636e-10	-1.11528
108884947	chr12:108884947:A:G	1.76212e-14	-3.15636e-10	-1.37938	6.40895e-05	-3.15636e-10	-1.2913
108884971	chr12:108884971:T:G	6.3511e-15	-2.06682	-0.333038	3.0169e-05	-1.78177	-0.262994
108885562	chr12:108885562:A:G	2.00826e-14	-3.15636e-10	-1.24863	7.56815e-05	-3.15636e-10	-1.12505
108885663	chr12:108885663:TAGG:T	1.65683e-14	-3.15636e-10	-1.44099	5.90421e-05	-3.15636e-10	-1.37333
108885679	chr12:108885679:G:A	1.62727e-14	-3.15636e-10	-1.459	5.75755e-05	-3.15636e-10	-1.39849
108885760	chr12:108885760:T:A	1.59041e-14	-3.15636e-10	-1.48191	5.15347e-05	-3.15636e-10	-1.50933
108886230	chr12:108886230:C:T	1.67705e-14	-1.42886	-4.9349e-10	3.35769e-05	-1.93775	-4.9349e-10
108886759	chr12:108886759:A:C	3.17434e-15	-1.7295	-1.36388	8.72586e-06	-2.04912	-1.23617
108887062	chr12:108887062:C:T	6.66977e-13	2.42159	-0.167319	0.0137501	3.85307	0.22415
108887323	chr12:108887323:G:A	1.67814e-14	-3.15636e-10	-1.42822	6.00514e-05	-3.15636e-10	-1.35638
108887351	chr12:108887351:C:T	1.58241e-14	-1.21867	-0.268275	1.62713e-05	-1.93019	-0.731984
108887702	chr12:108887702:G:C	1.64094e-14	-3.15636e-10	-1.45063	5.30058e-05	-3.15636e-10	-1.48118
108887919	chr12:108887919:G:A	5.34771e-15	-1.78911	-0.782708	3.06612e-05	-1.31507	-0.713518
108887972	chr12:108887972:T:C	1.93687e-14	-3.15636e-10	-1.28483	5.66443e-05	-3.15636e-10	-1.41479
108888078	chr12:108888078:A:G	1.69896e-14	-3.15636e-10	-1.41588	6.10662e-05	-3.15636e-10	-1.33963
108888108	chr12:108888108:G:A	5.24856e-15	-1.8273	-0.763233	2.93672e-05	-1.37855	-0.693151
108888236	chr12:108888236:G:A	1.80884e-14	-3.15636e-10	-1.35321	5.86508e-05	-3.15636e-10	-1.37998
108888391	chr12:108888391:A:G	1.57091e-14	-3.15636e-10	-1.49425	6.21333e-05	-3.15636e-10	-1.3223
108888421	chr12:108888421:T:C	5.32683e-15	-1.82225	-0.75348	2.94283e-05	-1.37382	-0.695812
108888909	chr12:108888909:C:T	2.31187e-15	-2.07099	-1.33943	1.93138e-05	-1.62967	-0.861096
108889765	chr12:108889765:G:A	9.17715e-15	-2.03177	-4.9349e-10	3.06686e-05	-2.02834	-4.9349e-10
108889796	chr12:108889796:T:G	1.61236e-14	-3.15636e-10	-1.4682	5.23451e-05	-3.15636e-10	-1.49372
108889950	chr12:108889950:A:G	6.53691e-14	-3.15636e-10	-0.0684353	0.000131731	-3.15636e-10	-0.570825
108889967	chr12:108889967:C:T	1.96251e-14	-3.15636e-10	-1.27167	7.68501e-05	-3.15636e-10	-1.10973
108890017	chr12:108890017:T:C	1.80693e-14	-3.15636e-10	-1.35427	5.79986e-05	-3.15636e-10	-1.39116
108890198	chr12:108890198:G:A	3.99647e-14	-0.560489	-4.9349e-10	6.27605e-05	-1.31226	-4.9349e-10
108891087	chr12:108891087:C:T	1.59488e-14	-3.15636e-10	-1.4791	6.48382e-05	-3.15636e-10	-1.27969
108891167	chr12:108891167:G:A	1.67036e-14	-1.43286	-4.9349e-10	9.69906e-05	-0.876969	-4.9349e-10
108891188	chr12:108891188:C:A	1.86138e-14	-3.15636e-10	-1.32458	6.723e-05	-3.15636e-10	-1.24346
108891204	chr12:108891204:A:T	1.80109e-14	-3.15636e-10	-1.35751	5.43139e-05	-3.15636e-10	-1.4568
108891215	chr12:108891215:G:A	7.25353e-14	-3.15636e-10	0.0355883	0.000141308	-3.15636e-10	-0.500642
108891517	chr12:108891517:T:G	1.53945e-14	-3.15636e-10	-1.51447	5.29872e-05	-3.15636e-10	-1.48153
108891705	chr12:108891705:G:C	2.72107e-15	-1.81012	-1.43734	1.24531e-05	-1.43049	-1.49912
108891778	chr12:108891778:T:G	1.55909e-14	-3.15636e-10	-1.5018	5.12297e-05	-3.15636e-10	-1.51526
108891843	chr12:108891843:T:C	3.19085e-14	-3.15636e-10	-0.785612	0.000154228	-3.15636e-10	-0.413153
108891972	chr12:108891972:A:G	1.78269e-14	-3.15636e-10	-1.36778	5.46279e-05	-3.15636e-10	-1.45104
108892130	chr12:108892130:G:T	1.87955e-14	-3.15636e-10	-1.31487	6.80368e-05	-3.15636e-10	-1.23153
108892370	chr12:108892370:C:G	1.97192e-14	-3.15636e-10	-1.26689	5.76043e-05	-3.15636e-10	-1.39799
108892462	chr12:108892462:C:T	2.07174e-14	-3.15636e-10	-1.21751	7.91724e-05	-3.15636e-10	-1.07996
108892603	chr12:108892603:T:G	1.85856e-14	-3.15636e-10	-1.3261	5.82913e-05	-3.15636e-10	-1.38613
108892623	chr12:108892623:C:T	1.53805e-14	-3.15636e-10	-1.51538	6.02285e-05	-3.15636e-10	-1.35344
108892800	chr12:108892800:G:C	1.53816e-14	-3.15636e-10	-1.51531	5.99419e-05	-3.15636e-10	-1.35821
108893292	chr12:108893292:T:G	1.80004e-14	-3.15636e-10	-1.35809	6.46296e-05	-3.15636e-10	-1.28291
108893307	chr12:108893307:G:A	1.8539e-14	-3.15636e-10	-1.32861	6.69556e-05	-3.15636e-10	-1.24755
108893722	chr12:108893722:G:A	1.79737e-14	-3.15636e-10	-1.35957	5.49236e-05	-3.15636e-10	-1.44564
108893812	chr12:108893812:G:A	1.60297e-14	-3.15636e-10	-1.47404	6.56593e-05	-3.15636e-10	-1.2671
108893960	chr12:108893960:A:C	1.21334e-13	-3.15636e-10	0.550061	0.000539456	-3.15636e-10	0.838977
108894195	chr12:108894195:A:G	9.79423e-14	-3.15636e-10	0.335894	0.000431037	-3.15636e-10	0.61461
108894208	chr12:108894208:A:G	1.53818e-14	-3.15636e-10	-1.5153	6.0748e-05	-3.15636e-10	-1.34485
108894230	chr12:108894230:T:G	1.55754e-14	-3.15636e-10	-1.50279	5.30103e-05	-3.15636e-10	-1.4811
108894426	chr12:108894426:A:C	8.79845e-15	-2.07391	-4.9349e-10	4.06224e-05	-1.74726	-4.9349e-10
108894519	chr12:108894519:T:C	1.5395e-14	-3.15636e-10	-1.51444	5.29975e-05	-3.15636e-10	-1.48134
108894681	chr12:108894681:TTTA:T	1.39128e-13	-3.15636e-10	0.686908	0.000617817	-3.15636e-10	0.974609
108894996	chr12:108894996:G:A	1.53979e-14	-3.15636e-10	-1.51425	5.12964e-05	-3.15636e-10	-1.51396
108895645	chr12:108895645:T:C	3.07234e-14	-3.15636e-10	-0.823461	8.09517e-05	-3.15636e-10	-1.05773
108895692	chr12:108895692:G:A	6.1442e-15	-1.96754	-0.465434	3.39751e-05	-1.60403	-0.321925
108895840	chr12:108895840:G:A	1.55992e-14	-3.15636e-10	-1.50127	5.1228e-05	-3.15636e-10	-1.5153
108896219	chr12:108896219:C:T	1.53891e-14	-3.15636e-10	-1.51483	6.16225e-05	-3.15636e-10	-1.33056
108897808	chr12:108897808:G:A	1.54657e-14	-3.15636e-10	-1.50986	5.12238e-05	-3.15636e-10	-1.51538
108897863	chr12:108897863:C:G	6.68765e-14	-0.0456375	-4.9349e-10	0.00213593	2.21507	-4.9349e-10
108897920	chr12:108897920:T:C	1.62713e-14	-3.15636e-10	-1.45908	5.19021e-05	-3.15636e-10	-1.50222
108898098	chr12:108898098:G:A	6.1466e-15	-1.92246	-0.510128	1.63736e-05	-1.8387	-0.817211
108898654	chr12:108898654:C:T	1.53589e-14	-1.51679	-4.9349e-10	4.76282e-05	-1.58816	-4.9349e-10
108898868	chr12:108898868:G:A	1.04813e-13	0.403689	-4.9349e-10	0.00411018	2.86964	-4.9349e-10
108899022	chr12:108899022:C:T	1.59669e-14	-3.15636e-10	-1.47797	5.23568e-05	-3.15636e-10	-1.4935
108899197	chr12:108899197:A:G	7.26733e-15	-0.750077	-1.51502	0.000175146	1.22771	-1.51368
108899360	chr12:108899360:A:G	2.84185e-14	-3.15636e-10	-0.901443	0.000163909	-3.15636e-10	-0.352271
108899507	chr12:108899507:T:C	2.40705e-14	-1.0675	-4.9349e-10	0.000266686	0.134489	-4.9349e-10
108899544	chr12:108899544:A:G	5.99976e-15	-1.92083	-0.535932	1.71442e-05	-1.84431	-0.765614
108899551	chr12:108899551:T:C	1.60092e-14	-3.15636e-10	-1.47532	5.14951e-05	-3.15636e-10	-1.5101
108899607	chr12:108899607:T:C	1.79695e-14	-3.15636e-10	-1.35981	5.71315e-05	-3.15636e-10	-1.40623
108899641	chr12:108899641:C:T	6.39194e-15	-0.941932	-1.45151	7.96255e-06	-1.97776	-1.39907
108900133	chr12:108900133:A:C	1.96024e-14	-3.15636e-10	-1.27283	7.25217e-05	-3.15636e-10	-1.1677
108900275	chr12:108900275:G:A	2.15618e-15	-2.00496	-1.47518	7.41465e-06	-1.97053	-1.47759
108900637	chr12:108900637:T:C	1.60117e-14	-3.15636e-10	-1.47516	5.1551e-05	-3.15636e-10	-1.50901
108900731	chr12:108900731:C:T	2.04605e-14	-3.15636e-10	-1.22999	5.82838e-05	-3.15636e-10	-1.38626
108900943	chr12:108900943:T:C	3.74311e-14	-3.15636e-10	-0.625983	0.000109683	-3.15636e-10	-0.75399
108901041	chr12:108901041:A:G	1.99073e-14	-3.15636e-10	-1.2574	6.27287e-05	-3.15636e-10	-1.31276
108901085	chr12:108901085:A:G	8.82197e-15	-2.07124	-4.9349e-10	3.8487e-05	-1.80126	-4.9349e-10
108901694	chr12:108901694:A:C	1.01002e-13	-3.15636e-10	0.366657	0.000178994	-3.15636e-10	-0.26423
108901732	chr12:108901732:T:C	5.90002e-15	-1.94663	-0.526901	1.67022e-05	-1.87956	-0.75648
108901753	chr12:108901753:G:A	9.0067e-15	-2.05052	-4.9349e-10	3.52552e-05	-1.88897	-4.9349e-10
108901879	chr12:108901879:C:T	1.62816e-14	-3.15636e-10	-1.45845	5.18445e-05	-3.15636e-10	-1.50333
108902054	chr12:108902054:G:A	1.57247e-14	-3.15636e-10	-1.49325	6.13198e-05	-3.15636e-10	-1.33548
108902275	chr12:108902275:C:G	3.93034e-15	-1.94436	-0.935395	1.10957e-05	-1.86175	-1.18328
108903049	chr12:108903049:G:A	5.25533e-15	-1.93193	-0.65731	1.95455e-05	-1.85765	-0.621187
108903586	chr12:108903586:G:A	3.84316e-14	-3.15636e-10	-0.599605	0.000167831	-3.15636e-10	-0.328628
108903927	chr12:108903927:A:T	2.26681e-14	-3.15636e-10	-1.12753	7.27379e-05	-3.15636e-10	-1.16472
108904053	chr12:108904053:C:T	1.96737e-15	-2.06864	-1.50315	8.36585e-06	-1.81466	-1.51277
108904459	chr12:108904459:G:A	9.02903e-15	-2.04804	-4.9349e-10	5.0765e-05	-1.52438	-4.9349e-10
108904493	chr12:108904493:T:C	3.50998e-15	-2.06862	-0.924253	1.22566e-05	-1.70125	-1.24427
108904733	chr12:108904733:G:A	3.52409e-15	-2.07072	-0.918141	1.2552e-05	-1.68158	-1.24012
108905204	chr12:108905204:G:A	2.3374e-14	-3.15636e-10	-1.09686	6.48014e-05	-3.15636e-10	-1.28026
108905332	chr12:108905332:A:AAC	2.46418e-14	-3.15636e-10	-1.04404	6.74002e-05	-3.15636e-10	-1.24093
108905478	chr12:108905478:C:A	1.81676e-13	-3.15636e-10	0.953738	0.000288956	-3.15636e-10	0.214692
108905906	chr12:108905906:T:A	1.55574e-14	-3.15636e-10	-1.50395	5.12613e-05	-3.15636e-10	-1.51465
108906129	chr12:108906129:G:A	1.99706e-15	-2.05929	-1.49752	1.08368e-05	-1.55879	-1.50984
108906255	chr12:108906255:C:T	1.56359e-14	-3.15636e-10	-1.49891	5.12244e-05	-3.15636e-10	-1.51537
108906556	chr12:108906556:A:G	2.03348e-14	-3.15636e-10	-1.23615	6.3884e-05	-3.15636e-10	-1.29451
108906830	chr12:108906830:G:A	1.13581e-13	-3.15636e-10	0.484031	0.000196707	-3.15636e-10	-0.169866
108907628	chr12:108907628:C:T	1.85781e-14	-3.15636e-10	-1.3265	5.26944e-05	-3.15636e-10	-1.48707
108907654	chr12:108907654:C:T	1.90836e-14	-3.15636e-10	-1.29966	5.32733e-05	-3.15636e-10	-1.47615
108907703	chr12:108907703:C:T	9.29245e-15	-2.01928	-4.9349e-10	3.30304e-05	-1.95416	-4.9349e-10
108908319	chr12:108908319:T:C	1.89136e-14	-3.15636e-10	-1.3086	6.7111e-05	-3.15636e-10	-1.24524
108908330	chr12:108908330:T:G	2.18965e-14	-3.15636e-10	-1.16216	6.45076e-05	-3.15636e-10	-1.2848
108908845	chr12:108908845:C:T	1.85171e-14	-3.15636e-10	-1.32979	5.26017e-05	-3.15636e-10	-1.48883
108908982	chr12:108908982:C:T	8.87869e-15	-2.06483	-4.9349e-10	3.69995e-05	-1.84068	-4.9349e-10
108909019	chr12:108909019:A:G	2.47379e-15	-1.97611	-1.36662	1.0201e-05	-1.77209	-1.35702
108909102	chr12:108909102:A:G	6.08065e-15	-1.30132	-1.14205	7.2142e-06	-2.05069	-1.42485
108909282	chr12:108909282:A:G	7.67172e-15	-0.879329	-1.33161	6.44284e-06	-2.0733	-1.51532
108909385	chr12:108909385:G:A	4.56392e-15	-1.76123	-0.969075	1.13294e-05	-2.07368	-0.950503
108909755	chr12:108909755:G:A	5.48198e-15	-1.03822	-1.5088	7.19202e-06	-1.99079	-1.48782
108909789	chr12:108909789:G:A	1.04199e-13	-3.15636e-10	0.397819	0.000183319	-3.15636e-10	-0.240353
108910000	chr12:108910000:C:T	1.49979e-14	-1.54057	-4.9349e-10	3.24176e-05	-1.97288	-4.9349e-10
108910363	chr12:108910363:C:T	1.5384e-14	-3.15636e-10	-1.51516	5.40262e-05	-3.15636e-10	-1.46211
108910386	chr12:108910386:G:A	1.61061e-14	-3.15636e-10	-1.46929	5.15733e-05	-3.15636e-10	-1.50858
108910411	chr12:108910411:C:T	2.03285e-14	-3.15636e-10	-1.23646	7.48315e-05	-3.15636e-10	-1.13634
108910914	chr12:108910914:T:A	6.26878e-13	1.89001	0.302254	0.000162675	-0.306395	-0.0534327
108911159	chr12:108911159:A:G	1.0582e-14	-0.824382	-1.06495	0.000186557	0.922196	-1.14504
108911200	chr12:108911200:A:G	1.55404e-14	-3.15636e-10	-1.50504	5.12864e-05	-3.15636e-10	-1.51416
108911430	chr12:108911430:C:T	1.48569e-14	-1.55002	-4.9349e-10	4.53675e-05	-1.63679	-4.9349e-10
108911583	chr12:108911583:C:T	2.41584e-12	0.689533	2.85179	0.00203265	-0.18849	2.354
108911745	chr12:108911745:T:C	3.69648e-15	-1.86026	-1.08085	3.55327e-05	-0.819208	-1.06192
108912147	chr12:108912147:T:TCAG	9.30922e-13	2.58769	-4.9349e-10	0.000377134	0.481018	-4.9349e-10
108912338	chr12:108912338:A:G	8.47004e-15	-0.763907	-1.34804	0.000157544	0.992817	-1.38469
108912459	chr12:108912459:A:G	1.87132e-14	-3.15636e-10	-1.31926	5.58689e-05	-3.15636e-10	-1.42858
108912851	chr12:108912851:A:G	2.55054e-14	-3.15636e-10	-1.0096	5.81375e-05	-3.15636e-10	-1.38877
108912967	chr12:108912967:C:T	8.89787e-15	-2.06267	-4.9349e-10	4.80268e-05	-1.57982	-4.9349e-10
108913133	chr12:108913133:G:A	2.37396e-14	-3.15636e-10	-1.08134	6.39171e-05	-3.15636e-10	-1.294
108913796	chr12:108913796:A:G	1.50653e-14	-0.0602357	-1.47586	1.16947e-05	-1.49654	-1.4959
108914077	chr12:108914077:C:T	3.4026e-13	1.71658	-0.13536	5.64198e-05	-0.913093	-0.50567
108914317	chr12:108914317:C:T	2.08954e-14	-3.15636e-10	-1.20895	5.90619e-05	-3.15636e-10	-1.373
108914329	chr12:108914329:C:T	2.10067e-14	-3.15636e-10	-1.20364	5.92688e-05	-3.15636e-10	-1.3695
108914860	chr12:108914860:T:C	2.4461e-15	-1.89328	-1.46071	3.06005e-05	-0.775553	-1.25501
108914959	chr12:108914959:G:A	1.55493e-12	0.480482	2.62022	0.001941	-0.318582	2.43796
108915090	chr12:108915090:T:C	1.88996e-14	-3.15636e-10	-1.30934	5.79227e-05	-3.15636e-10	-1.39247
108915266	chr12:108915266:G:T	1.94266e-15	-2.07119	-1.51324	1.33676e-05	-1.44427	-1.41448
108915326	chr12:108915326:C:T	1.83906e-14	-3.15636e-10	-1.33665	5.49491e-05	-3.15636e-10	-1.44518
108915648	chr12:108915648:T:C	2.60581e-15	-1.85098	-1.43975	3.33959e-05	-0.689279	-1.25387
108915795	chr12:108915795:C:T	1.58377e-14	-0.703415	-0.782679	0.000288919	1.07962	-0.865055
108915986	chr12:108915986:T:C	1.58316e-14	-1.5673	0.080824	6.28403e-05	-2.07339	0.762403
108916178	chr12:108916178:T:C	1.55077e-14	-3.15636e-10	-1.50715	5.13334e-05	-3.15636e-10	-1.51324
108916233	chr12:108916233:C:T	8.52173e-14	1.2303	-1.03358	6.5982e-05	-0.134322	-1.12788
108916516	chr12:108916516:C:T	1.57986e-14	-3.15636e-10	-1.48856	5.12569e-05	-3.15636e-10	-1.51473
108916524	chr12:108916524:C:T	1.59264e-14	-3.15636e-10	-1.48051	5.42639e-05	-3.15636e-10	-1.45772
108916549	chr12:108916549:C:T	5.95605e-14	0.824915	-0.986407	4.48222e-05	-0.539979	-1.1089
108916835	chr12:108916835:C:T	1.08973e-14	-0.741905	-1.11806	0.000198661	1.02831	-1.18829
108916839	chr12:108916839:G:T	6.22572e-15	-0.909116	-1.51068	0.000114766	0.754922	-1.46361
108917007	chr12:108917007:G:A	2.31977e-15	-1.89215	-1.51487	2.71228e-05	-0.750843	-1.40037
108917078	chr12:108917078:G:A	7.57084e-14	0.923185	-0.84478	6.48162e-05	-0.410161	-0.869866
108917355	chr12:108917355:T:C	4.53921e-14	0.691365	-1.12451	3.69575e-05	-0.627483	-1.21433
108918011	chr12:108918011:G:A	1.71267e-12	3.19733	-4.9349e-10	0.000801175	1.2345	-4.9349e-10
108918399	chr12:108918399:G:A	1.06251e-13	-3.15636e-10	0.417323	0.000269946	-3.15636e-10	0.146638
108919017	chr12:108919017:T:C	1.67767e-14	-3.15636e-10	-1.42849	5.34226e-05	-3.15636e-10	-1.47335
108919041	chr12:108919041:CA:C	8.53444e-14	1.05557	-0.857358	1.56795e-05	-1.57703	-1.1222
108919106	chr12:108919106:C:T	5.80316e-14	0.905653	-1.09315	4.4763e-05	-0.465824	-1.18438
108919244	chr12:108919244:A:G	6.45992e-15	-0.971582	-1.41129	0.00011525	0.736808	-1.44129
108919384	chr12:108919384:C:T	8.07243e-15	-0.859688	-1.30034	0.000142706	0.85306	-1.34385
108920038	chr12:108920038:G:C	1.0916e-14	-0.419541	-1.43871	9.4355e-06	-1.7424	-1.46471
108920165	chr12:108920165:C:T	4.42148e-14	0.737146	-1.19657	3.78502e-05	-0.55968	-1.25827
108920277	chr12:108920277:T:C	8.14214e-15	-0.805142	-1.34629	0.000147512	0.925842	-1.38351
108920683	chr12:108920683:C:T	8.70743e-14	-0.623463	0.841741	6.47858e-05	-1.40289	0.122394
108921079	chr12:108921079:T:C	1.92276e-14	-3.15636e-10	-1.29214	5.90086e-05	-3.15636e-10	-1.3739
108921080	chr12:108921080:AAATAAAG:A	4.22508e-15	-1.70018	-1.10727	0.000109902	0.265528	-1.01752
108921326	chr12:108921326:C:T	1.6711e-13	-3.15636e-10	0.870169	0.000737254	-3.15636e-10	1.15135
108921483	chr12:108921483:A:G	1.76437e-14	-3.15636e-10	-1.3781	5.50149e-05	-3.15636e-10	-1.44398
108922034	chr12:108922034:C:T	2.13676e-13	0.550751	0.565223	9.17341e-05	-0.802665	-0.130023
108922123	chr12:108922123:A:T	2.62631e-14	-3.15636e-10	-0.980322	6.90518e-05	-3.15636e-10	-1.21673
108922608	chr12:108922608:A:G	2.49958e-15	-1.92739	-1.40497	7.36951e-06	-2.01373	-1.44051
108922860	chr12:108922860:G:T	1.7571e-14	-3.15636e-10	-1.38223	5.48521e-05	-3.15636e-10	-1.44694
108923028	chr12:108923028:A:G	7.50539e-15	-0.927157	-1.30571	0.000128846	0.755712	-1.34868
108923075	chr12:108923075:A:C	2.29309e-15	-1.9135	-1.50508	2.29918e-05	-0.819222	-1.49722
108923200	chr12:108923200:T:C	3.87196e-13	-0.734537	2.44498	0.000117131	-1.49703	0.808738
108923201	chr12:108923201:G:A	2.67319e-13	1.33996	-4.9349e-10	0.000224851	-0.0361435	-4.9349e-10
108923259	chr12:108923259:A:C	2.31939e-15	-1.90073	-1.50645	2.40256e-05	-0.777185	-1.49528
108923312	chr12:108923312:G:A	1.54952e-14	-3.15636e-10	-1.50795	5.13543e-05	-3.15636e-10	-1.51283
108923321	chr12:108923321:G:A	1.80337e-14	-3.15636e-10	-1.35624	5.59103e-05	-3.15636e-10	-1.42783
108923343	chr12:108923343:GC:G	1.59187e-14	-3.15636e-10	-1.48099	5.12601e-05	-3.15636e-10	-1.51467
108923654	chr12:108923654:A:G	1.55934e-14	-3.15636e-10	-1.50164	5.1227e-05	-3.15636e-10	-1.51532
108924392	chr12:108924392:C:T	1.55077e-14	-3.15636e-10	-1.50715	5.13334e-05	-3.15636e-10	-1.51324
108924774	chr12:108924774:T:C	1.62252e-14	-3.15636e-10	-1.46192	5.18561e-05	-3.15636e-10	-1.50311
108925057	chr12:108925057:C:G	2.29108e-15	-1.90435	-1.51511	2.42053e-05	-0.826243	-1.43877
108925058	chr12:108925058:C:T	2.28446e-15	-1.90731	-1.51504	2.40414e-05	-0.834028	-1.43778
108925427	chr12:108925427:C:T	2.9964e-14	-3.15636e-10	-0.848487	0.000112297	-3.15636e-10	-0.730435
108925766	chr12:108925766:A:G	1.79361e-14	-3.15636e-10	-1.36167	7.29199e-05	-3.15636e-10	-1.16222
108925866	chr12:108925866:T:A	4.17055e-15	-1.30853	-1.5119	1.84128e-05	-1.02935	-1.50919
108925987	chr12:108925987:C:T	2.61814e-14	-3.15636e-10	-0.983436	8.60049e-05	-3.15636e-10	-0.997178
108926060	chr12:108926060:A:G	2.51671e-14	-3.15636e-10	-1.02295	7.6602e-05	-3.15636e-10	-1.11296
108926160	chr12:108926160:A:G	2.16468e-14	-3.15636e-10	-1.17363	8.37212e-05	-3.15636e-10	-1.02409
108926268	chr12:108926268:A:G	2.57086e-14	-3.15636e-10	-1.00166	7.68029e-05	-3.15636e-10	-1.11034
108926442	chr12:108926442:T:C	1.54612e-14	-3.15636e-10	-1.51015	5.12294e-05	-3.15636e-10	-1.51527
108926515	chr12:108926515:T:C	1.66223e-14	-3.15636e-10	-1.43774	5.30389e-05	-3.15636e-10	-1.48056
108926570	chr12:108926570:T:G	1.58074e-14	-3.15636e-10	-1.48801	5.19486e-05	-3.15636e-10	-1.50133
108926571	chr12:108926571:G:A	2.26712e-14	-3.15636e-10	-1.12739	6.76636e-05	-3.15636e-10	-1.23704
108926882	chr12:108926882:T:C	1.78588e-14	-3.15636e-10	-1.36599	5.5775e-05	-3.15636e-10	-1.43026
108926885	chr12:108926885:G:A	1.67605e-14	-3.15636e-10	-1.42946	5.18377e-05	-3.15636e-10	-1.50347
108927004	chr12:108927004:A:T	3.66201e-14	0.724133	-1.37202	7.26715e-06	-2.01015	-1.45807
108927912	chr12:108927912:T:A	1.5454e-14	-3.15636e-10	-1.51062	5.44234e-05	-3.15636e-10	-1.45479
108928095	chr12:108928095:A:G	1.23961e-14	-0.377339	-1.35376	7.80773e-06	-1.90248	-1.49399
108928275	chr12:108928275:T:A	1.66912e-14	-3.15636e-10	-1.4336	5.47515e-05	-3.15636e-10	-1.44878
108928434	chr12:108928434:T:C	2.69921e-13	2.7631	-1.41346	8.83872e-06	-1.79825	-1.47419
108928442	chr12:108928442:G:A	5.15009e-14	-3.15636e-10	-0.306886	0.000100725	-3.15636e-10	-0.839191
108928460	chr12:108928460:A:C	4.95957e-14	-3.15636e-10	-0.344581	0.000118123	-3.15636e-10	-0.679855
108928635	chr12:108928635:C:T	1.78747e-14	-3.15636e-10	-1.3651	6.74968e-05	-3.15636e-10	-1.2395
108928668	chr12:108928668:G:A	1.95319e-14	-3.15636e-10	-1.27643	5.75595e-05	-3.15636e-10	-1.39876
108928670	chr12:108928670:G:A	1.70409e-14	-3.15636e-10	-1.41287	6.4607e-05	-3.15636e-10	-1.28326
108928728	chr12:108928728:G:A	5.24247e-15	-1.10274	-1.48895	4.39551e-05	-0.156266	-1.51215
108928892	chr12:108928892:A:T	1.19719e-14	-0.453554	-1.31237	6.87588e-06	-2.03544	-1.48812
108928901	chr12:108928901:A:T	2.59374e-14	-3.15636e-10	-0.992797	8.23863e-05	-3.15636e-10	-1.04016
108928968	chr12:108928968:G:A	1.23291e-14	-0.424004	-1.31252	6.91063e-06	-2.0303	-1.48822
108928996	chr12:108928996:C:A	8.97681e-15	-2.05384	-4.9349e-10	3.04641e-05	-2.03503	-4.9349e-10
108929287	chr12:108929287:A:C	1.80821e-14	-3.15636e-10	-1.35356	5.61927e-05	-3.15636e-10	-1.4228
108929442	chr12:108929442:C:T	2.59391e-15	-1.97846	-1.31685	1.4167e-05	-1.47147	-1.3292
108929622	chr12:108929622:G:A	1.00415e-14	-0.448344	-1.49342	6.91217e-06	-2.03836	-1.47994
108929858	chr12:108929858:A:G	1.44231e-14	-0.527391	-1.05226	6.76162e-06	-2.05644	-1.48388
108929871	chr12:108929871:G:A	1.65071e-14	-3.15636e-10	-1.44469	5.13639e-05	-3.15636e-10	-1.51265
108929951	chr12:108929951:C:G	2.85425e-14	-3.15636e-10	-0.89709	6.67281e-05	-3.15636e-10	-1.25096
108929990	chr12:108929990:AG:A	1.33294e-14	-0.563662	-1.09485	6.66745e-06	-2.06019	-1.49416
108930063	chr12:108930063:T:C	1.85219e-14	-3.15636e-10	-1.32953	6.58515e-05	-3.15636e-10	-1.26418
108930442	chr12:108930442:T:C	6.17011e-14	-0.126183	-4.9349e-10	0.00195517	2.12665	-4.9349e-10
108930635	chr12:108930635:G:A	6.34084e-14	-0.098888	-4.9349e-10	0.0020349	2.16662	-4.9349e-10
108930716	chr12:108930716:G:T	1.65176e-14	-3.15636e-10	-1.44406	6.03695e-05	-3.15636e-10	-1.3511
108930833	chr12:108930833:T:C	1.07295e-14	-0.466068	-1.40942	6.65289e-06	-2.04118	-1.51535
108930928	chr12:108930928:A:G	3.24168e-14	-3.15636e-10	-0.769808	8.09536e-05	-3.15636e-10	-1.05771
108931186	chr12:108931186:G:A	1.68861e-14	-3.15636e-10	-1.422	6.24147e-05	-3.15636e-10	-1.31778
108931244	chr12:108931244:T:C	3.21036e-14	-3.15636e-10	-0.779515	8.03373e-05	-3.15636e-10	-1.06535
108931289	chr12:108931289:C:G	1.50338e-14	-0.991118	-0.547068	9.52932e-06	-2.07387	-1.12334
108931464	chr12:108931464:A:G	1.01119e-13	-0.0795247	0.447339	2.38766e-05	-1.93449	-0.344194
108931497	chr12:108931497:A:T	4.20165e-14	-1.09177	0.581352	1.86958e-05	-2.07027	-0.453015
108931698	chr12:108931698:A:G	1.88818e-13	1.02632	-0.0340221	2.12148e-05	-2.05835	-0.338538
108931702	chr12:108931702:C:T	8.5144e-15	-0.821471	-1.28525	6.91695e-05	0.216175	-1.4312
108931707	chr12:108931707:G:A	1.75591e-14	-3.15636e-10	-1.38291	6.76696e-05	-3.15636e-10	-1.23695
108931741	chr12:108931741:G:C	1.64104e-14	-3.15636e-10	-1.45057	6.105e-05	-3.15636e-10	-1.33989
108932455	chr12:108932455:T:G	9.00249e-15	-1.50185	-0.549131	1.0773e-05	-1.94128	-1.13326
108932671	chr12:108932671:G:A	9.60448e-15	-1.98625	-4.9349e-10	3.00861e-05	-2.04752	-4.9349e-10
108932785	chr12:108932785:T:C	3.34651e-12	2.81656	1.05063	1.66368e-05	-1.83802	-0.801951
108932941	chr12:108932941:C:T	3.45884e-15	-2.0732	-0.934355	1.26623e-05	-1.80102	-1.11194
108933547	chr12:108933547:G:A	1.75032e-14	-3.15636e-10	-1.3861	5.35486e-05	-3.15636e-10	-1.47099
108933605	chr12:108933605:A:T	5.7914e-14	1.31963	-1.50916	6.98859e-06	-2.06367	-1.44364
108933698	chr12:108933698:T:A	9.02396e-15	-2.0486	-4.9349e-10	3.06892e-05	-2.02767	-4.9349e-10
108934479	chr12:108934479:T:A	5.03706e-12	0.869932	3.40616	0.000162889	-1.70257	1.34406
108934585	chr12:108934585:A:G	5.06223e-12	0.870452	3.41063	0.00016341	-1.70279	1.34747
108935128	chr12:108935128:C:T	4.73848e-14	-0.390184	-4.9349e-10	0.0015138	1.8708	-4.9349e-10
108935522	chr12:108935522:C:T	2.17031e-14	-3.15636e-10	-1.17103	6.49531e-05	-3.15636e-10	-1.27792
108935523	chr12:108935523:A:G	4.92915e-12	1.00188	3.25256	0.000163657	-1.63808	1.28427
108935542	chr12:108935542:T:C	5.98162e-12	0.947988	3.49997	0.000182294	-1.65802	1.41206
108935979	chr12:108935979:A:C	3.29983e-14	-3.15636e-10	-0.752028	0.000122915	-3.15636e-10	-0.640089
108936420	chr12:108936420:T:G	3.20293e-15	-1.91733	-1.16709	9.51566e-06	-1.96963	-1.22901
108936650	chr12:108936650:A:AT	4.51016e-14	-3.15636e-10	-0.439567	0.00011353	-3.15636e-10	-0.719516
108936822	chr12:108936822:C:CA	2.43012e-13	0.696909	0.547719	4.93572e-05	-1.7293	0.176802
108936975	chr12:108936975:T:C	2.18552e-14	-3.15636e-10	-1.16405	6.76264e-05	-3.15636e-10	-1.23758
108937139	chr12:108937139:G:A	4.40566e-14	-1.44382	0.980813	0.00012874	-1.16453	0.57074
108937140	chr12:108937140:A:T	3.0895e-14	-0.817891	-4.9349e-10	0.000856045	1.30074	-4.9349e-10
108937146	chr12:108937146:T:C	1.56307e-14	-3.15636e-10	-1.49925	5.13229e-05	-3.15636e-10	-1.51345
108937618	chr12:108937618:C:T	6.5187e-13	-3.15636e-10	2.23136	0.00169737	-3.15636e-10	1.98525
108937846	chr12:108937846:C:T	1.73597e-14	-0.203148	-1.19118	9.29523e-06	-1.98109	-1.24099
108937987	chr12:108937987:G:T	1.54536e-14	-3.15636e-10	-1.51065	5.12288e-05	-3.15636e-10	-1.51528
108939123	chr12:108939123:C:T	1.72843e-14	-3.15636e-10	-1.39868	5.39325e-05	-3.15636e-10	-1.46385
108939526	chr12:108939526:C:A	5.89374e-13	2.33023	-0.199658	3.61338e-05	-1.53057	-0.333784
108940227	chr12:108940227:C:T	4.62805e-14	-0.444539	0.0307759	2.16912e-05	-2.07393	-0.300747
108940355	chr12:108940355:T:C	1.60899e-14	-3.15636e-10	-1.47029	5.14041e-05	-3.15636e-10	-1.51187
108940643	chr12:108940643:C:A	1.55699e-14	-3.15636e-10	-1.50314	5.12256e-05	-3.15636e-10	-1.51534
108940658	chr12:108940658:T:G	1.79434e-14	-3.15636e-10	-1.36126	5.53029e-05	-3.15636e-10	-1.43876
108940942	chr12:108940942:G:A	3.22169e-14	-0.775993	-4.9349e-10	0.000916758	1.36926	-4.9349e-10
108940957	chr12:108940957:C:G	1.10689e-14	-1.84434	-4.9349e-10	5.19195e-05	-1.50189	-4.9349e-10
108941087	chr12:108941087:C:T	4.56384e-14	-3.15636e-10	-0.427735	0.000163828	-3.15636e-10	-0.352764
108941103	chr12:108941103:C:A	4.4551e-14	-3.15636e-10	-0.451851	0.000159793	-3.15636e-10	-0.377702
108941409	chr12:108941409:A:G	4.34906e-14	-0.584826	0.108886	2.32783e-05	-2.07078	-0.233287
108941700	chr12:108941700:C:T	3.64986e-15	-1.51669	-1.43711	2.46095e-05	-0.813561	-1.43489
108941854	chr12:108941854:G:A	1.69828e-14	-3.15636e-10	-1.41628	5.61265e-05	-3.15636e-10	-1.42397
108941871	chr12:108941871:G:A	1.55067e-14	-3.15636e-10	-1.50721	5.12298e-05	-3.15636e-10	-1.51526
108941955	chr12:108941955:A:G	9.26512e-15	-2.02223	-4.9349e-10	3.96259e-05	-1.7721	-4.9349e-10
108941984	chr12:108941984:G:A	1.30404e-13	0.7158	-0.0936504	3.33548e-05	-1.6903	-0.254076
108941987	chr12:108941987:A:C	1.34934e-14	-0.143267	-1.50301	0.000575539	2.41909	-1.51537
108942124	chr12:108942124:C:T	2.91694e-15	-1.93042	-1.24753	9.0773e-06	-1.94686	-1.29895
108942167	chr12:108942167:G:A	1.72051e-14	-3.15636e-10	-1.40328	6.48316e-05	-3.15636e-10	-1.27979
108942401	chr12:108942401:C:T	3.08884e-14	-3.15636e-10	-0.818102	8.55323e-05	-3.15636e-10	-1.00269
108942477	chr12:108942477:A:G	2.17383e-14	-3.15636e-10	-1.16941	6.50218e-05	-3.15636e-10	-1.27686
108942583	chr12:108942583:C:T	1.6432e-14	-1.44925	-4.9349e-10	2.95776e-05	-2.06457	-4.9349e-10
108942877	chr12:108942877:G:T	2.89395e-15	-1.97174	-1.21412	9.63217e-06	-1.91844	-1.26803
108942924	chr12:108942924:C:G	2.17253e-14	-3.15636e-10	-1.17001	6.50662e-05	-3.15636e-10	-1.27618
108943045	chr12:108943045:C:G	1.59013e-14	-3.15636e-10	-1.48208	5.17556e-05	-3.15636e-10	-1.50505
108943207	chr12:108943207:C:A	1.73626e-14	-3.15636e-10	-1.39417	5.41828e-05	-3.15636e-10	-1.45922
108943441	chr12:108943441:A:C	1.5779e-14	-3.15636e-10	-1.4898	5.14744e-05	-3.15636e-10	-1.5105
108943553	chr12:108943553:G:A	2.06278e-14	-3.15636e-10	-1.22184	6.22911e-05	-3.15636e-10	-1.31976
108943637	chr12:108943637:C:T	3.71552e-14	-0.764714	0.131332	2.43249e-05	-2.02464	-0.235444
108944001	chr12:108944001:C:T	1.55452e-14	-3.15636e-10	-1.50473	5.12559e-05	-3.15636e-10	-1.51475
108944469	chr12:108944469:A:C	1.56655e-14	-3.15636e-10	-1.49702	5.13719e-05	-3.15636e-10	-1.51249
108944569	chr12:108944569:G:A	2.10572e-14	-3.15636e-10	-1.20124	6.33339e-05	-3.15636e-10	-1.30316
108944806	chr12:108944806:C:T	7.45901e-14	-0.551027	0.614551	1.47545e-05	-2.03739	-0.722649
108944914	chr12:108944914:G:A	2.27905e-12	2.43216	1.05087	0.000185764	-0.318766	0.0916599
108944938	chr12:108944938:C:T	2.0215e-14	-3.15636e-10	-1.24206	6.12633e-05	-3.15636e-10	-1.3364
108945059	chr12:108945059:C:T	7.7104e-14	-0.53005	0.62672	1.48095e-05	-2.04081	-0.715506
108945247	chr12:108945247:C:T	2.36572e-14	-0.964409	-0.120408	2.17657e-05	-1.98713	-0.384121
108945584	chr12:108945584:T:C	8.0429e-14	-3.15636e-10	0.13889	0.000204644	-3.15636e-10	-0.13031
108945591	chr12:108945591:G:T	1.70229e-14	-2.01408	0.600152	3.51073e-05	-2.04793	0.154751
108945762	chr12:108945762:T:C	2.84564e-14	-3.15636e-10	-0.900113	0.000127949	-3.15636e-10	-0.599948
108945966	chr12:108945966:C:G	2.82967e-14	-3.15636e-10	-0.905738	0.000127012	-3.15636e-10	-0.607304
108946084	chr12:108946084:A:G	3.22255e-14	-0.775726	-4.9349e-10	3.63026e-05	-1.85969	-4.9349e-10
108946228	chr12:108946228:C:T	1.8354e-14	-1.33864	-4.9349e-10	0.000135965	-0.539187	-4.9349e-10
108946407	chr12:108946407:T:C	3.34787e-14	-0.737574	-4.9349e-10	0.000984942	1.441	-4.9349e-10
108946826	chr12:108946826:C:T	2.78212e-14	-0.922686	-4.9349e-10	0.000721433	1.12966	-4.9349e-10
108947436	chr12:108947436:T:A	3.26724e-14	-0.761953	-4.9349e-10	0.000944071	1.39862	-4.9349e-10
108947884	chr12:108947884:C:T	2.86058e-14	-0.975456	0.0805828	2.45045e-05	-1.97186	-0.280869
108948210	chr12:108948210:G:T	1.9922e-14	-3.15636e-10	-1.25666	5.17654e-05	-3.15636e-10	-1.50486
108948285	chr12:108948285:A:G	3.23681e-14	-0.771311	-4.9349e-10	0.000928035	1.38149	-4.9349e-10
108949061	chr12:108949061:T:C	4.20672e-14	-0.944857	0.435642	4.1629e-05	-2.00146	0.278674
108949396	chr12:108949396:T:C	1.54656e-14	-3.15636e-10	-1.50987	5.16708e-05	-3.15636e-10	-1.50669
108950464	chr12:108950464:G:C	1.53833e-14	-3.15636e-10	-1.5152	5.29885e-05	-3.15636e-10	-1.48151
108950645	chr12:108950645:G:A	1.29182e-14	-0.212824	-1.47702	0.000532458	2.30127	-1.47535
108950813	chr12:108950813:A:G	1.54791e-14	-3.15636e-10	-1.50899	5.17693e-05	-3.15636e-10	-1.50479
108951181	chr12:108951181:T:C	1.6696e-14	-3.15636e-10	-1.43331	5.2749e-05	-3.15636e-10	-1.48604
108951849	chr12:108951849:T:C	1.64946e-14	-3.15636e-10	-1.44545	5.2378e-05	-3.15636e-10	-1.4931
108952739	chr12:108952739:C:T	1.26724e-14	-1.70906	-4.9349e-10	2.9751e-05	-2.05872	-4.9349e-10
108952845	chr12:108952845:C:T	1.56841e-14	-3.15636e-10	-1.49583	5.12703e-05	-3.15636e-10	-1.51447
108952936	chr12:108952936:C:T	1.21357e-14	-0.237393	-1.51494	0.000519498	2.30667	-1.50539
108953038	chr12:108953038:G:A	1.88198e-14	-3.15636e-10	-1.31358	5.88476e-05	-3.15636e-10	-1.37663
108953147	chr12:108953147:TTTTTTC:T	2.41739e-14	-3.15636e-10	-1.06321	7.59563e-05	-3.15636e-10	-1.12143
108953382	chr12:108953382:G:A	2.27844e-14	-0.63412	-0.48829	2.31025e-05	-1.6679	-0.643744
108954005	chr12:108954005:G:A	1.55715e-14	-3.15636e-10	-1.50304	5.53785e-05	-3.15636e-10	-1.43739
108954549	chr12:108954549:G:A	2.05353e-13	0.46304	0.613205	1.46533e-05	-1.95582	-0.811096
108955700	chr12:108955700:G:A	3.84722e-14	0.352515	-0.951064	7.66976e-06	-1.93208	-1.48221
108955808	chr12:108955808:T:A	2.8574e-14	-3.15636e-10	-0.895986	6.13125e-05	-3.15636e-10	-1.3356
108955972	chr12:108955972:C:T	1.66029e-13	2.31944	-1.45576	1.07086e-05	-1.57224	-1.5083
108956122	chr12:108956122:AACCCCGTCTCT:A	6.95488e-13	-3.15636e-10	2.29613	0.00175495	-3.15636e-10	2.01861
108956208	chr12:108956208:A:T	4.35907e-14	0.419993	-0.893635	7.65587e-06	-1.94763	-1.46848
108956513	chr12:108956513:A:G	3.32636e-14	-0.74402	-4.9349e-10	0.000975078	1.43093	-4.9349e-10
108956646	chr12:108956646:T:C	2.88704e-14	-3.15636e-10	-0.885667	6.16418e-05	-3.15636e-10	-1.33024
108956660	chr12:108956660:A:G	2.15172e-13	2.14137	-1.01842	2.48077e-05	-1.60804	-0.632393
108956800	chr12:108956800:C:T	1.10347e-12	1.49529	1.26245	1.38993e-05	-2.04938	-0.770362
108956844	chr12:108956844:A:G	4.79256e-14	0.189242	-0.568077	1.88255e-05	-1.80702	-0.709347
108957128	chr12:108957128:G:A	2.87679e-15	-2.0452	-1.14661	1.13503e-05	-1.77807	-1.24427
108957163	chr12:108957163:T:C	3.18977e-14	-0.504943	-0.281007	2.54946e-05	-1.73294	-0.480178
108957383	chr12:108957383:C:T	1.68758e-14	-1.4226	-4.9349e-10	3.06477e-05	-2.02902	-4.9349e-10
108957780	chr12:108957780:C:T	1.06502e-14	-1.88291	-4.9349e-10	5.18604e-05	-1.50303	-4.9349e-10
108957814	chr12:108957814:G:A	1.19289e-13	-3.15636e-10	0.533061	0.000484911	-3.15636e-10	0.732381
108958120	chr12:108958120:T:C	1.85337e-14	0.18624	-1.51513	7.71466e-06	-1.92343	-1.48503
108958982	chr12:108958982:C:T	3.43494e-15	-2.07186	-0.942622	9.48758e-06	-1.93518	-1.26642
108959502	chr12:108959502:C:T	7.20881e-14	-3.15636e-10	0.0294043	0.000212419	-3.15636e-10	-0.093022
108960432	chr12:108960432:G:A	1.98639e-14	0.25523	-1.51481	7.59887e-06	-1.94097	-1.48261
108960474	chr12:108960474:T:TA	2.15317e-14	-3.15636e-10	-1.17896	6.27168e-05	-3.15636e-10	-1.31295
108960616	chr12:108960616:A:G	3.25582e-15	-2.02595	-1.04209	1.16716e-05	-1.83463	-1.15979
108960685	chr12:108960685:C:T	8.45728e-15	-0.59807	-1.51539	8.76111e-06	-1.78949	-1.49177
108960856	chr12:108960856:T:C	2.80657e-14	-0.686547	-0.227389	3.10192e-05	-1.63384	-0.383139
108961545	chr12:108961545:C:A	2.36184e-14	-3.15636e-10	-1.08646	5.56598e-05	-3.15636e-10	-1.43233
108961702	chr12:108961702:T:C	6.17009e-14	-3.15636e-10	-0.126186	0.000237983	-3.15636e-10	0.0206178
108962014	chr12:108962014:G:A	2.42109e-13	2.14827	-0.907368	2.87995e-05	-1.60468	-0.486544
108962339	chr12:108962339:T:C	6.47857e-13	-3.15636e-10	2.22519	0.00163269	-3.15636e-10	1.9464
108963245	chr12:108963245:T:C	2.53843e-14	0.0438245	-1.05818	1.8854e-05	-1.1721	-1.34275
108963519	chr12:108963519:G:A	1.58088e-14	-3.15636e-10	-1.48792	5.15754e-05	-3.15636e-10	-1.50854
108964054	chr12:108964054:T:C	3.33805e-14	-3.15636e-10	-0.740512	9.06298e-05	-3.15636e-10	-0.944801
108964946	chr12:108964946:A:G	1.3673e-14	-0.356098	-1.27697	1.31804e-05	-1.47684	-1.39601
108965002	chr12:108965002:C:A	1.02697e-14	-1.91929	-4.9349e-10	3.01758e-05	-2.04454	-4.9349e-10
108965761	chr12:108965761:G:A	6.19321e-14	1.39271	-1.51516	6.87303e-06	-2.06931	-1.45467
108965901	chr12:108965901:G:A	1.44477e-14	-1.55325	-0.0247054	0.000225574	0.80003	-0.832965
108966104	chr12:108966104:C:T	6.96434e-14	-3.15636e-10	-0.00509673	0.000199081	-3.15636e-10	-0.157873
108966938	chr12:108966938:G:GA	7.89902e-15	-0.790009	-1.39174	8.35758e-06	-1.81636	-1.51205
108966939	chr12:108966939:T:TA	8.05177e-15	-0.771333	-1.39126	8.28772e-06	-1.82468	-1.51213
108966951	chr12:108966951:A:G	5.80699e-15	-0.994318	-1.4951	9.52548e-06	-1.72784	-1.46977
108967055	chr12:108967055:G:A	3.58038e-13	-3.15636e-10	1.63215	0.000359357	-3.15636e-10	0.432734
108967174	chr12:108967174:C:T	1.86123e-14	-3.15636e-10	-1.32466	5.53372e-05	-3.15636e-10	-1.43814
108967464	chr12:108967464:A:C	1.80078e-14	-3.15636e-10	-1.35768	6.90306e-05	-3.15636e-10	-1.21703
108967805	chr12:108967805:G:T	1.62685e-14	-3.15636e-10	-1.45925	5.39882e-05	-3.15636e-10	-1.46282
108968055	chr12:108968055:T:C	6.30435e-14	-3.15636e-10	-0.104659	0.00018128	-3.15636e-10	-0.251539
108968296	chr12:108968296:G:A	2.15757e-14	-3.15636e-10	-1.17692	8.70741e-05	-3.15636e-10	-0.984824
108969083	chr12:108969083:C:A	8.72302e-15	-0.773297	-1.30922	8.2201e-06	-1.83131	-1.51369
108969313	chr12:108969313:C:T	2.23858e-14	-3.15636e-10	-1.14006	9.68488e-05	-3.15636e-10	-0.878432
108969620	chr12:108969620:T:C	1.63335e-14	-0.424	-1.03126	9.20119e-06	-1.82993	-1.40232
108969909	chr12:108969909:GC:G	1.66666e-14	-3.15636e-10	-1.43508	5.33814e-05	-3.15636e-10	-1.47412
108970244	chr12:108970244:T:C	7.74254e-14	1.36286	-1.26203	1.58187e-05	-1.46247	-1.22793
108970286	chr12:108970286:T:C	1.34899e-13	1.58064	-0.924601	2.25952e-05	-1.53908	-0.794765
108970296	chr12:108970296:A:C	2.05569e-14	-0.305561	-0.919725	9.34611e-06	-1.8716	-1.34502
108970297	chr12:108970297:G:A	1.44465e-13	1.62922	-0.904671	2.2677e-05	-1.55716	-0.773075
108970396	chr12:108970396:A:T	7.21918e-14	1.28779	-1.25695	1.64257e-05	-1.42947	-1.22327
108970399	chr12:108970399:G:A	7.45037e-14	1.31548	-1.25311	1.62942e-05	-1.44159	-1.21919
108970404	chr12:108970404:G:A	1.38541e-13	1.60319	-0.920507	2.25162e-05	-1.54712	-0.79023
108970455	chr12:108970455:G:A	1.3398e-13	1.59133	-0.942124	2.20866e-05	-1.54273	-0.813881
108970601	chr12:108970601:TA:T	1.51575e-13	1.68822	-0.915621	2.177e-05	-1.57877	-0.792276
108970898	chr12:108970898:G:A	2.66616e-14	-3.15636e-10	-0.965259	8.00455e-05	-3.15636e-10	-1.06899
108971102	chr12:108971102:C:T	1.22034e-13	1.52489	-0.969075	2.19679e-05	-1.51758	-0.84442
108971136	chr12:108971136:G:A	1.54178e-14	-3.15636e-10	-1.51296	5.33659e-05	-3.15636e-10	-1.47441
108971257	chr12:108971257:T:C	1.36967e-13	1.55663	-0.885373	2.36421e-05	-1.53697	-0.751587
108971383	chr12:108971383:C:T	1.55197e-14	-3.15636e-10	-1.50637	5.64307e-05	-3.15636e-10	-1.41857
108971440	chr12:108971440:A:G	1.36618e-13	1.61251	-0.943802	2.18072e-05	-1.55385	-0.815491
108971580	chr12:108971580:A:G	1.26083e-13	1.57167	-0.983221	2.1225e-05	-1.53622	-0.860184
108971926	chr12:108971926:T:C	5.34331e-15	-1.06059	-1.51205	3.01497e-05	-0.537982	-1.50743
108971930	chr12:108971930:T:A	1.54127e-14	-3.15636e-10	-1.51329	5.3301e-05	-3.15636e-10	-1.47563
108972631	chr12:108972631:C:T	1.87937e-13	2.05677	-1.06914	2.38583e-05	-1.3769	-0.902552
108972762	chr12:108972762:G:A	1.06729e-13	1.76766	-1.34586	1.79373e-05	-1.27812	-1.28658
108972862	chr12:108972862:A:C	1.5522e-13	2.06871	-1.27235	1.90866e-05	-1.37803	-1.12457
108973038	chr12:108973038:A:G	1.91297e-13	2.08079	-1.07545	2.34169e-05	-1.38746	-0.91066
108973198	chr12:108973198:C:G	2.89773e-14	-3.15636e-10	-0.881971	0.000124185	-3.15636e-10	-0.629814
108973239	chr12:108973239:G:A	1.81241e-13	2.02824	-1.0769	2.38774e-05	-1.36629	-0.912362
108973364	chr12:108973364:G:GAC	1.80423e-13	1.99552	-1.0487	2.50015e-05	-1.35282	-0.879827
108973589	chr12:108973589:G:A	7.27396e-14	0.699733	-0.661331	1.31093e-05	-1.63604	-1.24223
108973688	chr12:108973688:T:C	9.96419e-14	1.69455	-1.34145	1.86434e-05	-1.24396	-1.28213
108973752	chr12:108973752:T:C	9.57243e-14	1.70475	-1.39176	1.74456e-05	-1.24988	-1.34262
108973767	chr12:108973767:G:A	2.6011e-14	-3.15636e-10	-0.989964	7.80878e-05	-3.15636e-10	-1.09375
108973775	chr12:108973775:A:G	1.828e-13	2.01423	-1.05432	2.46482e-05	-1.36023	-0.88665
108973820	chr12:108973820:A:G	1.71411e-14	-0.401098	-1.00591	9.07455e-06	-1.84048	-1.40563
108973860	chr12:108973860:G:A	5.50996e-14	-3.15636e-10	-0.239343	0.000190088	-3.15636e-10	-0.204097
108973907	chr12:108973907:A:C	2.89827e-14	-3.15636e-10	-0.881786	0.000124208	-3.15636e-10	-0.629623
108973990	chr12:108973990:A:G	1.81612e-13	2.00453	-1.05114	2.48388e-05	-1.35698	-0.882202
108974106	chr12:108974106:A:G	1.80229e-13	2.00912	-1.06338	2.44566e-05	-1.35796	-0.89672
108974186	chr12:108974186:A:G	1.62997e-13	1.91681	-1.07156	2.51486e-05	-1.32059	-0.906187
108974202	chr12:108974202:T:G	1.51411e-13	2.0468	-1.27529	1.91671e-05	-1.37013	-1.12825
108974343	chr12:108974343:G:C	1.00295e-14	-0.724999	-1.21795	0.000235849	1.36177	-1.35017
108974509	chr12:108974509:T:C	1.60405e-13	1.89101	-1.06179	2.57224e-05	-1.3096	-0.894624
108974574	chr12:108974574:T:TA	2.65107e-14	-3.15636e-10	-0.970936	7.95693e-05	-3.15636e-10	-1.07496
108974861	chr12:108974861:C:T	1.72713e-13	1.96836	-1.06522	2.47689e-05	-1.34312	-0.898876
108975059	chr12:108975059:T:C	1.57699e-14	-3.15636e-10	-1.49038	5.59227e-05	-3.15636e-10	-1.42761
108975239	chr12:108975239:C:T	3.00175e-14	-3.15636e-10	-0.846703	0.000129233	-3.15636e-10	-0.589966
108975477	chr12:108975477:G:A	1.66579e-13	1.91397	-1.04698	2.59088e-05	-1.31933	-0.877674
108975641	chr12:108975641:C:A	1.76272e-13	1.97052	-1.04697	2.52969e-05	-1.34345	-0.877451
108975660	chr12:108975660:A:G	1.74303e-13	1.94864	-1.03633	2.58514e-05	-1.33396	-0.865255
108975666	chr12:108975666:G:A	1.73253e-13	1.96458	-1.05831	2.50336e-05	-1.34068	-0.890688
108975730	chr12:108975730:G:C	1.74531e-13	1.94571	-1.03209	2.60237e-05	-1.33302	-0.859556
108975843	chr12:108975843:A:G	1.74424e-13	1.92239	-1.00939	2.69521e-05	-1.32369	-0.833838
108975889	chr12:108975889:C:T	1.97934e-14	-0.443369	-0.819768	1.03469e-05	-1.82307	-1.29182
108976048	chr12:108976048:G:A	1.87374e-13	1.99962	-1.01499	2.59304e-05	-1.35627	-0.839897
108976108	chr12:108976108:C:G	1.97459e-13	2.07822	-1.04117	2.43532e-05	-1.38859	-0.870336
108976381	chr12:108976381:C:G	1.83877e-13	2.0113	-1.04552	2.49536e-05	-1.36084	-0.873726
108976811	chr12:108976811:C:T	1.89513e-13	2.01431	-1.01834	2.56955e-05	-1.36199	-0.843279
108976920	chr12:108976920:C:T	1.74254e-13	1.95382	-1.04179	2.56336e-05	-1.33675	-0.870929
108977956	chr12:108977956:C:T	1.87288e-13	2.01614	-1.03197	2.5255e-05	-1.36223	-0.86033
108978187	chr12:108978187:G:T	1.93856e-13	2.05826	-1.03963	2.46285e-05	-1.37985	-0.867827
108978280	chr12:108978280:A:G	8.15308e-14	-3.15636e-10	0.152496	0.000129986	-3.15636e-10	-0.584156
108978418	chr12:108978418:G:A	2.98663e-14	-3.15636e-10	-0.851755	0.000128895	-3.15636e-10	-0.592586
108978435	chr12:108978435:C:T	2.5948e-14	-3.15636e-10	-0.992392	7.78678e-05	-3.15636e-10	-1.09657
108978736	chr12:108978736:G:T	2.72983e-13	-3.15636e-10	1.36093	0.0002883	-3.15636e-10	0.212419
108979025	chr12:108979025:T:C	9.53863e-14	1.62037	-1.31092	1.99945e-05	-1.20981	-1.24631
108979037	chr12:108979037:G:A	2.69103e-14	-3.15636e-10	-0.955977	0.000113618	-3.15636e-10	-0.718742
108979131	chr12:108979131:A:G	2.11671e-14	-3.15636e-10	-1.19604	9.36339e-05	-3.15636e-10	-0.91219
108979228	chr12:108979228:A:G	5.6127e-14	0.713828	-0.934696	2.06101e-05	-2.00258	-0.423222
108979276	chr12:108979276:G:C	2.6472e-14	-3.15636e-10	-0.972398	7.94657e-05	-3.15636e-10	-1.07626
108979325	chr12:108979325:T:A	1.96057e-13	2.04766	-1.01774	2.53765e-05	-1.37482	-0.842941
108979384	chr12:108979384:C:T	1.12464e-14	-1.82844	-4.9349e-10	2.96608e-05	-2.06176	-4.9349e-10
108979390	chr12:108979390:T:C	4.05042e-14	0.947701	-1.49478	7.78535e-06	-2.02605	-1.37329
108979468	chr12:108979468:C:T	1.64417e-13	1.95922	-1.1053	2.3797e-05	-1.33797	-0.944056
108979894	chr12:108979894:G:A	1.79776e-13	2.02433	-1.0811	2.3801e-05	-1.3655	-0.916359
108979907	chr12:108979907:T:C	1.9685e-13	2.11256	-1.0786	2.29528e-05	-1.40448	-0.913661
108980039	chr12:108980039:T:G	1.76462e-13	1.97214	-1.04752	2.53062e-05	-1.34287	-0.877665
108980476	chr12:108980476:T:C	1.80907e-13	2.02073	-1.07124	2.41221e-05	-1.36386	-0.904591
108980536	chr12:108980536:G:A	1.87063e-14	-3.15636e-10	-1.31963	7.52286e-05	-3.15636e-10	-1.13105
108980879	chr12:108980879:C:T	1.61911e-13	1.94978	-1.11122	2.37104e-05	-1.33367	-0.952
108981078	chr12:108981078:G:A	1.42356e-13	0.920458	-0.210611	1.06245e-05	-1.65526	-1.43316
108981317	chr12:108981317:G:A	1.80059e-13	2.05551	-1.11071	2.27254e-05	-1.37977	-0.94833
108981446	chr12:108981446:C:T	1.72667e-13	2.02872	-1.12584	2.24936e-05	-1.36741	-0.970941
108982108	chr12:108982108:G:A	3.25995e-14	0.717304	-1.48149	3.05357e-05	-0.611407	-1.42128
108982661	chr12:108982661:A:G	2.00354e-13	-3.15636e-10	1.0516	0.000220912	-3.15636e-10	-0.0538177
108983355	chr12:108983355:C:T	1.85295e-13	2.07037	-1.09691	2.29392e-05	-1.38347	-0.935263
108983454	chr12:108983454:G:A	1.82589e-14	-0.382454	-0.961379	9.22239e-06	-1.84677	-1.38318
108983605	chr12:108983605:A:G	1.69671e-13	1.98687	-1.10149	2.36261e-05	-1.34844	-0.940794
108983758	chr12:108983758:A:C	1.53839e-14	-3.15636e-10	-1.51517	5.26347e-05	-3.15636e-10	-1.48821
108983838	chr12:108983838:G:A	1.49306e-13	2.03984	-1.28233	1.90782e-05	-1.36638	-1.13666
108983932	chr12:108983932:C:T	1.74622e-13	2.02482	-1.11067	2.29909e-05	-1.36465	-0.951838
108984213	chr12:108984213:T:C	1.70847e-13	2.0023	-1.11002	2.32238e-05	-1.35534	-0.951068
108984267	chr12:108984267:G:A	4.76129e-14	-0.38538	-4.9349e-10	3.3462e-05	-1.94117	-4.9349e-10
108984316	chr12:108984316:T:C	1.27987e-13	1.88347	-1.28002	1.91178e-05	-1.31044	-1.19053
108984732	chr12:108984732:G:A	2.01677e-13	-3.15636e-10	1.05819	0.000229071	-3.15636e-10	-0.0175495
108984762	chr12:108984762:T:C	1.31298e-13	1.86903	-1.24005	1.98957e-05	-1.31686	-1.14422
108984862	chr12:108984862:T:C	2.23611e-14	-3.15636e-10	-1.14116	6.81042e-05	-3.15636e-10	-1.23054
108985016	chr12:108985016:A:C	1.53362e-13	1.03686	-0.252541	1.00834e-05	-1.6971	-1.44359
108985176	chr12:108985176:G:A	1.97351e-14	-0.328879	-0.937206	9.19747e-06	-1.86172	-1.37093
108985266	chr12:108985266:A:G	1.38555e-13	1.90387	-1.22108	2.03404e-05	-1.31677	-1.12221
108985274	chr12:108985274:G:A	1.28749e-13	1.77265	-1.16327	2.29999e-05	-1.25878	-1.05732
108985402	chr12:108985402:T:A	3.63001e-14	-0.656665	-4.9349e-10	0.00113141	1.57964	-4.9349e-10
108985409	chr12:108985409:C:T	1.4995e-13	1.99416	-1.23235	1.92533e-05	-1.35799	-1.13591
108986043	chr12:108986043:A:T	1.60812e-14	-1.47083	-4.9349e-10	3.52562e-05	-1.88894	-4.9349e-10
108986419	chr12:108986419:T:C	2.41884e-13	-3.15636e-10	1.23997	0.000295636	-3.15636e-10	0.237546
108986690	chr12:108986690:A:C	1.16196e-13	-3.15636e-10	0.506793	0.000158676	-3.15636e-10	-0.384716
108986758	chr12:108986758:G:A	6.94739e-13	2.64895	-0.353903	9.67649e-06	-1.98875	-1.19314
108986957	chr12:108986957:C:G	1.11851e-13	-3.15636e-10	0.46868	0.000153347	-3.15636e-10	-0.418879
108987013	chr12:108987013:C:T	8.4167e-14	-3.15636e-10	0.184318	0.000122803	-3.15636e-10	-0.641
108987039	chr12:108987039:AGT:A	1.67979e-14	-3.15636e-10	-1.42723	6.01642e-05	-3.15636e-10	-1.35451
108987409	chr12:108987409:G:A	1.70719e-14	-3.15636e-10	-1.41105	6.06426e-05	-3.15636e-10	-1.34659
108987522	chr12:108987522:T:C	1.03903e-13	-3.15636e-10	0.394975	0.000148059	-3.15636e-10	-0.453973
108987814	chr12:108987814:G:A	1.01671e-13	-3.15636e-10	0.373255	0.000145432	-3.15636e-10	-0.471877
108987875	chr12:108987875:G:A	1.02405e-13	-3.15636e-10	0.380448	0.000146261	-3.15636e-10	-0.466193
108987905	chr12:108987905:C:T	1.08485e-13	-3.15636e-10	0.438123	0.000152624	-3.15636e-10	-0.423606
108988250	chr12:108988250:C:T	9.71922e-14	-3.15636e-10	0.328206	0.000141337	-3.15636e-10	-0.500439
108988451	chr12:108988451:A:G	6.86872e-14	-3.15636e-10	-0.0189224	0.000106762	-3.15636e-10	-0.780985
108988715	chr12:108988715:T:C	1.05688e-13	-3.15636e-10	0.41201	0.000149608	-3.15636e-10	-0.443567
108988757	chr12:108988757:A:C	1.42197e-13	-3.15636e-10	0.708726	0.000187471	-3.15636e-10	-0.217956
108989100	chr12:108989100:C:T	7.08143e-13	3.58606	-1.2719	1.19802e-05	-1.66019	-1.30814
108989132	chr12:108989132:C:T	6.13547e-14	-3.15636e-10	-0.131813	0.000159325	-3.15636e-10	-0.380639
108989221	chr12:108989221:C:A	1.74821e-14	-3.15636e-10	-1.38731	5.34102e-05	-3.15636e-10	-1.47358
108989268	chr12:108989268:T:C	8.10261e-13	3.68365	-1.23478	1.21102e-05	-1.68367	-1.27386
108989382	chr12:108989382:C:T	1.02327e-13	-3.15636e-10	0.379686	0.000146175	-3.15636e-10	-0.466782
108989397	chr12:108989397:C:T	4.31409e-15	-2.03568	-0.750921	2.57254e-05	-1.02679	-1.17731
108989617	chr12:108989617:A:G	1.10578e-13	-3.15636e-10	0.457238	0.000154863	-3.15636e-10	-0.409042
108989664	chr12:108989664:A:G	1.05112e-13	-3.15636e-10	0.406542	0.000148993	-3.15636e-10	-0.447686
108989820	chr12:108989820:A:T	1.03961e-13	-3.15636e-10	0.39553	0.000147862	-3.15636e-10	-0.455303
108989854	chr12:108989854:G:A	1.74882e-14	-3.15636e-10	-1.38696	5.34215e-05	-3.15636e-10	-1.47337
108989982	chr12:108989982:C:A	3.35001e-14	-0.736937	-4.9349e-10	4.94255e-05	-1.55112	-4.9349e-10
108990019	chr12:108990019:A:G	1.03423e-13	-3.15636e-10	0.390345	0.000147436	-3.15636e-10	-0.458187
108990241	chr12:108990241:C:T	1.06726e-13	-3.15636e-10	0.421779	0.000150785	-3.15636e-10	-0.43573
108990250	chr12:108990250:A:T	1.04737e-13	-3.15636e-10	0.402966	0.000148683	-3.15636e-10	-0.449763
108990317	chr12:108990317:T:A	1.1922e-13	-3.15636e-10	0.532488	0.000163945	-3.15636e-10	-0.352055
108990403	chr12:108990403:G:A	7.79529e-14	-3.15636e-10	0.107621	0.000119767	-3.15636e-10	-0.666036
108990417	chr12:108990417:C:G	9.53448e-14	-3.15636e-10	0.309015	0.000138721	-3.15636e-10	-0.519119
108990564	chr12:108990564:C:T	1.12953e-13	-3.15636e-10	0.47849	0.000157633	-3.15636e-10	-0.391311
108990748	chr12:108990748:C:T	1.55147e-14	-3.15636e-10	-1.5067	5.40223e-05	-3.15636e-10	-1.46219
108990864	chr12:108990864:G:A	1.54785e-14	-3.15636e-10	-1.50903	5.60311e-05	-3.15636e-10	-1.42568
108990870	chr12:108990870:C:T	1.02904e-13	-3.15636e-10	0.385315	0.000146742	-3.15636e-10	-0.462909
108990996	chr12:108990996:C:T	1.05256e-13	-3.15636e-10	0.407915	0.000149437	-3.15636e-10	-0.444705
108991251	chr12:108991251:C:T	1.05875e-13	-3.15636e-10	0.41377	0.000150034	-3.15636e-10	-0.44072
108991343	chr12:108991343:T:C	9.99327e-14	-3.15636e-10	0.356012	0.00014378	-3.15636e-10	-0.483297
108991827	chr12:108991827:T:C	1.02001e-13	-3.15636e-10	0.376495	0.000146031	-3.15636e-10	-0.467764
108991839	chr12:108991839:A:G	1.76817e-14	-3.15636e-10	-1.37595	6.41241e-05	-3.15636e-10	-1.29076
108991926	chr12:108991926:C:T	9.07367e-15	-2.04311	-4.9349e-10	5.35528e-05	-1.47091	-4.9349e-10
108992025	chr12:108992025:C:T	8.26688e-14	-3.15636e-10	0.166358	0.000125203	-3.15636e-10	-0.621644
108992072	chr12:108992072:C:T	3.65404e-15	-2.02929	-0.923364	2.23136e-05	-1.05738	-1.289
108992283	chr12:108992283:G:A	1.07704e-13	-3.15636e-10	0.430898	0.000152172	-3.15636e-10	-0.426573
108992306	chr12:108992306:G:A	1.9074e-14	0.212116	-1.51228	1.49332e-05	-1.2548	-1.4932
108992325	chr12:108992325:C:G	9.26126e-14	-3.15636e-10	0.279941	0.000132525	-3.15636e-10	-0.564811
108992411	chr12:108992411:T:C	5.20811e-14	-3.15636e-10	-0.295682	9.39674e-05	-3.15636e-10	-0.908635
108992431	chr12:108992431:C:T	1.28811e-13	-3.15636e-10	0.60986	0.000140355	-3.15636e-10	-0.507409
108992513	chr12:108992513:G:C	1.04709e-13	-3.15636e-10	0.402702	0.000149096	-3.15636e-10	-0.446994
108992594	chr12:108992594:C:A	1.53803e-14	-3.15636e-10	-1.5154	5.22532e-05	-3.15636e-10	-1.49548
108993155	chr12:108993155:G:A	1.58897e-14	-3.15636e-10	-1.48281	6.05747e-05	-3.15636e-10	-1.34771
108993358	chr12:108993358:C:T	3.3189e-14	-3.15636e-10	-0.746265	6.77436e-05	-3.15636e-10	-1.23585
108994006	chr12:108994006:C:T	1.56851e-14	-3.15636e-10	-1.49577	5.57195e-05	-3.15636e-10	-1.43125
108994024	chr12:108994024:C:T	1.53839e-14	-3.15636e-10	-1.51516	5.21117e-05	-3.15636e-10	-1.49819
108994260	chr12:108994260:A:G	4.08143e-14	-3.15636e-10	-0.539451	7.93637e-05	-3.15636e-10	-1.07754
108994368	chr12:108994368:C:T	2.7604e-15	-1.88299	-1.35012	1.18697e-05	-1.7565	-1.22109
108994555	chr12:108994555:G:A	2.39153e-14	-3.15636e-10	-1.07397	6.32379e-05	-3.15636e-10	-1.30468
108994587	chr12:108994587:C:T	8.99864e-14	1.11854	-0.867364	1.82348e-05	-1.96004	-0.588217
108994757	chr12:108994757:C:G	4.50927e-14	-3.15636e-10	-0.439765	8.47374e-05	-3.15636e-10	-1.01203
108994959	chr12:108994959:A:G	5.67807e-14	-0.0442233	-0.165064	1.04166e-05	-1.79206	-1.31612
108994972	chr12:108994972:T:C	2.44009e-14	-3.15636e-10	-1.05386	5.96743e-05	-3.15636e-10	-1.36268
108995009	chr12:108995009:G:A	2.61705e-14	-3.15636e-10	-0.983853	7.90793e-05	-3.15636e-10	-1.08113
108995428	chr12:108995428:T:C	1.2347e-14	-0.276224	-1.45885	9.6687e-06	-1.73258	-1.45011
108995679	chr12:108995679:C:T	2.14688e-14	-3.15636e-10	-1.18188	6.11724e-05	-3.15636e-10	-1.33789
108995896	chr12:108995896:T:C	1.1002e-12	4.26847	-1.51371	1.0093e-05	-1.64891	-1.49083
108995942	chr12:108995942:T:C	1.99843e-15	-2.04283	-1.5133	6.65372e-06	-2.06533	-1.49108
108996157	chr12:108996157:C:G	2.65204e-14	0.531258	-1.50183	1.36564e-05	-1.33897	-1.49841
108996582	chr12:108996582:C:T	9.88598e-14	-3.15636e-10	0.345218	0.000250426	-3.15636e-10	0.0715789
108996711	chr12:108996711:G:A	1.08714e-14	-1.86234	-4.9349e-10	4.0039e-05	-1.76173	-4.9349e-10
108996727	chr12:108996727:T:C	6.82758e-14	0.535919	-0.560849	1.01488e-05	-1.96335	-1.17088
108996761	chr12:108996761:G:A	1.69421e-13	-3.15636e-10	0.883902	0.000220327	-3.15636e-10	-0.0564717
108996907	chr12:108996907:G:A	1.82149e-14	-1.34624	-4.9349e-10	2.95437e-05	-2.06571	-4.9349e-10
108997736	chr12:108997736:C:T	1.56744e-14	-3.15636e-10	-1.49645	5.12405e-05	-3.15636e-10	-1.51505
108997790	chr12:108997790:T:C	2.21555e-14	-3.15636e-10	-1.1504	6.69891e-05	-3.15636e-10	-1.24705
108998079	chr12:108998079:C:T	1.61934e-14	-3.15636e-10	-1.46388	7.20346e-05	-3.15636e-10	-1.17444
108998390	chr12:108998390:G:A	1.77815e-14	-3.15636e-10	-1.37033	5.15913e-05	-3.15636e-10	-1.50823
108998620	chr12:108998620:A:G	1.59975e-14	-3.15636e-10	-1.47605	6.48603e-05	-3.15636e-10	-1.27935
108998783	chr12:108998783:G:T	4.08774e-15	-1.70255	-1.13794	5.695e-05	-0.0286696	-1.38074
108999780	chr12:108999780:A:G	1.3478e-14	-1.03837	-0.609063	0.000322748	1.32814	-1.00286
108999892	chr12:108999892:A:C	4.18137e-14	0.747881	-1.26314	1.46892e-05	-1.37605	-1.38842
108999975	chr12:108999975:A:G	2.48432e-14	-3.15636e-10	-1.0359	0.000100496	-3.15636e-10	-0.841466
109000238	chr12:109000238:A:G	1.73278e-14	-0.453676	-0.942496	1.53423e-05	-2.02336	-0.69761
109001508	chr12:109001508:C:T	1.74219e-14	-3.15636e-10	-1.39075	5.40325e-05	-3.15636e-10	-1.462
109001654	chr12:109001654:G:A	2.70713e-14	-3.15636e-10	-0.950011	0.000139932	-3.15636e-10	-0.510424
109002150	chr12:109002150:T:C	1.57568e-13	-3.15636e-10	0.811374	0.000206991	-3.15636e-10	-0.118906
109002291	chr12:109002291:TAAA:T	2.7239e-14	-0.943834	-4.9349e-10	3.0042e-05	-2.04899	-4.9349e-10
109003814	chr12:109003814:C:T	1.59259e-14	-3.15636e-10	-1.48054	5.14064e-05	-3.15636e-10	-1.51182
109004559	chr12:109004559:G:C	1.51657e-13	-3.15636e-10	0.773138	0.000186745	-3.15636e-10	-0.221837
109006099	chr12:109006099:C:A	3.0137e-14	-3.15636e-10	-0.842731	7.26418e-05	-3.15636e-10	-1.16604
109006158	chr12:109006158:T:C	1.54965e-14	-3.15636e-10	-1.50787	5.87451e-05	-3.15636e-10	-1.37838
109006283	chr12:109006283:C:T	1.53916e-14	-3.15636e-10	-1.51466	5.27338e-05	-3.15636e-10	-1.48633
109006757	chr12:109006757:G:A	2.60127e-14	-3.15636e-10	-0.989898	7.30173e-05	-3.15636e-10	-1.16089
109006952	chr12:109006952:G:C	1.65453e-14	-3.15636e-10	-1.44238	6.25901e-05	-3.15636e-10	-1.31498
109007124	chr12:109007124:G:T	9.53011e-15	-1.99403	-4.9349e-10	6.46245e-05	-1.28299	-4.9349e-10
109007406	chr12:109007406:A:T	1.02736e-13	0.574196	-0.190516	2.23494e-05	-1.85622	-0.488562
109007415	chr12:109007415:T:C	1.53842e-14	-3.15636e-10	-1.51514	5.17269e-05	-3.15636e-10	-1.50561
109007820	chr12:109007820:C:T	1.55698e-14	-3.15636e-10	-1.50315	5.68233e-05	-3.15636e-10	-1.41164
109009322	chr12:109009322:C:T	1.54668e-14	-3.15636e-10	-1.50979	5.13032e-05	-3.15636e-10	-1.51383
109009404	chr12:109009404:G:A	1.48235e-14	-1.16166	-0.390614	1.3839e-05	-1.68902	-1.13508
109009505	chr12:109009505:T:C	1.6893e-13	1.5042	-0.623202	8.11606e-06	-1.88792	-1.46982
109010607	chr12:109010607:A:G	8.80795e-15	-2.07283	-4.9349e-10	3.40709e-05	-1.92314	-4.9349e-10
109011113	chr12:109011113:C:T	1.69324e-14	-3.15636e-10	-1.41925	5.16754e-05	-3.15636e-10	-1.5066
109011121	chr12:109011121:T:G	1.68164e-14	-3.15636e-10	-1.42613	5.15713e-05	-3.15636e-10	-1.50862
109011145	chr12:109011145:C:A	4.17342e-14	-3.15636e-10	-0.517164	5.12653e-05	-3.15636e-10	-1.51457
109011616	chr12:109011616:A:C	5.41027e-13	-3.15636e-10	2.04498	0.000505455	-3.15636e-10	0.773876
109012332	chr12:109012332:C:T	1.4269e-14	-1.27467	-0.31573	1.47587e-05	-1.63464	-1.12511
109012567	chr12:109012567:A:T	7.63878e-15	-1.45791	-0.757334	1.82483e-05	-1.49961	-1.0479
109012666	chr12:109012666:G:A	1.60088e-14	-3.15636e-10	-1.47534	6.45523e-05	-3.15636e-10	-1.28411
109013857	chr12:109013857:G:A	1.55523e-14	-3.15636e-10	-1.50427	5.85702e-05	-3.15636e-10	-1.38136
109014126	chr12:109014126:G:A	3.06866e-13	1.95554	-0.477617	7.9209e-06	-1.90858	-1.4735
109014206	chr12:109014206:G:A	1.31274e-13	1.60897	-0.980171	2.17364e-05	-1.92804	-0.444559
109014713	chr12:109014713:G:T	1.60121e-14	-3.15636e-10	-1.47514	5.15229e-05	-3.15636e-10	-1.50956
109015094	chr12:109015094:T:C	1.67381e-14	-3.15636e-10	-1.4308	5.48759e-05	-3.15636e-10	-1.44651
109015862	chr12:109015862:C:T	5.34681e-14	0.101918	-0.371318	1.76475e-05	-1.63159	-0.949405
109016015	chr12:109016015:C:T	1.64167e-14	-3.15636e-10	-1.45018	7.02376e-05	-3.15636e-10	-1.1997
109016473	chr12:109016473:G:T	1.64877e-14	-3.15636e-10	-1.44587	7.08845e-05	-3.15636e-10	-1.19053
109017238	chr12:109017238:G:A	2.41944e-13	1.80143	-0.561206	8.12409e-06	-1.94095	-1.4158
109017292	chr12:109017292:AG:A	4.75116e-13	-3.15636e-10	1.91507	0.000446179	-3.15636e-10	0.649137
109017763	chr12:109017763:C:T	8.2295e-14	-1.95754	2.11937	4.13612e-05	-1.79947	0.0702299
109017785	chr12:109017785:C:T	1.89799e-14	-3.15636e-10	-1.3051	6.37312e-05	-3.15636e-10	-1.29691
109018268	chr12:109018268:C:G	2.39349e-14	-3.15636e-10	-1.07315	7.02874e-05	-3.15636e-10	-1.19899
109018822	chr12:109018822:G:A	3.58645e-14	-3.15636e-10	-0.668736	0.000100326	-3.15636e-10	-0.843158
109018854	chr12:109018854:G:A	1.56911e-14	-3.15636e-10	-1.49539	5.18599e-05	-3.15636e-10	-1.50304
109019016	chr12:109019016:A:C	1.77396e-14	-3.15636e-10	-1.37269	5.38656e-05	-3.15636e-10	-1.46509
109019644	chr12:109019644:A:G	1.06853e-14	-1.87961	-4.9349e-10	3.18878e-05	-1.98936	-4.9349e-10
109020666	chr12:109020666:G:T	4.21209e-14	-3.15636e-10	-0.507939	0.00011574	-3.15636e-10	-0.700241
109021051	chr12:109021051:G:A	1.58185e-14	-3.15636e-10	-1.4873	5.37512e-05	-3.15636e-10	-1.46722
109021143	chr12:109021143:A:G	1.55073e-14	-3.15636e-10	-1.50717	5.14126e-05	-3.15636e-10	-1.5117
109021160	chr12:109021160:T:C	5.36241e-15	-1.75481	-0.814261	1.34202e-05	-1.67378	-1.18104
109022236	chr12:109022236:G:A	3.84209e-13	2.34803	-0.64533	7.23961e-06	-1.96921	-1.5028
109022306	chr12:109022306:G:A	3.80943e-13	2.33461	-0.64044	7.25858e-06	-1.96717	-1.50223
109022888	chr12:109022888:A:G	1.52239e-14	-1.52562	-4.9349e-10	3.32709e-05	-1.9469	-4.9349e-10
109024100	chr12:109024100:C:T	1.56092e-14	-3.15636e-10	-1.50062	5.12731e-05	-3.15636e-10	-1.51442
109024253	chr12:109024253:A:C	1.60612e-14	-3.15636e-10	-1.47208	5.1314e-05	-3.15636e-10	-1.51362
109024561	chr12:109024561:A:G	1.76459e-14	-3.15636e-10	-1.37798	6.25397e-05	-3.15636e-10	-1.31578
109024791	chr12:109024791:T:C	1.59675e-14	-3.15636e-10	-1.47793	5.27153e-05	-3.15636e-10	-1.48668
109024870	chr12:109024870:T:C	1.66827e-14	-3.15636e-10	-1.43411	6.93588e-05	-3.15636e-10	-1.21229
109025188	chr12:109025188:G:A	1.89843e-14	-1.30487	-4.9349e-10	0.000612192	0.965463	-4.9349e-10
109025262	chr12:109025262:C:T	4.7495e-14	-3.15636e-10	-0.387859	5.12649e-05	-3.15636e-10	-1.51458
109025778	chr12:109025778:G:A	1.81305e-14	-3.15636e-10	-1.35089	5.28181e-05	-3.15636e-10	-1.48473
109025979	chr12:109025979:C:T	2.21972e-14	-3.15636e-10	-1.14852	7.0507e-05	-3.15636e-10	-1.19587
109026046	chr12:109026046:T:C	1.83737e-14	-3.15636e-10	-1.33756	6.18885e-05	-3.15636e-10	-1.32625
109026921	chr12:109026921:G:C	1.57792e-14	-3.15636e-10	-1.48979	5.42383e-05	-3.15636e-10	-1.4582
109027073	chr12:109027073:T:C	1.10345e-12	-3.15636e-10	2.75771	0.0007345	-3.15636e-10	1.14761
109027282	chr12:109027282:T:A	2.29649e-14	0.382193	-1.49671	1.51083e-05	-1.28343	-1.45291
109027592	chr12:109027592:G:A	1.56076e-14	-3.15636e-10	-1.50073	5.36192e-05	-3.15636e-10	-1.46968
109027768	chr12:109027768:G:A	1.97716e-14	-3.15636e-10	-1.26424	6.01552e-05	-3.15636e-10	-1.35466
109028236	chr12:109028236:T:C	1.79613e-14	-3.15636e-10	-1.36026	6.63395e-05	-3.15636e-10	-1.2568
109028623	chr12:109028623:G:A	3.55759e-14	-3.15636e-10	-0.676817	7.91659e-05	-3.15636e-10	-1.08004
109030372	chr12:109030372:A:G	1.55198e-14	-3.15636e-10	-1.50637	5.4257e-05	-3.15636e-10	-1.45785
109030677	chr12:109030677:C:T	8.01295e-15	-0.742358	-1.42507	0.0010025	2.92412	-1.46544
109031063	chr12:109031063:A:G	1.54191e-14	-3.15636e-10	-1.51288	5.95798e-05	-3.15636e-10	-1.36427
109031209	chr12:109031209:G:A	1.5538e-14	-3.15636e-10	-1.50519	5.41186e-05	-3.15636e-10	-1.46041
109031501	chr12:109031501:T:A	5.30529e-11	7.88786	-1.2573	7.50321e-05	-0.257183	-0.876485
109032295	chr12:109032295:C:G	1.55546e-14	-3.15636e-10	-1.50413	5.12316e-05	-3.15636e-10	-1.51523
109032600	chr12:109032600:G:A	1.54946e-14	-3.15636e-10	-1.50799	5.1225e-05	-3.15636e-10	-1.51536
109032690	chr12:109032690:C:G	3.19617e-13	2.73932	-1.22068	1.64336e-05	-1.26473	-1.38753
109032768	chr12:109032768:C:A	1.5493e-14	-3.15636e-10	-1.5081	5.46162e-05	-3.15636e-10	-1.45125
109033257	chr12:109033257:C:T	2.59951e-14	-3.15636e-10	-0.990577	7.46514e-05	-3.15636e-10	-1.13875
109033522	chr12:109033522:G:A	1.54357e-14	-3.15636e-10	-1.5118	5.53257e-05	-3.15636e-10	-1.43835
109033617	chr12:109033617:T:C	1.54869e-14	-3.15636e-10	-1.50849	6.14309e-05	-3.15636e-10	-1.33367
109034106	chr12:109034106:C:T	2.50082e-13	2.78274	-1.50943	7.4972e-06	-2.00156	-1.43549
109034171	chr12:109034171:C:T	6.34039e-06	19.5738	-1.2521	1.2583e-05	-1.71977	-1.19947
109034966	chr12:109034966:G:T	1.54062e-14	-3.15636e-10	-1.51371	5.84406e-05	-3.15636e-10	-1.38357
109035433	chr12:109035433:G:A	1.63317e-14	-3.15636e-10	-1.45538	7.34863e-05	-3.15636e-10	-1.15448
109035605	chr12:109035605:G:A	2.33669e-14	-3.15636e-10	-1.09716	0.000104607	-3.15636e-10	-0.801371
109035676	chr12:109035676:T:C	1.56863e-14	-3.15636e-10	-1.4957	5.40429e-05	-3.15636e-10	-1.46181
109036956	chr12:109036956:TA:T	2.57888e-15	-1.89427	-1.40686	7.75429e-06	-1.8998	-1.50353
109037511	chr12:109037511:A:G	4.67197e-14	-0.404318	-4.9349e-10	0.00410915	2.86939	-4.9349e-10
109037899	chr12:109037899:C:T	1.03681e-11	5.99939	-1.00138	6.52288e-06	-2.06087	-1.5154
109038069	chr12:109038069:T:C	1.6974e-13	-3.15636e-10	0.885785	0.000390713	-3.15636e-10	0.51639
109038430	chr12:109038430:T:C	2.02732e-14	-3.15636e-10	-1.23919	5.97351e-05	-3.15636e-10	-1.36166
109038516	chr12:109038516:G:A	2.08959e-13	-3.15636e-10	1.09365	0.000470229	-3.15636e-10	0.701636
109038756	chr12:109038756:C:T	2.05542e-14	-3.15636e-10	-1.22542	6.03514e-05	-3.15636e-10	-1.3514
109038967	chr12:109038967:T:G	1.64829e-14	-3.15636e-10	-1.44616	5.99178e-05	-3.15636e-10	-1.35861
109039199	chr12:109039199:G:A	1.67341e-14	-3.15636e-10	-1.43103	5.2824e-05	-3.15636e-10	-1.48462
109039277	chr12:109039277:T:C	2.05115e-14	-3.15636e-10	-1.2275	5.55289e-05	-3.15636e-10	-1.43468
109039674	chr12:109039674:G:A	7.79529e-13	2.41021	-4.9349e-10	0.000271355	0.151844	-4.9349e-10
109039911	chr12:109039911:C:G	1.76684e-14	-3.15636e-10	-1.37671	5.37266e-05	-3.15636e-10	-1.46768
109040192	chr12:109040192:G:T	1.60544e-14	-3.15636e-10	-1.4725	5.27716e-05	-3.15636e-10	-1.48561
109040239	chr12:109040239:T:C	2.05724e-14	-3.15636e-10	-1.22453	5.56173e-05	-3.15636e-10	-1.43309
109040510	chr12:109040510:C:A	3.80811e-13	-3.15636e-10	1.69382	0.000288559	-3.15636e-10	0.213316
109040547	chr12:109040547:C:T	2.25623e-10	9.55157	-1.47343	1.42976e-05	-1.48191	-1.30958
109040619	chr12:109040619:T:G	3.64352e-13	2.90703	-1.2574	0.000126854	0.420409	-1.02896
109040659	chr12:109040659:C:G	1.53804e-14	-3.15636e-10	-1.51539	5.19693e-05	-3.15636e-10	-1.50093
109041280	chr12:109041280:AG:A	3.71143e-14	-0.634482	-4.9349e-10	0.0027313	2.46095	-4.9349e-10
109041549	chr12:109041549:C:T	2.14691e-13	-3.15636e-10	1.12071	0.000482918	-3.15636e-10	0.728263
109041626	chr12:109041626:C:T	2.20782e-14	-3.15636e-10	-1.15389	6.37392e-05	-3.15636e-10	-1.29678
109041664	chr12:109041664:T:A	3.96502e-14	-1.63148	1.06309	0.000524408	1.17743	-0.366741
109042635	chr12:109042635:C:T	9.09195e-15	-2.0411	-4.9349e-10	5.27185e-05	-1.48662	-4.9349e-10
109043597	chr12:109043597:A:C	3.20675e-12	-3.15636e-10	3.82453	0.00192562	-3.15636e-10	2.11142
109043613	chr12:109043613:G:T	1.95869e-14	-3.15636e-10	-1.27362	5.45597e-05	-3.15636e-10	-1.45229
109043615	chr12:109043615:T:A	3.80357e-13	-3.15636e-10	1.69263	0.000273559	-3.15636e-10	0.159935
109044445	chr12:109044445:C:T	3.92248e-14	-3.15636e-10	-0.579175	5.92656e-05	-3.15636e-10	-1.36955
109044891	chr12:109044891:A:C	6.32256e-14	-3.15636e-10	-0.101775	0.00014512	-3.15636e-10	-0.474025
109045351	chr12:109045351:T:C	2.28191e-14	-3.15636e-10	-1.12089	6.5374e-05	-3.15636e-10	-1.27146
109045851	chr12:109045851:TATAG:T	1.80272e-14	-3.15636e-10	-1.3566	5.53793e-05	-3.15636e-10	-1.43738
109046321	chr12:109046321:G:T	0.0257573	21.294	5.33722	1.18816e-05	-1.88057	-1.09603
109046401	chr12:109046401:T:C	5.671e-12	5.50357	-1.10893	6.79336e-06	-2.03145	-1.50419
109046526	chr12:109046526:C:G	6.93243e-12	-3.15636e-10	4.59548	0.0034181	-3.15636e-10	2.68526
109046639	chr12:109046639:A:T	2.0679e-14	-3.15636e-10	-1.21937	6.06039e-05	-3.15636e-10	-1.34722
109047643	chr12:109047643:T:C	8.79248e-12	5.82055	-0.987386	6.60638e-06	-2.04977	-1.51377
109047872	chr12:109047872:C:A	3.08204e-14	-3.15636e-10	-0.820308	5.50865e-05	-3.15636e-10	-1.44268
109048151	chr12:109048151:T:C	6.81738e-14	-3.15636e-10	-0.0264242	0.00015873	-3.15636e-10	-0.384378
109048519	chr12:109048519:C:A	3.4216e-15	-1.62753	-1.39085	0.000167622	0.917925	-1.2478
109048733	chr12:109048733:CTG:C	1.00105e-09	10.7165	-1.14838	4.40904e-05	-1.30209	-0.363249
109048784	chr12:109048784:G:A	0.228065	25.2111	3.60108	6.97658e-06	-2.03482	-1.4742
109049658	chr12:109049658:C:T	6.23377e-14	-3.15636e-10	-0.115918	0.000149316	-3.15636e-10	-0.445518
109050017	chr12:109050017:G:A	0.0220599	21.5374	4.93891	1.12723e-05	-1.84311	-1.18613
109050226	chr12:109050226:G:A	5.3605e-13	-3.15636e-10	2.03574	7.22171e-05	-3.15636e-10	-1.17191
109050426	chr12:109050426:G:A	1.22883e-11	6.09144	-0.923521	6.53105e-06	-2.06505	-1.50996
109050528	chr12:109050528:A:T	1.6219e-14	-3.15636e-10	-1.4623	5.83212e-05	-3.15636e-10	-1.38562
109050720	chr12:109050720:A:G	3.99338e-13	3.01909	-1.27777	0.000131729	0.464313	-1.03515
109050730	chr12:109050730:C:T	1.67847e-13	-3.15636e-10	0.874567	0.000381832	-3.15636e-10	0.493397
109050938	chr12:109050938:C:T	1.6438e-14	-1.44889	-4.9349e-10	2.93178e-05	-2.07339	-4.9349e-10
109051106	chr12:109051106:C:T	1.20861e-11	6.08215	-0.930819	6.52814e-06	-2.06475	-1.51071
109051615	chr12:109051615:G:A	5.57777e-14	-3.15636e-10	-0.227111	0.000202225	-3.15636e-10	-0.142204
109051638	chr12:109051638:T:C	0.0576708	28.8401	-1.4028	3.79266e-05	-1.28468	-0.53125
109051645	chr12:109051645:G:A	2.04473e-14	-3.15636e-10	-1.23064	5.53506e-05	-3.15636e-10	-1.4379
109051801	chr12:109051801:C:T	4.8893e-10	10.1816	-1.33014	3.44097e-05	-1.48679	-0.426451
109052509	chr12:109052509:G:A	2.11701e-14	-3.15636e-10	-1.1959	6.10679e-05	-3.15636e-10	-1.3396
109052646	chr12:109052646:A:AG	1.58689e-14	-3.15636e-10	-1.48412	5.12265e-05	-3.15636e-10	-1.51533
109052796	chr12:109052796:C:T	4.89407e-10	10.1712	-1.31877	3.5206e-05	-1.49011	-0.400256
109052817	chr12:109052817:G:C	1.75624e-14	-3.15636e-10	-1.38272	5.35481e-05	-3.15636e-10	-1.471
109052820	chr12:109052820:C:T	1.75624e-14	-3.15636e-10	-1.38272	5.35481e-05	-3.15636e-10	-1.471
109053376	chr12:109053376:A:G	2.01132e-14	-3.15636e-10	-1.24711	9.05631e-05	-3.15636e-10	-0.945536
109053454	chr12:109053454:G:A	2.52113e-13	2.68591	-1.40451	8.84802e-05	0.297987	-1.26679
109053663	chr12:109053663:G:A	0.419315	24.3412	5.07997	8.25447e-06	-2.06162	-1.27921
109053727	chr12:109053727:G:C	1.54388e-14	-3.15636e-10	-1.5116	5.3582e-05	-3.15636e-10	-1.47037
109053915	chr12:109053915:G:A	1.65697e-13	-3.15636e-10	0.861676	0.000378977	-3.15636e-10	0.485892
109054194	chr12:109054194:A:G	1.58301e-14	-3.15636e-10	-1.48657	5.35799e-05	-3.15636e-10	-1.47041
109054677	chr12:109054677:C:A	2.06534e-14	-3.15636e-10	-1.22061	6.05455e-05	-3.15636e-10	-1.34819
109055191	chr12:109055191:C:T	1.91814e-14	-3.15636e-10	-1.29455	5.5716e-05	-3.15636e-10	-1.43132
109055195	chr12:109055195:G:A	1.44639e-13	2.00034	-1.27458	6.4158e-05	-0.161462	-1.12877
109055623	chr12:109055623:C:T	0.0213749	21.0445	5.40026	1.17635e-05	-1.90461	-1.08197
109055850	chr12:109055850:G:A	8.28597e-10	10.2378	-0.858802	6.04297e-05	-1.39084	0.0407384
109056091	chr12:109056091:G:A	4.97951e-10	10.1962	-1.32648	3.4791e-05	-1.48477	-0.417453
109056145	chr12:109056145:G:A	3.62483e-15	-1.47834	-1.48234	0.000207348	1.28078	-1.39797
109056994	chr12:109056994:C:G	2.2933e-15	-1.92479	-1.49371	1.01589e-05	-1.68988	-1.44335
109057104	chr12:109057104:C:T	2.25608e-15	-1.93818	-1.49667	1.11235e-05	-1.66463	-1.3779
109057326	chr12:109057326:G:A	2.06691e-14	-3.15636e-10	-1.21985	6.05792e-05	-3.15636e-10	-1.34763
109058369	chr12:109058369:A:G	1.03659e-11	5.94236	-0.944572	6.55437e-06	-2.05969	-1.51176
109059016	chr12:109059016:A:G	7.2282e-14	-3.15636e-10	0.0320902	0.000176022	-3.15636e-10	-0.280974
109059403	chr12:109059403:C:G	3.46465e-13	1.5993	-4.9349e-10	0.000147929	-0.454853	-4.9349e-10
109060029	chr12:109060029:C:T	2.81792e-14	-3.15636e-10	-0.9099	0.000133046	-3.15636e-10	-0.560888
109060632	chr12:109060632:G:A	2.12013e-14	-3.15636e-10	-1.19442	6.11373e-05	-3.15636e-10	-1.33846
109060875	chr12:109060875:A:T	4.6559e-10	10.039	-1.23637	4.22125e-05	-1.53249	-0.17638
109061464	chr12:109061464:A:G	2.20352e-15	-1.95024	-1.50819	1.29168e-05	-1.60018	-1.29287
109061587	chr12:109061587:T:C	1.53906e-14	-3.15636e-10	-1.51472	5.196e-05	-3.15636e-10	-1.50111
109061685	chr12:109061685:C:T	0.154011	23.9485	4.47111	7.61771e-06	-2.06573	-1.35537
109062192	chr12:109062192:C:T	2.21251e-15	-1.96088	-1.49347	1.08403e-05	-1.62499	-1.44332
109062824	chr12:109062824:A:G	5.14519e-14	-3.15636e-10	-0.307837	0.000104448	-3.15636e-10	-0.802897
109063049	chr12:109063049:A:G	1.89082e-14	-3.15636e-10	-1.30889	5.16498e-05	-3.15636e-10	-1.5071
109063056	chr12:109063056:A:G	2.42569e-15	-2.0681	-1.29427	1.92904e-05	-0.979798	-1.51218
109063560	chr12:109063560:A:C	5.78392e-14	-0.190818	-4.9349e-10	6.78383e-05	-1.23446	-4.9349e-10
109063825	chr12:109063825:C:G	6.77135e-14	-3.15636e-10	-0.0331986	0.000243828	-3.15636e-10	0.0448806
109063933	chr12:109063933:C:T	2.31467e-13	2.58803	-1.39207	7.39772e-05	0.0863733	-1.2342
109064208	chr12:109064208:G:A	3.42908e-14	-3.15636e-10	-0.713607	0.000160339	-3.15636e-10	-0.374294
109064560	chr12:109064560:G:A	1.69538e-14	-3.15636e-10	-1.41799	6.2565e-05	-3.15636e-10	-1.31538
109064568	chr12:109064568:C:T	3.00035e-10	9.22341	-0.860245	4.81299e-05	-1.6138	0.0361187
109064979	chr12:109064979:G:A	3.99703e-12	-3.15636e-10	4.04482	0.00229587	-3.15636e-10	2.28728
109065033	chr12:109065033:A:C	2.2229e-14	-3.15636e-10	-1.14709	5.83574e-05	-3.15636e-10	-1.385
109065170	chr12:109065170:A:G	1.5852e-14	-3.15636e-10	-1.48519	5.12329e-05	-3.15636e-10	-1.5152
109065390	chr12:109065390:A:G	2.06568e-14	-3.15636e-10	-1.22044	6.05521e-05	-3.15636e-10	-1.34808
109066600	chr12:109066600:G:A	2.17606e-15	-1.97043	-1.50054	1.35059e-05	-1.58517	-1.26328
109066665	chr12:109066665:A:G	1.46957e-13	-3.15636e-10	0.741656	0.000340451	-3.15636e-10	0.378688
109066819	chr12:109066819:G:A	4.92772e-14	-3.15636e-10	-0.351023	0.000174156	-3.15636e-10	-0.291633
109067254	chr12:109067254:C:T	2.02406e-13	2.51558	-1.45378	7.30865e-05	0.182979	-1.34292
109067275	chr12:109067275:G:A	4.61589e-14	-3.15636e-10	-0.416394	0.00017956	-3.15636e-10	-0.261076
109067976	chr12:109067976:AG:A	4.75451e-12	-3.15636e-10	4.21837	0.00299353	-3.15636e-10	2.55262
109068291	chr12:109068291:G:A	1.96873e-14	-3.15636e-10	-1.26851	5.44829e-05	-3.15636e-10	-1.4537
109070256	chr12:109070256:A:G	1.77008e-14	-3.15636e-10	-1.37488	5.38147e-05	-3.15636e-10	-1.46604
109070640	chr12:109070640:C:A	1.74162e-14	-3.15636e-10	-1.39108	5.3311e-05	-3.15636e-10	-1.47544
109070643	chr12:109070643:C:T	1.53879e-14	-3.15636e-10	-1.5149	5.63421e-05	-3.15636e-10	-1.42014
109071052	chr12:109071052:A:G	3.06599e-14	-0.825528	-4.9349e-10	2.93307e-05	-2.07295	-4.9349e-10
109071114	chr12:109071114:G:A	1.74264e-14	-3.15636e-10	-1.3905	7.22731e-05	-3.15636e-10	-1.17113
109071154	chr12:109071154:A:G	2.52068e-14	-3.15636e-10	-1.02137	6.29722e-05	-3.15636e-10	-1.30889
109071330	chr12:109071330:G:T	4.43283e-14	-3.15636e-10	-0.456861	0.000196864	-3.15636e-10	-0.16907
109071445	chr12:109071445:C:T	5.10825e-13	3.12864	-1.1411	7.28997e-05	0.300734	-1.46323
109072405	chr12:109072405:TA:T	2.86038e-14	-3.15636e-10	-0.894944	7.62618e-05	-3.15636e-10	-1.11741
109072673	chr12:109072673:A:G	4.56935e-13	3.24024	-1.36418	0.000138092	0.644602	-1.16827
109072813	chr12:109072813:T:C	2.28431e-13	2.65787	-1.47512	7.74416e-05	0.281128	-1.38319
109072901	chr12:109072901:A:T	2.06651e-14	-3.15636e-10	-1.22004	6.05704e-05	-3.15636e-10	-1.34778
109072961	chr12:109072961:A:G	4.18536e-10	9.54837	-0.85234	5.2076e-05	-1.54737	0.0484868
109073228	chr12:109073228:C:T	2.12371e-14	-3.15636e-10	-1.19273	6.11988e-05	-3.15636e-10	-1.33746
109073339	chr12:109073339:T:C	2.65803e-14	0.509736	-1.47805	2.22707e-05	-0.848926	-1.49938
109073451	chr12:109073451:T:C	2.2783e-13	1.04668	0.133431	2.82003e-05	-0.981601	-1.13065
109075350	chr12:109075350:G:A	4.46259e-10	6.40887	2.3513	1.43966e-05	-1.86407	-0.920519
109075847	chr12:109075847:T:C	5.00436e-14	-3.15636e-10	-0.33559	0.000226375	-3.15636e-10	-0.0293895
109076172	chr12:109076172:T:C	1.46658e-13	-3.15636e-10	0.73962	0.00033989	-3.15636e-10	0.377038
109076873	chr12:109076873:A:G	1.87673e-14	-3.15636e-10	-1.31637	7.70053e-05	-3.15636e-10	-1.10771
109077137	chr12:109077137:T:C	0.0477435	23.6917	3.55671	6.73978e-06	-2.06898	-1.47458
109077179	chr12:109077179:C:T	1.74212e-14	-3.15636e-10	-1.3908	5.33284e-05	-3.15636e-10	-1.47511
109077457	chr12:109077457:C:T	3.43562e-14	-3.15636e-10	-0.711702	0.000160697	-3.15636e-10	-0.372064
109078180	chr12:109078180:C:G	1.98493e-14	-3.15636e-10	-1.26032	5.49753e-05	-3.15636e-10	-1.4447
109078314	chr12:109078314:C:T	5.3716e-13	2.03781	-4.9349e-10	0.000249916	0.0695421	-4.9349e-10
109078402	chr12:109078402:C:T	2.22456e-14	-3.15636e-10	-1.14634	5.83035e-05	-3.15636e-10	-1.38592
109078919	chr12:109078919:A:G	1.9214e-14	-3.15636e-10	-1.29285	5.63784e-05	-3.15636e-10	-1.4195
109079255	chr12:109079255:C:G	2.9656e-14	-3.15636e-10	-0.858821	0.00012203	-3.15636e-10	-0.647313
109079464	chr12:109079464:A:G	2.96787e-13	2.86232	-1.41779	8.24921e-05	0.223728	-1.26261
109079489	chr12:109079489:G:A	1.53248e-13	-3.15636e-10	0.78357	0.000352968	-3.15636e-10	0.414795
109080100	chr12:109080100:C:T	1.84185e-14	-3.15636e-10	-1.33513	5.62564e-05	-3.15636e-10	-1.42166
109080328	chr12:109080328:A:G	0.0093351	20.7819	4.83444	1.0654e-05	-1.91468	-1.17097
109080593	chr12:109080593:A:G	1.60867e-14	-3.15636e-10	-1.47049	5.12937e-05	-3.15636e-10	-1.51401
109080766	chr12:109080766:T:C	2.59833e-14	-3.15636e-10	-0.991032	0.000120212	-3.15636e-10	-0.662325
109081637	chr12:109081637:A:G	1.60624e-14	-3.15636e-10	-1.472	5.1396e-05	-3.15636e-10	-1.51202
109081672	chr12:109081672:C:T	3.28958e-14	-3.15636e-10	-0.755141	5.52242e-05	-3.15636e-10	-1.44018
109082964	chr12:109082964:A:G	2.41553e-15	-1.98539	-1.38117	1.08783e-05	-1.55268	-1.51213
109083071	chr12:109083071:G:A	2.40257e-15	-1.9887	-1.38325	1.09625e-05	-1.54528	-1.51181
109083346	chr12:109083346:A:G	1.89774e-13	-3.15636e-10	0.997351	0.000211869	-3.15636e-10	-0.0956138
109083834	chr12:109083834:C:CT	1.6763e-14	-3.15636e-10	-1.42931	6.47561e-05	-3.15636e-10	-1.28095
109083860	chr12:109083860:C:T	1.69069e-14	-3.15636e-10	-1.42076	8.62836e-05	-3.15636e-10	-0.993944
109084088	chr12:109084088:C:T	2.69525e-14	-3.15636e-10	-0.954408	0.000113932	-3.15636e-10	-0.715978
109084493	chr12:109084493:A:G	2.8454e-14	-3.15636e-10	-0.900197	0.000122652	-3.15636e-10	-0.642231
109084879	chr12:109084879:A:T	2.23737e-15	-1.96654	-1.47664	1.06349e-05	-1.62032	-1.46712
109085261	chr12:109085261:A:T	1.78944e-14	-3.15636e-10	-1.364	5.42533e-05	-3.15636e-10	-1.45792
109086185	chr12:109086185:C:T	1.80115e-14	-3.15636e-10	-1.35747	5.53726e-05	-3.15636e-10	-1.4375
109086347	chr12:109086347:A:T	2.69389e-14	-3.15636e-10	-0.954914	0.00011352	-3.15636e-10	-0.719604
109087500	chr12:109087500:G:C	2.46469e-14	-3.15636e-10	-1.04383	6.91771e-05	-3.15636e-10	-1.21491
109087529	chr12:109087529:G:A	3.76743e-14	-0.619507	-4.9349e-10	0.00275357	2.46907	-4.9349e-10
109087634	chr12:109087634:G:A	3.88556e-10	9.50388	-0.882174	4.97977e-05	-1.54392	0.000305301
109087930	chr12:109087930:T:G	3.27198e-10	9.67118	-1.22135	4.12972e-05	-1.58099	-0.149799
109088173	chr12:109088173:A:AAAGAG	2.46494e-14	-3.15636e-10	-1.04373	6.91812e-05	-3.15636e-10	-1.21485
109088384	chr12:109088384:C:T	3.25499e-13	2.95616	-1.41929	0.000105219	0.493249	-1.28879
109088837	chr12:109088837:C:G	1.094e-13	-3.15636e-10	0.446528	0.000259788	-3.15636e-10	0.108282
109089003	chr12:109089003:T:C	6.61743e-10	6.4413	2.71285	1.67897e-05	-1.91362	-0.717198
109089144	chr12:109089144:C:A	4.76324e-10	9.63895	-0.813581	5.69631e-05	-1.51486	0.105679
109089336	chr12:109089336:G:A	1.5387e-13	2.16198	-1.37435	2.59531e-05	-1.18988	-1.00541
109089364	chr12:109089364:G:C	2.23561e-13	1.1612	-4.9349e-10	9.54991e-05	-0.892466	-4.9349e-10
109089779	chr12:109089779:G:T	9.83759e-14	0.340311	-4.9349e-10	8.09739e-05	-1.05746	-4.9349e-10
109090067	chr12:109090067:T:C	6.0906e-14	-0.139154	-4.9349e-10	5.63809e-05	-1.41945	-4.9349e-10
109090137	chr12:109090137:G:A	1.59176e-14	-3.15636e-10	-1.48106	5.30688e-05	-3.15636e-10	-1.47999
109090393	chr12:109090393:C:T	7.28614e-14	0.0400746	-4.9349e-10	3.22352e-05	-1.97852	-4.9349e-10
109090464	chr12:109090464:G:A	3.06354e-13	-3.15636e-10	1.47626	5.61547e-05	-3.15636e-10	-1.42347
109090784	chr12:109090784:G:A	2.31086e-14	-3.15636e-10	-1.10828	6.57521e-05	-3.15636e-10	-1.26569
109090857	chr12:109090857:A:G	3.29968e-14	-3.15636e-10	-0.752075	0.000140914	-3.15636e-10	-0.503431
109090872	chr12:109090872:C:G	1.83582e-14	-3.15636e-10	-1.33841	7.46142e-05	-3.15636e-10	-1.13925
109090950	chr12:109090950:G:A	1.9645e-14	-3.15636e-10	-1.27066	8.31267e-05	-3.15636e-10	-1.03122
109091319	chr12:109091319:G:A	0.0146619	23.1392	2.92859	6.54998e-06	-2.06402	-1.5081
109091528	chr12:109091528:G:C	2.39286e-10	8.85976	-0.722833	5.77655e-05	-1.64331	0.248115
109091607	chr12:109091607:G:A	2.16078e-14	-3.15636e-10	-1.17543	5.75024e-05	-3.15636e-10	-1.39976
109092153	chr12:109092153:G:A	1.55519e-14	-3.15636e-10	-1.5043	5.23963e-05	-3.15636e-10	-1.49275
109092410	chr12:109092410:T:C	2.62731e-14	-3.15636e-10	-0.979938	0.000103639	-3.15636e-10	-0.810666
109092913	chr12:109092913:T:C	1.54343e-14	-3.15636e-10	-1.51189	5.37224e-05	-3.15636e-10	-1.46775
109092922	chr12:109092922:A:G	2.17123e-14	-3.15636e-10	-1.17061	6.41561e-05	-3.15636e-10	-1.29026
109093022	chr12:109093022:A:G	2.62334e-14	-3.15636e-10	-0.981452	6.95567e-05	-3.15636e-10	-1.20944
109093301	chr12:109093301:T:C	2.27443e-14	-3.15636e-10	-1.12417	5.95961e-05	-3.15636e-10	-1.36399
109093412	chr12:109093412:C:CGCA	1.91072e-14	-3.15636e-10	-1.29842	7.50985e-05	-3.15636e-10	-1.13278
109093776	chr12:109093776:G:C	1.97465e-14	-3.15636e-10	-1.26551	8.03186e-05	-3.15636e-10	-1.06558
109093860	chr12:109093860:C:G	1.22333e-14	-1.29232	-0.452003	2.60238e-05	-2.0739	-0.118676
109094142	chr12:109094142:T:A	4.04165e-13	1.26311	0.490229	1.20043e-05	-1.63743	-1.32889
109094435	chr12:109094435:C:A	3.53695e-14	-3.15636e-10	-0.682634	9.69291e-05	-3.15636e-10	-0.877603
109094441	chr12:109094441:A:G	2.93702e-14	-3.15636e-10	-0.868505	5.79128e-05	-3.15636e-10	-1.39264
109094749	chr12:109094749:G:T	1.08732e-14	-1.29108	-0.571106	8.02883e-06	-1.97613	-1.39242
109094867	chr12:109094867:T:A	2.79852e-14	-3.15636e-10	-0.91681	9.48214e-05	-3.15636e-10	-0.899588
109095262	chr12:109095262:C:T	9.14657e-15	-1.28981	-0.7453	1.82275e-05	-2.07392	-0.47473
109095328	chr12:109095328:G:A	1.93525e-14	-3.15636e-10	-1.28566	5.87994e-05	-3.15636e-10	-1.37745
109095452	chr12:109095452:AAAT:A	1.31851e-14	-1.22753	-0.441864	8.48358e-06	-1.95407	-1.35938
109095614	chr12:109095614:C:T	2.2587e-15	-2.01008	-1.42362	7.61097e-06	-1.96831	-1.45369
109095625	chr12:109095625:A:G	4.15424e-14	-3.15636e-10	-0.521769	7.59296e-05	-3.15636e-10	-1.12178
109095724	chr12:109095724:T:C	2.98227e-13	1.07706	0.372305	1.10572e-05	-1.68682	-1.36169
109095970	chr12:109095970:A:G	1.37423e-14	-1.24176	-0.386243	7.68583e-06	-2.07248	-1.33972
109096694	chr12:109096694:A:C	1.2624e-14	-1.55331	-0.159572	1.05063e-05	-2.03159	-1.06802
109096844	chr12:109096844:T:C	3.77473e-15	-1.41871	-1.50145	9.46431e-06	-1.6907	-1.51336
109096992	chr12:109096992:T:A	5.39927e-15	-1.54891	-1.01331	6.6911e-06	-2.07122	-1.47959
109097967	chr12:109097967:C:T	4.22199e-15	-1.76988	-1.0383	8.74182e-06	-1.99829	-1.28518
109098004	chr12:109098004:A:G	5.21879e-15	-1.54893	-1.04729	6.62624e-06	-2.07111	-1.48944
109098157	chr12:109098157:G:A	4.61349e-13	1.88567	-4.9349e-10	0.00010589	-0.789181	-4.9349e-10
109098211	chr12:109098211:C:T	5.96621e-14	-3.15636e-10	-0.159788	9.19e-05	-3.15636e-10	-0.930882
109098590	chr12:109098590:C:T	1.54005e-14	-3.15636e-10	-1.51409	5.19205e-05	-3.15636e-10	-1.50187
109099086	chr12:109099086:G:T	1.78969e-14	-3.15636e-10	-1.36386	5.77097e-05	-3.15636e-10	-1.39616
109099757	chr12:109099757:T:G	2.31992e-13	1.80483	-0.606611	2.41521e-05	-1.85008	-0.417135
109099759	chr12:109099759:G:T	2.62532e-15	-2.00073	-1.28255	1.93893e-05	-1.73894	-0.747922
109099784	chr12:109099784:G:A	2.64062e-14	-3.15636e-10	-0.974885	0.000111963	-3.15636e-10	-0.733417
109099882	chr12:109099882:A:G	1.87169e-14	-3.15636e-10	-1.31906	7.12143e-05	-3.15636e-10	-1.18589
109100902	chr12:109100902:CTAGG:C	1.54831e-14	-3.15636e-10	-1.50874	5.386e-05	-3.15636e-10	-1.46519
109101025	chr12:109101025:C:G	1.79325e-14	-3.15636e-10	-1.36187	6.72699e-05	-3.15636e-10	-1.24287
109101241	chr12:109101241:C:T	1.65857e-14	-3.15636e-10	-1.43994	5.43089e-05	-3.15636e-10	-1.4569
109101472	chr12:109101472:G:A	3.98857e-15	-1.84421	-1.02084	9.0873e-06	-1.97234	-1.27237
109102232	chr12:109102232:C:G	5.47433e-14	-3.15636e-10	-0.24583	0.000262713	-3.15636e-10	0.11948
109102275	chr12:109102275:T:C	1.81787e-14	-3.15636e-10	-1.34824	9.64002e-05	-3.15636e-10	-0.883075
109102578	chr12:109102578:G:A	2.99116e-14	-3.15636e-10	-0.850239	0.000129649	-3.15636e-10	-0.586754
109102750	chr12:109102750:A:G	1.57674e-14	-3.15636e-10	-1.49054	5.12962e-05	-3.15636e-10	-1.51397
109103208	chr12:109103208:G:A	3.74759e-15	-1.88401	-1.04337	9.21439e-06	-1.94306	-1.28776
109103366	chr12:109103366:T:C	2.17322e-10	8.91924	-0.87859	5.22416e-05	-0.333375	-1.16233
109103569	chr12:109103569:C:G	3.77702e-14	-3.15636e-10	-0.616964	8.21944e-05	-3.15636e-10	-1.0425
109104184	chr12:109104184:T:C	1.57348e-14	-3.15636e-10	-1.49261	5.58437e-05	-3.15636e-10	-1.42903
109104238	chr12:109104238:A:G	2.939e-14	-3.15636e-10	-0.86783	0.000123047	-3.15636e-10	-0.63902
109104258	chr12:109104258:A:T	1.58688e-14	-3.15636e-10	-1.48413	5.58539e-05	-3.15636e-10	-1.42884
109105000	chr12:109105000:C:T	3.55274e-14	-3.15636e-10	-0.678181	0.000159665	-3.15636e-10	-0.378505
109105351	chr12:109105351:C:T	5.50327e-14	-3.15636e-10	-0.240558	0.00026244	-3.15636e-10	0.118441
109105411	chr12:109105411:G:A	1.83721e-14	-3.15636e-10	-1.33765	6.91101e-05	-3.15636e-10	-1.21588
109106208	chr12:109106208:G:A	1.85538e-14	-3.15636e-10	-1.32781	7.01414e-05	-3.15636e-10	-1.20107
109106494	chr12:109106494:A:G	4.57663e-14	-3.15636e-10	-0.424936	5.17221e-05	-3.15636e-10	-1.5057
109108146	chr12:109108146:A:G	6.32069e-15	-1.38938	-1.01527	1.34233e-05	-2.07251	-0.782081
109108309	chr12:109108309:C:T	3.52004e-14	-1.55435	0.866921	8.3366e-05	-2.05501	1.02667
109108451	chr12:109108451:A:G	2.23096e-14	-3.15636e-10	-1.14347	8.97127e-05	-3.15636e-10	-0.954971
109108966	chr12:109108966:T:C	1.56715e-14	-3.15636e-10	-1.49664	5.68114e-05	-3.15636e-10	-1.41185
109109081	chr12:109109081:T:G	2.83381e-15	-1.97383	-1.23303	8.4413e-06	-1.93569	-1.38276
109109115	chr12:109109115:T:C	4.50227e-14	-3.15636e-10	-0.441317	7.09556e-05	-3.15636e-10	-1.18953
109109178	chr12:109109178:G:T	1.88934e-14	-3.15636e-10	-1.30967	7.17357e-05	-3.15636e-10	-1.17859
109109255	chr12:109109255:A:G	5.18031e-15	-1.27083	-1.33279	1.13521e-05	-1.61395	-1.40823
109109281	chr12:109109281:C:T	3.38178e-14	-3.15636e-10	-0.727498	5.18017e-05	-3.15636e-10	-1.50416
109109297	chr12:109109297:C:T	1.85546e-14	-3.15636e-10	-1.32777	7.00837e-05	-3.15636e-10	-1.20189
109110633	chr12:109110633:TGGAATTTGAACAAGGAAGAGGAGAAAAG:T	1.73929e-14	-3.15636e-10	-1.39242	6.67592e-05	-3.15636e-10	-1.25049
109110677	chr12:109110677:T:C	1.81898e-14	-3.15636e-10	-1.34763	5.54546e-05	-3.15636e-10	-1.43602
109111586	chr12:109111586:C:T	2.45014e-13	1.25283	-4.9349e-10	0.000106306	-0.785265	-4.9349e-10
109111774	chr12:109111774:C:T	6.03302e-14	-0.679502	0.530851	8.78767e-06	-2.05224	-1.226
109112028	chr12:109112028:CT:C	2.96725e-15	-1.75586	-1.40499	1.10162e-05	-1.62611	-1.42611
109112149	chr12:109112149:T:C	1.8624e-14	-3.15636e-10	-1.32403	7.0428e-05	-3.15636e-10	-1.19699
109112531	chr12:109112531:T:C	1.81087e-14	-3.15636e-10	-1.35209	6.04296e-05	-3.15636e-10	-1.3501
109112798	chr12:109112798:A:G	1.40424e-13	0.483531	0.212651	8.00646e-06	-2.01837	-1.35297
109113344	chr12:109113344:T:C	2.66773e-14	-3.15636e-10	-0.96467	6.00123e-05	-3.15636e-10	-1.35703
109113428	chr12:109113428:G:C	9.07015e-15	-1.35953	-0.683964	8.23811e-06	-1.94194	-1.40087
109113611	chr12:109113611:A:G	5.14994e-14	-3.15636e-10	-0.306914	0.000137775	-3.15636e-10	-0.525958
109113703	chr12:109113703:G:A	2.27968e-15	-1.99248	-1.43197	8.60177e-06	-1.91521	-1.38441
109113816	chr12:109113816:G:A	2.16433e-15	-1.96806	-1.50831	8.29286e-06	-1.85715	-1.47904
109114490	chr12:109114490:G:A	3.04598e-15	-1.63775	-1.49691	8.28118e-06	-1.83378	-1.50382
109114609	chr12:109114609:C:G	2.15491e-14	-3.15636e-10	-1.17815	8.67847e-05	-3.15636e-10	-0.988153
109114670	chr12:109114670:C:T	3.09967e-15	-1.61998	-1.49721	8.17646e-06	-1.84647	-1.50386
109115044	chr12:109115044:A:G	1.20635e-14	-1.14669	-0.611611	7.86748e-06	-2.01328	-1.37557
109115106	chr12:109115106:C:A	2.19017e-14	-3.15636e-10	-1.16192	8.85618e-05	-3.15636e-10	-0.967883
109115304	chr12:109115304:A:G	1.78815e-14	-3.15636e-10	-1.36472	5.96315e-05	-3.15636e-10	-1.3634
109115388	chr12:109115388:A:G	4.33916e-14	-3.15636e-10	-0.47822	6.95681e-05	-3.15636e-10	-1.20928
109115443	chr12:109115443:G:A	4.59514e-15	-1.24518	-1.4783	6.56877e-06	-2.06701	-1.50224
109115548	chr12:109115548:T:A	2.06844e-14	-3.15636e-10	-1.21911	8.2233e-05	-3.15636e-10	-1.04203
109115555	chr12:109115555:G:A	6.00302e-14	-3.15636e-10	-0.153637	0.000147516	-3.15636e-10	-0.457647
109115589	chr12:109115589:A:AC	3.77539e-15	-1.48477	-1.43521	1.04888e-05	-1.69462	-1.40666
109115975	chr12:109115975:C:T	1.33863e-14	-1.65425	-4.9349e-10	2.96315e-05	-2.06275	-4.9349e-10
109116087	chr12:109116087:A:C	1.57845e-14	-3.15636e-10	-1.48946	6.97913e-05	-3.15636e-10	-1.20607
109116164	chr12:109116164:C:T	3.06671e-15	-1.67412	-1.45376	6.64138e-06	-2.0502	-1.50807
109116177	chr12:109116177:G:A	2.12e-13	1.1081	-4.9349e-10	0.000181229	-0.25182	-4.9349e-10
109116270	chr12:109116270:A:C	2.93576e-14	-3.15636e-10	-0.868934	0.00012946	-3.15636e-10	-0.588214
109116320	chr12:109116320:A:G	2.63656e-13	0.87342	0.452742	1.06829e-05	-1.77237	-1.31057
109116393	chr12:109116393:G:T	1.60663e-14	-3.15636e-10	-1.47176	6.02049e-05	-3.15636e-10	-1.35383
109116726	chr12:109116726:C:T	4.88355e-15	-1.82586	-0.836751	1.03958e-05	-1.98302	-1.12716
109117166	chr12:109117166:C:T	7.22023e-14	-3.15636e-10	0.030987	0.000374871	-3.15636e-10	0.475
109117565	chr12:109117565:A:G	4.47608e-15	-1.2949	-1.45484	6.48269e-06	-2.07083	-1.51162
109117847	chr12:109117847:C:T	3.27718e-15	-1.83179	-1.22972	1.04743e-05	-1.76264	-1.34001
109118846	chr12:109118846:G:T	1.63931e-14	-3.15636e-10	-1.45162	5.12299e-05	-3.15636e-10	-1.51526
109118904	chr12:109118904:A:G	1.54749e-14	-3.15636e-10	-1.50927	5.39155e-05	-3.15636e-10	-1.46416
109119205	chr12:109119205:A:G	4.01343e-15	-1.53495	-1.32388	1.11833e-05	-1.73002	-1.30715
109119686	chr12:109119686:C:T	1.21341e-14	-1.75247	-4.9349e-10	3.05082e-05	-2.03359	-4.9349e-10
109120392	chr12:109120392:T:C	7.07687e-14	0.799729	-0.788797	8.30825e-06	-1.88705	-1.44729
109120601	chr12:109120601:C:T	1.57656e-14	-3.15636e-10	-1.49065	5.62311e-05	-3.15636e-10	-1.42211
109120785	chr12:109120785:C:T	3.06895e-15	-1.98728	-1.13987	9.98196e-06	-1.82881	-1.32199
109120833	chr12:109120833:T:C	2.39054e-15	-1.95575	-1.42122	8.28328e-06	-1.83292	-1.50443
109121074	chr12:109121074:G:C	1.53829e-14	-3.15636e-10	-1.51523	5.1283e-05	-3.15636e-10	-1.51422
109121359	chr12:109121359:G:A	1.54462e-14	-3.15636e-10	-1.51112	5.30709e-05	-3.15636e-10	-1.47995
109121674	chr12:109121674:A:G	2.1467e-15	-1.96954	-1.51502	8.11435e-06	-1.86172	-1.49623
109121974	chr12:109121974:G:A	3.81334e-13	1.21431	0.480883	9.60999e-05	-0.687332	-0.198863
109122040	chr12:109122040:C:T	2.6291e-14	-3.15636e-10	-0.97926	6.27826e-05	-3.15636e-10	-1.31191
109122137	chr12:109122137:G:A	1.53837e-14	-3.15636e-10	-1.51518	6.01815e-05	-3.15636e-10	-1.35422
109122408	chr12:109122408:T:C	2.5939e-14	-3.15636e-10	-0.992735	5.88212e-05	-3.15636e-10	-1.37708
109122423	chr12:109122423:G:A	5.11164e-15	-2.04654	-0.570427	3.62973e-05	-1.44528	-0.414563
109122495	chr12:109122495:C:A	1.6078e-14	-3.15636e-10	-1.47104	5.24035e-05	-3.15636e-10	-1.49261
109122780	chr12:109122780:G:A	1.55213e-14	-3.15636e-10	-1.50627	5.37118e-05	-3.15636e-10	-1.46795
109122827	chr12:109122827:G:A	1.55223e-14	-3.15636e-10	-1.50621	5.37206e-05	-3.15636e-10	-1.46779
109122890	chr12:109122890:A:T	1.59277e-14	-3.15636e-10	-1.48042	5.20862e-05	-3.15636e-10	-1.49868
109123009	chr12:109123009:G:A	2.05453e-14	-3.15636e-10	-1.22585	6.24209e-05	-3.15636e-10	-1.31768
109123035	chr12:109123035:G:T	2.07395e-14	-3.15636e-10	-1.21644	6.28934e-05	-3.15636e-10	-1.31014
109123231	chr12:109123231:G:A	2.27284e-15	-1.94241	-1.48504	7.79761e-06	-1.88438	-1.51338
109123339	chr12:109123339:G:A	2.22845e-15	-1.96614	-1.48104	8.02889e-06	-1.85428	-1.51426
109123415	chr12:109123415:A:G	2.2149e-15	-1.94575	-1.50752	7.95499e-06	-1.87939	-1.49839
109123458	chr12:109123458:G:A	2.7254e-15	-1.73866	-1.50721	6.73511e-06	-2.03396	-1.51029
109123858	chr12:109123858:A:T	2.15345e-14	-3.15636e-10	-1.17883	8.35922e-05	-3.15636e-10	-1.02563
109124363	chr12:109124363:A:G	5.07165e-14	-3.15636e-10	-0.322233	0.000240391	-3.15636e-10	0.0306838
109124430	chr12:109124430:A:G	2.1057e-15	-2.01061	-1.49323	7.74516e-06	-1.93909	-1.46543
109124554	chr12:109124554:G:A	4.47489e-15	-1.63436	-1.11564	1.29937e-05	-2.0318	-0.855313
109124788	chr12:109124788:C:T	5.39586e-14	-3.15636e-10	-0.260267	0.000256005	-3.15636e-10	0.0936129
109124895	chr12:109124895:T:G	2.81593e-15	-1.97729	-1.23591	9.18344e-06	-1.84588	-1.3883
109124918	chr12:109124918:A:G	5.08237e-14	-0.780723	0.460601	1.63554e-05	-2.0499	-0.60712
109125010	chr12:109125010:G:A	1.54531e-14	-3.15636e-10	-1.51068	5.16827e-05	-3.15636e-10	-1.50646
109125451	chr12:109125451:G:A	1.54595e-14	-3.15636e-10	-1.51026	5.15089e-05	-3.15636e-10	-1.50983
109125478	chr12:109125478:T:C	1.60325e-14	-3.15636e-10	-1.47387	5.23232e-05	-3.15636e-10	-1.49414
109125524	chr12:109125524:G:C	1.60655e-14	-3.15636e-10	-1.47181	5.14113e-05	-3.15636e-10	-1.51173
109125724	chr12:109125724:G:A	1.96473e-14	-1.27054	-4.9349e-10	3.0341e-05	-2.03908	-4.9349e-10
109126295	chr12:109126295:G:A	3.39274e-15	-1.86984	-1.157	1.28196e-05	-1.93928	-0.961325
109126303	chr12:109126303:G:A	3.48631e-15	-1.86869	-1.13095	1.32607e-05	-1.93818	-0.928596
109126966	chr12:109126966:T:C	2.18505e-14	-0.387103	-0.777158	8.6767e-06	-1.94201	-1.34893
109127110	chr12:109127110:C:T	4.27682e-14	0.249496	-0.742186	9.72781e-06	-1.76759	-1.409
109127443	chr12:109127443:C:A	1.60045e-14	-3.15636e-10	-1.47561	5.77264e-05	-3.15636e-10	-1.39587
109127489	chr12:109127489:C:G	2.572e-14	-0.178646	-0.822569	9.05977e-06	-1.87742	-1.37032
109127940	chr12:109127940:A:G	1.60276e-14	-3.15636e-10	-1.47417	5.23109e-05	-3.15636e-10	-1.49438
109128097	chr12:109128097:C:T	3.73602e-15	-2.0209	-0.909563	1.26065e-05	-1.74896	-1.16841
109128145	chr12:109128145:T:G	2.30539e-14	-0.277715	-0.832933	8.65446e-06	-1.91764	-1.37587
109128835	chr12:109128835:G:A	1.55547e-14	-3.15636e-10	-1.50412	5.1267e-05	-3.15636e-10	-1.51454
109128838	chr12:109128838:A:G	2.88605e-15	-1.96488	-1.22371	9.10991e-06	-1.8661	-1.37612
109129264	chr12:109129264:C:T	4.87627e-14	-3.15636e-10	-0.361519	0.000227711	-3.15636e-10	-0.0235062
109129540	chr12:109129540:T:C	3.63831e-15	-1.80988	-1.14709	1.35927e-05	-1.8882	-0.953853
109129605	chr12:109129605:A:G	3.54738e-15	-1.80918	-1.17309	1.31482e-05	-1.88888	-0.986416
109129854	chr12:109129854:C:T	1.96855e-14	-3.15636e-10	-1.2686	7.39121e-05	-3.15636e-10	-1.14871
109129898	chr12:109129898:CA:C	2.99705e-15	-1.65334	-1.49752	9.00516e-06	-1.74236	-1.51142
109129976	chr12:109129976:T:C	4.13899e-14	-0.525448	-4.9349e-10	6.52228e-05	-1.27377	-4.9349e-10
109130349	chr12:109130349:G:C	2.76521e-15	-1.72575	-1.50562	8.45279e-06	-1.80255	-1.51453
109130476	chr12:109130476:G:A	2.47035e-13	1.11545	0.145596	1.16309e-05	-1.72825	-1.26967
109130773	chr12:109130773:G:A	1.54069e-14	-3.15636e-10	-1.51367	5.32667e-05	-3.15636e-10	-1.47627
109130992	chr12:109130992:T:C	3.78343e-15	-1.73446	-1.18339	1.00685e-05	-2.04662	-1.09555
109131852	chr12:109131852:T:C	1.40038e-14	-0.528131	-1.08102	1.14787e-05	-1.86707	-1.14402
109132141	chr12:109132141:A:G	4.61297e-15	-1.37275	-1.34686	6.84772e-06	-2.07372	-1.45395
109132145	chr12:109132145:C:T	1.43239e-13	0.869587	-0.153561	1.53695e-05	-1.80197	-0.917227
109132243	chr12:109132243:C:A	1.62271e-14	-3.15636e-10	-1.4618	5.41921e-05	-3.15636e-10	-1.45905
109132353	chr12:109132353:TGAG:T	1.78941e-14	-3.15636e-10	-1.36401	6.3363e-05	-3.15636e-10	-1.3027
109132542	chr12:109132542:G:A	1.60175e-14	-3.15636e-10	-1.4748	5.65254e-05	-3.15636e-10	-1.41689
109132974	chr12:109132974:G:A	9.41346e-15	-2.00634	-4.9349e-10	3.69467e-05	-1.84211	-4.9349e-10
109134173	chr12:109134173:C:G	1.07411e-14	-1.27939	-0.595017	1.5009e-05	-2.07391	-0.669022
109134323	chr12:109134323:T:C	1.79005e-14	-3.15636e-10	-1.36365	5.26735e-05	-3.15636e-10	-1.48747
109135171	chr12:109135171:A:T	1.81369e-14	-3.15636e-10	-1.35054	5.32704e-05	-3.15636e-10	-1.4762
109135342	chr12:109135342:G:A	2.59269e-14	-3.15636e-10	-0.993202	6.81349e-05	-3.15636e-10	-1.23009
109135398	chr12:109135398:T:A	3.64187e-15	-1.61259	-1.3434	6.90462e-06	-2.0669	-1.4525
109135526	chr12:109135526:A:T	1.26936e-14	-1.70739	-4.9349e-10	2.95881e-05	-2.06421	-4.9349e-10
109136373	chr12:109136373:A:G	4.40755e-14	-3.15636e-10	-0.46258	9.75701e-05	-3.15636e-10	-0.871012
109136961	chr12:109136961:G:A	2.28555e-15	-1.96145	-1.46043	8.08997e-06	-1.90661	-1.45435
109137151	chr12:109137151:C:T	4.42433e-15	-1.37805	-1.38332	1.18346e-05	-1.82106	-1.1595
109137386	chr12:109137386:A:G	2.42234e-14	-3.15636e-10	-1.06117	6.53539e-05	-3.15636e-10	-1.27177
109137794	chr12:109137794:A:C	2.28006e-15	-1.92791	-1.49637	7.59398e-06	-1.94164	-1.48259
109138022	chr12:109138022:C:T	2.18821e-15	-1.95043	-1.51497	7.51104e-06	-1.92029	-1.51492
109138141	chr12:109138141:T:C	1.77552e-14	-3.15636e-10	-1.37181	5.25295e-05	-3.15636e-10	-1.49021
109138602	chr12:109138602:C:T	2.87548e-14	-3.15636e-10	-0.889679	7.8433e-05	-3.15636e-10	-1.08934
109139424	chr12:109139424:C:T	5.68053e-14	-3.15636e-10	-0.208854	0.000121367	-3.15636e-10	-0.652766
109139660	chr12:109139660:C:T	1.60767e-14	-3.15636e-10	-1.47111	5.17857e-05	-3.15636e-10	-1.50447
109140147	chr12:109140147:T:C	2.49892e-15	-1.81886	-1.51377	6.47942e-06	-2.07381	-1.50915
109140224	chr12:109140224:TTCCTTCCTTCCTTCCTTCCTTCCTTCCTTCCA:T	1.16153e-14	-1.79616	-4.9349e-10	4.54203e-05	-1.63562	-4.9349e-10
109140229	chr12:109140229:TC:T	4.22023e-14	-3.15636e-10	-0.50601	0.000112279	-3.15636e-10	-0.730598
109140307	chr12:109140307:C:T	5.76526e-14	-3.15636e-10	-0.194049	0.000148439	-3.15636e-10	-0.45141
109140321	chr12:109140321:TC:T	8.91984e-15	-2.06021	-4.9349e-10	3.04731e-05	-2.03474	-4.9349e-10
109140485	chr12:109140485:C:T	1.92978e-14	-3.15636e-10	-1.28849	5.75706e-05	-3.15636e-10	-1.39857
109140742	chr12:109140742:A:G	1.53593e-14	-1.17236	-0.344397	1.49229e-05	-1.73678	-1.0119
109141343	chr12:109141343:T:A	2.10338e-15	-2.00084	-1.5041	8.12767e-06	-1.85065	-1.50565
109141597	chr12:109141597:T:G	7.09688e-14	0.288508	-0.274753	1.237e-05	-1.95811	-0.978193
109141971	chr12:109141971:G:T	6.114e-14	-3.15636e-10	-0.135318	0.000128937	-3.15636e-10	-0.592262
109142069	chr12:109142069:G:A	2.53929e-15	-1.858	-1.4586	6.50294e-06	-2.06489	-1.51444
109142099	chr12:109142099:AT:A	1.67589e-14	-3.15636e-10	-1.42956	6.66875e-05	-3.15636e-10	-1.25156
109142240	chr12:109142240:C:T	7.82664e-15	-1.20322	-0.987729	7.59641e-06	-2.02809	-1.39582
109142400	chr12:109142400:A:G	2.88586e-15	-1.71479	-1.47388	6.44432e-06	-2.07302	-1.51537
109142588	chr12:109142588:A:G	2.08092e-15	-2.01256	-1.50312	8.3138e-06	-1.82879	-1.50488
109142589	chr12:109142589:C:A	2.08251e-15	-2.0122	-1.50271	8.31434e-06	-1.82911	-1.50449
109142859	chr12:109142859:G:A	1.40652e-14	-0.135883	-1.46889	1.08052e-05	-1.63003	-1.44153
109143093	chr12:109143093:C:T	3.34268e-14	-0.739125	-4.9349e-10	3.18236e-05	-1.99138	-4.9349e-10
109143164	chr12:109143164:A:G	2.12514e-14	-1.46318	0.271112	1.91814e-05	-2.05918	-0.438465
109143568	chr12:109143568:G:A	1.98533e-15	-2.05018	-1.51252	7.02157e-06	-2.03457	-1.46802
109143688	chr12:109143688:A:G	3.37043e-15	-1.57315	-1.4603	7.51253e-06	-1.99834	-1.43667
109143711	chr12:109143711:G:A	1.61703e-14	-3.15636e-10	-1.46531	5.14531e-05	-3.15636e-10	-1.51091
109143828	chr12:109143828:G:A	1.83548e-14	-3.15636e-10	-1.33859	5.36275e-05	-3.15636e-10	-1.46952
109143918	chr12:109143918:G:A	3.74806e-14	-0.62466	-4.9349e-10	3.28907e-05	-1.95839	-4.9349e-10
109144316	chr12:109144316:A:T	3.36516e-14	-3.15636e-10	-0.732425	8.66323e-05	-3.15636e-10	-0.989911
109144346	chr12:109144346:C:A	2.00558e-14	-3.15636e-10	-1.24997	6.04569e-05	-3.15636e-10	-1.34965
109144513	chr12:109144513:A:G	1.97901e-15	-2.05073	-1.51516	7.28634e-06	-2.00807	-1.45751
109145014	chr12:109145014:G:A	1.53829e-14	-3.15636e-10	-1.51523	5.1313e-05	-3.15636e-10	-1.51364
109145163	chr12:109145163:T:TGAATCTCC	7.96823e-15	-1.04606	-1.12696	7.99612e-06	-1.98615	-1.38648
109145170	chr12:109145170:T:C	3.90375e-15	-1.37947	-1.50708	7.44473e-06	-1.94029	-1.50378
109145252	chr12:109145252:A:AG	1.72279e-14	-3.15636e-10	-1.40195	5.32076e-05	-3.15636e-10	-1.47738
109145395	chr12:109145395:C:T	1.99085e-14	-3.15636e-10	-1.25734	5.98943e-05	-3.15636e-10	-1.359
109145924	chr12:109145924:A:G	1.64831e-14	-3.15636e-10	-1.44615	5.40737e-05	-3.15636e-10	-1.46124
109145931	chr12:109145931:C:G	5.60637e-15	-1.52658	-0.998	1.04849e-05	-1.7623	-1.33935
109145988	chr12:109145988:A:G	1.93593e-15	-2.07304	-1.51485	6.59876e-06	-2.06903	-1.49567
109146143	chr12:109146143:G:A	1.79805e-14	-3.15636e-10	-1.3592	5.63925e-05	-3.15636e-10	-1.41925
109146233	chr12:109146233:C:T	2.00649e-14	-3.15636e-10	-1.24951	8.04374e-05	-3.15636e-10	-1.0641
109146550	chr12:109146550:A:G	2.09326e-14	0.212628	-1.4198	1.30518e-05	-1.45587	-1.42678
109147186	chr12:109147186:T:C	8.40792e-14	0.274442	-0.0911674	1.9668e-05	-1.94789	-0.524697
109147655	chr12:109147655:T:C	2.56903e-14	-3.15636e-10	-1.00237	6.87029e-05	-3.15636e-10	-1.22179
109147881	chr12:109147881:A:G	6.47329e-14	0.251083	-0.329298	1.61809e-05	-1.95245	-0.715301
109148085	chr12:109148085:G:A	6.37175e-14	0.315105	-0.40913	1.53823e-05	-1.93747	-0.78089
109148246	chr12:109148246:A:G	6.30786e-14	0.299739	-0.403842	1.54095e-05	-1.9414	-0.7752
109148804	chr12:109148804:G:A	7.2965e-14	0.34638	-0.304885	1.68839e-05	-1.92989	-0.695326
109148961	chr12:109148961:A:G	6.63922e-14	0.289519	-0.342424	1.61657e-05	-1.94334	-0.725346
109149490	chr12:109149490:G:A	2.51109e-14	-3.15636e-10	-1.02518	0.000105486	-3.15636e-10	-0.793003
109149670	chr12:109149670:C:T	6.05027e-14	0.374504	-0.5203	1.06427e-05	-1.93501	-1.1517
109149719	chr12:109149719:C:T	1.72148e-14	-3.15636e-10	-1.40272	5.44689e-05	-3.15636e-10	-1.45395
109149842	chr12:109149842:C:A	8.80561e-15	-2.0731	-4.9349e-10	3.49535e-05	-1.89757	-4.9349e-10
109149909	chr12:109149909:G:A	8.49682e-14	0.35213	-0.158337	1.34029e-05	-1.94043	-0.915683
109150128	chr12:109150128:C:T	2.36948e-14	-3.15636e-10	-1.08323	5.95668e-05	-3.15636e-10	-1.36448
109150627	chr12:109150627:T:C	2.71723e-14	-3.15636e-10	-0.946286	7.88931e-05	-3.15636e-10	-1.08349
109150836	chr12:109150836:C:T	2.28686e-14	-3.15636e-10	-1.11872	6.46304e-05	-3.15636e-10	-1.2829
109150903	chr12:109150903:T:G	2.82477e-14	-0.370857	-0.536614	1.36671e-05	-1.9027	-0.933896
109151086	chr12:109151086:G:A	1.62087e-14	-3.15636e-10	-1.46294	6.26477e-05	-3.15636e-10	-1.31406
109151219	chr12:109151219:A:G	1.99673e-15	-2.04732	-1.50965	6.71597e-06	-2.06986	-1.47723
109151455	chr12:109151455:A:T	3.81325e-15	-2.07319	-0.836815	1.97616e-05	-1.59816	-0.869683
109151659	chr12:109151659:G:A	1.42254e-14	-1.59346	-4.9349e-10	2.95732e-05	-2.06471	-4.9349e-10
109151788	chr12:109151788:A:G	1.55002e-14	-0.276742	-1.23089	9.55121e-06	-1.86114	-1.33378
109152411	chr12:109152411:A:G	4.69684e-15	-1.23347	-1.46813	6.92829e-06	-2.02483	-1.49114
109152515	chr12:109152515:G:A	2.82772e-14	-0.339708	-0.566722	1.25281e-05	-1.8849	-1.03871
109152799	chr12:109152799:C:G	8.85568e-15	-2.06743	-4.9349e-10	4.12271e-05	-1.73249	-4.9349e-10
109153047	chr12:109153047:C:T	1.69786e-14	-0.951812	-0.464718	1.40009e-05	-1.83938	-0.973084
109153553	chr12:109153553:G:C	8.08963e-15	-0.993721	-1.16418	1.20153e-05	-1.70434	-1.26107
109153564	chr12:109153564:T:G	5.46584e-15	-1.19744	-1.35253	8.02216e-06	-2.01287	-1.3565
109153876	chr12:109153876:C:T	2.14048e-15	-2.03274	-1.45472	6.74064e-06	-2.03953	-1.5039
109154753	chr12:109154753:C:G	5.73107e-14	-0.171002	-0.0289955	2.55046e-05	-1.82906	-0.383662
109155201	chr12:109155201:G:A	5.67932e-14	-3.15636e-10	-0.209067	0.000261711	-3.15636e-10	0.115658
109156387	chr12:109156387:G:A	4.25077e-14	-3.15636e-10	-0.498799	0.000120825	-3.15636e-10	-0.657242
109156638	chr12:109156638:A:G	4.77544e-12	1.68892	2.53383	0.000160114	-1.68484	1.30914
109156778	chr12:109156778:G:A	1.64742e-14	-3.15636e-10	-1.44669	5.85389e-05	-3.15636e-10	-1.38189
109156811	chr12:109156811:T:C	1.61103e-14	-3.15636e-10	-1.46903	6.18633e-05	-3.15636e-10	-1.32666
109156975	chr12:109156975:A:G	5.78155e-15	-1.38315	-1.11066	9.61195e-06	-2.05667	-1.1319
109157016	chr12:109157016:G:A	5.98325e-15	-1.36125	-1.09828	9.75401e-06	-2.05348	-1.12042
109157305	chr12:109157305:A:C	5.7689e-15	-1.33454	-1.16146	9.50719e-06	-1.90329	-1.29625
109157581	chr12:109157581:C:T	2.44312e-14	-3.15636e-10	-1.05262	6.75698e-05	-3.15636e-10	-1.23842
109157590	chr12:109157590:C:T	1.74719e-14	-0.475731	-0.91216	2.09227e-05	-1.18609	-1.22466
109157771	chr12:109157771:C:G	2.16205e-12	1.19749	2.23284	0.000106995	-1.83671	1.05791
109157904	chr12:109157904:G:A	1.74454e-14	-3.15636e-10	-1.38941	6.70026e-05	-3.15636e-10	-1.24685
109158046	chr12:109158046:C:T	5.59399e-15	-1.32782	-1.19897	7.91524e-06	-2.0636	-1.3192
109158218	chr12:109158218:G:A	1.93426e-15	-2.07378	-1.51498	6.64433e-06	-2.07199	-1.48583
109158391	chr12:109158391:A:G	1.6124e-14	-3.15636e-10	-1.46818	5.14781e-05	-3.15636e-10	-1.51043
109158638	chr12:109158638:T:C	1.84355e-14	-3.15636e-10	-1.3342	7.25821e-05	-3.15636e-10	-1.16687
109158701	chr12:109158701:C:T	5.83653e-15	-1.33991	-1.14444	9.36884e-06	-2.04874	-1.16546
109158910	chr12:109158910:G:A	3.23092e-12	1.39487	2.43717	0.00013411	-1.77962	1.2267
109158997	chr12:109158997:A:G	5.52427e-14	-3.15636e-10	-0.236748	6.64114e-05	-3.15636e-10	-1.25571
109159352	chr12:109159352:A:G	1.93809e-15	-2.07393	-1.51285	6.72766e-06	-2.07316	-1.4722
109159507	chr12:109159507:A:G	1.63175e-14	-3.15636e-10	-1.45625	5.12263e-05	-3.15636e-10	-1.51533
109159700	chr12:109159700:G:A	1.65106e-14	-0.659346	-0.785135	1.83901e-05	-1.34795	-1.19182
109159718	chr12:109159718:C:T	1.78302e-14	-3.15636e-10	-1.36759	5.59949e-05	-3.15636e-10	-1.42632
109159774	chr12:109159774:C:T	2.69777e-14	-3.15636e-10	-0.953474	7.67141e-05	-3.15636e-10	-1.1115
109160101	chr12:109160101:A:G	1.56262e-14	-3.15636e-10	-1.49954	5.77256e-05	-3.15636e-10	-1.39588
109160752	chr12:109160752:G:A	1.77893e-14	-3.15636e-10	-1.36989	5.42019e-05	-3.15636e-10	-1.45887
109161084	chr12:109161084:C:T	2.96308e-15	-1.70314	-1.45911	6.52647e-06	-2.07233	-1.50338
109161367	chr12:109161367:AC:A	2.16125e-14	-3.15636e-10	-1.17521	8.96607e-05	-3.15636e-10	-0.955551
109161639	chr12:109161639:G:A	2.92973e-15	-1.70945	-1.46413	6.54815e-06	-2.07196	-1.50044
109161735	chr12:109161735:GTGTA:G	1.91045e-14	-3.15636e-10	-1.29856	5.94212e-05	-3.15636e-10	-1.36693
109161860	chr12:109161860:T:C	1.10549e-14	-0.703296	-1.14232	8.48739e-06	-2.03047	-1.28253
109161952	chr12:109161952:AC:A	6.29594e-15	-1.00231	-1.40627	7.92003e-06	-1.97503	-1.40716
109162062	chr12:109162062:T:C	3.82457e-14	-1.26249	0.658034	3.24896e-05	-1.87883	-0.0918319
109162069	chr12:109162069:C:T	2.01551e-14	-3.15636e-10	-1.24503	5.89493e-05	-3.15636e-10	-1.37491
109162409	chr12:109162409:A:G	3.04684e-14	-1.33927	0.507472	3.35778e-05	-1.87619	-0.061525
109162473	chr12:109162473:C:T	2.15223e-14	-3.15636e-10	-1.17939	8.92745e-05	-3.15636e-10	-0.959867
109162605	chr12:109162605:AG:A	2.31227e-14	-3.15636e-10	-1.10767	7.20164e-05	-3.15636e-10	-1.17469
109162644	chr12:109162644:C:G	5.42559e-13	-3.15636e-10	2.04781	0.000695175	-3.15636e-10	1.09258
109162756	chr12:109162756:A:C	2.38015e-14	-3.15636e-10	-1.07874	0.000104501	-3.15636e-10	-0.802383
109162770	chr12:109162770:A:G	9.15799e-15	-1.43489	-0.598969	1.22343e-05	-2.06892	-0.87842
109163009	chr12:109163009:C:T	5.58884e-15	-1.74139	-0.786319	1.1351e-05	-2.03612	-0.986159
109163162	chr12:109163162:T:C	4.08239e-13	-3.15636e-10	1.76337	0.000536687	-3.15636e-10	0.833831
109163244	chr12:109163244:A:G	2.06465e-14	-3.15636e-10	-1.22094	8.46334e-05	-3.15636e-10	-1.01325
109163592	chr12:109163592:G:A	1.53768e-14	-0.779324	-0.736301	8.17288e-06	-2.0728	-1.27797
109163794	chr12:109163794:T:C	2.10196e-14	-1.41533	0.212305	2.67524e-05	-1.84649	-0.318471
109163955	chr12:109163955:A:G	2.23477e-15	-2.0353	-1.40905	8.41234e-06	-1.92799	-1.39389
109164055	chr12:109164055:T:C	1.06447e-14	-1.21146	-0.67196	1.67017e-05	-1.96956	-0.666509
109164162	chr12:109164162:T:C	3.70292e-14	-3.15636e-10	-0.636778	9.68868e-05	-3.15636e-10	-0.87804
109164435	chr12:109164435:T:C	3.0152e-14	-3.15636e-10	-0.842233	0.000141833	-3.15636e-10	-0.49693
109164916	chr12:109164916:T:G	1.82064e-14	-3.15636e-10	-1.34671	5.40957e-05	-3.15636e-10	-1.46083
109164931	chr12:109164931:C:A	2.31563e-15	-1.90386	-1.50495	6.69498e-06	-2.07094	-1.47928
109165075	chr12:109165075:C:T	5.712e-15	-1.72037	-0.785548	1.14429e-05	-2.02856	-0.985655
109165346	chr12:109165346:C:A	3.47451e-15	-1.56435	-1.43869	7.11907e-06	-2.07393	-1.41488
109165765	chr12:109165765:G:A	1.5666e-14	-3.15636e-10	-1.49699	5.39136e-05	-3.15636e-10	-1.4642
109165820	chr12:109165820:T:C	1.66669e-14	-3.15636e-10	-1.43506	5.19695e-05	-3.15636e-10	-1.50093
109165943	chr12:109165943:A:T	7.84728e-15	-1.90842	-0.279902	2.70549e-05	-2.07083	-0.0828851
109166250	chr12:109166250:A:G	1.01343e-14	-0.736955	-1.1956	7.40474e-06	-2.05881	-1.39065
109166430	chr12:109166430:G:A	3.29788e-15	-1.56676	-1.48844	6.72049e-06	-2.07381	-1.47261
109166480	chr12:109166480:G:A	1.56717e-14	-3.15636e-10	-1.49663	5.13461e-05	-3.15636e-10	-1.51299
109166615	chr12:109166615:A:G	2.43445e-15	-1.84858	-1.51019	6.79533e-06	-2.04493	-1.49042
109167088	chr12:109167088:T:A	4.22529e-14	-3.15636e-10	-0.504812	0.000206992	-3.15636e-10	-0.118904
109167089	chr12:109167089:C:G	4.21774e-14	-3.15636e-10	-0.5066	0.000206556	-3.15636e-10	-0.12101
109167501	chr12:109167501:A:T	4.05045e-13	-3.15636e-10	1.75551	0.000529476	-3.15636e-10	0.820305
109167514	chr12:109167514:A:G	1.59376e-14	-3.15636e-10	-1.4798	5.13699e-05	-3.15636e-10	-1.51253
109167925	chr12:109167925:C:T	1.04809e-14	-0.626221	-1.27271	6.99704e-06	-2.06934	-1.43676
109168093	chr12:109168093:C:T	2.17286e-15	-2.06084	-1.4116	7.13202e-06	-2.01701	-1.46997
109168191	chr12:109168191:T:C	5.56165e-15	-1.79743	-0.735157	1.0435e-05	-2.02738	-1.07904
109168582	chr12:109168582:A:G	4.17607e-14	-3.15636e-10	-0.51653	0.000106247	-3.15636e-10	-0.785821
109168658	chr12:109168658:A:T	3.80534e-15	-1.44043	-1.47165	6.8909e-06	-2.06697	-1.45441
109168823	chr12:109168823:A:G	1.1481e-14	-0.571755	-1.23603	7.13346e-06	-2.0717	-1.41509
109168848	chr12:109168848:A:G	4.4364e-15	-1.55317	-1.20548	1.01603e-05	-1.9219	-1.2112
109169246	chr12:109169246:A:G	3.07938e-15	-1.7036	-1.42016	7.53778e-06	-2.07188	-1.35978
109169446	chr12:109169446:T:C	2.26653e-15	-2.03534	-1.3949	7.43988e-06	-2.05862	-1.38611
109169527	chr12:109169527:T:C	2.90539e-15	-2.06511	-1.11681	1.12256e-05	-2.02719	-1.0062
109169614	chr12:109169614:G:C	6.91258e-14	-3.15636e-10	-0.0125559	0.000161745	-3.15636e-10	-0.36556
109169704	chr12:109169704:C:T	2.43492e-15	-1.99618	-1.36239	7.73232e-06	-1.91157	-1.4946
109169917	chr12:109169917:G:A	1.86586e-14	-0.52841	-0.793766	9.56604e-06	-2.04037	-1.15299
109169938	chr12:109169938:T:C	2.86685e-14	-3.15636e-10	-0.892687	0.000133217	-3.15636e-10	-0.559602
109170212	chr12:109170212:G:A	2.87962e-14	-3.15636e-10	-0.88824	0.00013398	-3.15636e-10	-0.553892
109170326	chr12:109170326:A:G	1.88368e-14	-3.15636e-10	-1.31267	7.35637e-05	-3.15636e-10	-1.15343
109170657	chr12:109170657:G:A	2.61312e-14	-3.15636e-10	-0.985354	0.000102392	-3.15636e-10	-0.822772
109170660	chr12:109170660:A:G	2.61342e-14	-3.15636e-10	-0.985241	0.000102413	-3.15636e-10	-0.822566
109170684	chr12:109170684:C:T	1.79377e-14	-3.15636e-10	-1.36158	6.91055e-05	-3.15636e-10	-1.21595
109170710	chr12:109170710:G:C	3.22088e-15	-1.94844	-1.13039	9.62789e-06	-1.85678	-1.33014
109170798	chr12:109170798:T:A	1.56056e-14	-3.15636e-10	-1.50086	5.38513e-05	-3.15636e-10	-1.46536
109170844	chr12:109170844:G:C	2.90863e-15	-1.81337	-1.36744	7.27864e-06	-1.98917	-1.47747
109171489	chr12:109171489:A:G	1.84896e-14	-3.15636e-10	-1.33127	7.26757e-05	-3.15636e-10	-1.16558
109171601	chr12:109171601:C:T	1.06205e-14	-0.723454	-1.16224	9.7999e-06	-2.06925	-1.09996
109171723	chr12:109171723:T:C	1.34409e-14	-0.689169	-0.96101	7.24715e-06	-2.06199	-1.40899
109172092	chr12:109172092:A:T	4.03492e-15	-1.40364	-1.44986	6.95021e-06	-2.06357	-1.44925
109172201	chr12:109172201:C:T	1.89516e-14	-3.15636e-10	-1.30659	8.61743e-05	-3.15636e-10	-0.995211
109172997	chr12:109172997:C:T	9.21013e-15	-2.02818	-4.9349e-10	3.59245e-05	-1.87016	-4.9349e-10
109173668	chr12:109173668:C:T	4.6207e-14	-3.15636e-10	-0.415354	0.000197131	-3.15636e-10	-0.167716
109173783	chr12:109173783:A:G	1.85981e-14	-3.15636e-10	-1.32543	7.34502e-05	-3.15636e-10	-1.15497
109173811	chr12:109173811:T:G	1.56288e-14	-3.15636e-10	-1.49937	5.39924e-05	-3.15636e-10	-1.46274
109173915	chr12:109173915:A:G	3.52317e-15	-1.53221	-1.45692	6.79246e-06	-2.07387	-1.4619
109173981	chr12:109173981:G:T	8.8357e-15	-2.06968	-4.9349e-10	3.67847e-05	-1.8465	-4.9349e-10
109174483	chr12:109174483:G:A	1.61613e-14	-3.15636e-10	-1.46586	6.50667e-05	-3.15636e-10	-1.27617
109174756	chr12:109174756:A:G	4.80399e-15	-1.55789	-1.12115	8.943e-06	-2.07366	-1.18705
109175421	chr12:109175421:T:C	2.9174e-15	-1.95028	-1.22751	7.56653e-06	-1.96993	-1.45792
109176410	chr12:109176410:C:T	1.97121e-14	-3.15636e-10	-1.26725	5.81237e-05	-3.15636e-10	-1.38901
109176488	chr12:109176488:A:G	3.01982e-15	-1.78025	-1.36304	6.53773e-06	-2.06173	-1.51226
109176757	chr12:109176757:C:T	5.44469e-14	-0.525305	0.274047	2.20295e-05	-2.07318	-0.286025
109176778	chr12:109176778:A:G	5.56523e-14	-0.535935	0.306574	2.26147e-05	-2.07339	-0.25959
109176903	chr12:109176903:C:T	3.73565e-15	-1.46265	-1.46791	6.92745e-06	-2.06667	-1.44942
109177729	chr12:109177729:C:G	1.17302e-14	-1.78632	-4.9349e-10	5.17869e-05	-1.50445	-4.9349e-10
109177934	chr12:109177934:T:C	1.37911e-14	-0.613457	-1.011	7.04996e-06	-2.07335	-1.42521
109178178	chr12:109178178:C:T	4.99387e-15	-1.6617	-0.978574	9.37004e-06	-1.94628	-1.26778
109178418	chr12:109178418:T:G	9.63003e-15	-1.9836	-4.9349e-10	4.70361e-05	-1.60067	-4.9349e-10
109178594	chr12:109178594:G:A	1.27909e-14	-1.69975	-4.9349e-10	3.09873e-05	-2.018	-4.9349e-10
109178725	chr12:109178725:A:G	3.02017e-15	-1.64878	-1.49439	7.05752e-06	-1.99762	-1.49987
109179083	chr12:109179083:G:A	2.49387e-14	-3.15636e-10	-1.03206	9.6428e-05	-3.15636e-10	-0.882787
109179243	chr12:109179243:T:G	3.67681e-14	-3.15636e-10	-0.643854	9.55283e-05	-3.15636e-10	-0.89216
109179738	chr12:109179738:G:A	1.57278e-14	-1.49305	-4.9349e-10	3.55823e-05	-1.87973	-4.9349e-10
109179842	chr12:109179842:G:A	1.67956e-14	-3.15636e-10	-1.42737	5.38906e-05	-3.15636e-10	-1.46463
109179923	chr12:109179923:A:G	3.40154e-15	-1.96928	-1.05497	8.47634e-06	-1.95261	-1.36169
109180060	chr12:109180060:T:C	3.56969e-15	-2.05855	-0.917454	7.5549e-06	-2.06921	-1.36018
109180158	chr12:109180158:G:C	5.49914e-14	-3.15636e-10	-0.241308	0.000159719	-3.15636e-10	-0.37817
109180165	chr12:109180165:C:T	3.67681e-14	-3.15636e-10	-0.643854	9.55283e-05	-3.15636e-10	-0.89216
109180295	chr12:109180295:A:G	2.31816e-14	-0.597207	-0.507918	1.13025e-05	-2.0739	-0.952656
109180446	chr12:109180446:A:G	1.92365e-14	-3.15636e-10	-1.29168	7.02206e-05	-3.15636e-10	-1.19994
109180786	chr12:109180786:G:T	8.81893e-15	-2.07158	-4.9349e-10	4.25861e-05	-1.70005	-4.9349e-10
109181136	chr12:109181136:C:T	2.45495e-14	-3.15636e-10	-1.04779	6.72057e-05	-3.15636e-10	-1.24383
109181357	chr12:109181357:A:G	2.75432e-14	-3.15636e-10	-0.932731	0.000108319	-3.15636e-10	-0.766498
109181550	chr12:109181550:A:G	6.2482e-14	-0.113606	-4.9349e-10	4.6653e-05	-1.60885	-4.9349e-10
109181638	chr12:109181638:G:A	2.25505e-14	-3.15636e-10	-1.13273	6.81483e-05	-3.15636e-10	-1.2299
109181997	chr12:109181997:C:T	2.0517e-14	-3.15636e-10	-1.22723	5.32564e-05	-3.15636e-10	-1.47646
109182133	chr12:109182133:G:A	3.22933e-14	-3.15636e-10	-0.773623	8.42962e-05	-3.15636e-10	-1.01725
109182243	chr12:109182243:A:T	3.38461e-15	-2.06829	-0.960958	7.34513e-06	-2.07393	-1.38362
109182359	chr12:109182359:A:C	4.10898e-14	-3.15636e-10	-0.532725	0.00017509	-3.15636e-10	-0.286281
109182641	chr12:109182641:G:A	1.10926e-13	-3.15636e-10	0.460376	8.56211e-05	-3.15636e-10	-1.00165
109183804	chr12:109183804:T:C	6.209e-15	-1.3604	-1.06209	0.000188759	0.346588	-0.5577
109184119	chr12:109184119:C:G	3.81416e-15	-1.50295	-1.40682	7.38328e-06	-2.07213	-1.38023
109184241	chr12:109184241:C:T	1.54985e-14	-3.15636e-10	-1.50774	5.14851e-05	-3.15636e-10	-1.51029
109184435	chr12:109184435:C:G	2.46657e-15	-1.84186	-1.5038	7.94337e-06	-1.92649	-1.45276
109184558	chr12:109184558:A:G	2.00266e-15	-2.05797	-1.49604	1.06286e-05	-1.77776	-1.31027
109185170	chr12:109185170:A:G	2.97011e-15	-1.66777	-1.49211	7.02821e-06	-2.00768	-1.49397
109185281	chr12:109185281:C:T	2.59656e-15	-1.99756	-1.29674	7.75489e-06	-1.91847	-1.48479
109185363	chr12:109185363:A:G	1.37492e-14	-1.6275	-4.9349e-10	3.2685e-05	-1.96467	-4.9349e-10
109185531	chr12:109185531:G:A	3.0622e-15	-1.61443	-1.51492	7.07258e-06	-1.98186	-1.5135
109185711	chr12:109185711:G:A	1.65083e-14	-0.79699	-0.647629	8.58586e-06	-2.07293	-1.22853
109186491	chr12:109186491:T:C	3.28048e-15	-2.06858	-0.991917	7.24726e-06	-2.07393	-1.39703
109186813	chr12:109186813:C:T	2.54387e-14	-3.15636e-10	-1.01221	9.83853e-05	-3.15636e-10	-0.862691
109187196	chr12:109187196:G:A	1.86888e-14	-3.15636e-10	-1.32056	7.7968e-05	-3.15636e-10	-1.09528
109188847	chr12:109188847:T:C	2.05034e-14	-3.15636e-10	-1.22789	7.53868e-05	-3.15636e-10	-1.12895
109188972	chr12:109188972:T:C	4.35614e-15	-1.66763	-1.10927	1.76063e-05	-1.30128	-1.28205
109189397	chr12:109189397:A:G	2.97017e-14	-3.15636e-10	-0.857279	0.000138154	-3.15636e-10	-0.523216
109189435	chr12:109189435:C:T	2.37713e-14	-3.15636e-10	-1.08001	0.000100932	-3.15636e-10	-0.837138
109189780	chr12:109189780:G:A	6.82528e-14	-3.15636e-10	-0.0252667	0.000184572	-3.15636e-10	-0.233542
109189870	chr12:109189870:G:A	1.93392e-15	-2.07392	-1.51501	1.11519e-05	-1.53467	-1.5053
109189931	chr12:109189931:C:T	2.31666e-14	-3.15636e-10	-1.10577	9.75929e-05	-3.15636e-10	-0.870778
109190397	chr12:109190397:G:A	8.99546e-15	-2.05176	-4.9349e-10	4.06255e-05	-1.74719	-4.9349e-10
109190595	chr12:109190595:A:G	2.03556e-15	-2.05324	-1.48448	7.77228e-06	-1.88572	-1.5153
109190654	chr12:109190654:G:A	1.20261e-13	1.34846	-0.807285	2.58739e-05	-0.907959	-1.29039
109190989	chr12:109190989:G:A	1.50502e-14	-1.13749	-0.399604	1.01973e-05	-2.06084	-1.06862
109191165	chr12:109191165:C:T	2.33211e-15	-1.90618	-1.49553	1.92197e-05	-1.00369	-1.49195
109192190	chr12:109192190:C:T	2.27588e-15	-1.92299	-1.50313	2.0408e-05	-0.933342	-1.50231
109192336	chr12:109192336:T:A	2.66705e-14	-3.15636e-10	-0.964926	7.2777e-05	-3.15636e-10	-1.16418
109192671	chr12:109192671:A:G	2.68377e-14	-3.15636e-10	-0.958676	0.000122115	-3.15636e-10	-0.646622
109192746	chr12:109192746:G:T	8.21091e-14	1.621	-1.46143	2.21726e-05	-0.845393	-1.50733
109192877	chr12:109192877:G:A	3.42208e-14	-3.15636e-10	-0.715651	8.93055e-05	-3.15636e-10	-0.95952
109193016	chr12:109193016:T:C	1.39532e-14	-1.09402	-0.518753	9.70765e-06	-2.01415	-1.16452
109193480	chr12:109193480:G:A	2.00825e-15	-2.04288	-1.50834	1.04141e-05	-1.90083	-1.20759
109194016	chr12:109194016:G:T	2.4834e-15	-1.83062	-1.50824	2.28995e-05	-0.814852	-1.50562
109194054	chr12:109194054:G:C	3.07214e-14	-3.15636e-10	-0.823524	0.000144041	-3.15636e-10	-0.481487
109194100	chr12:109194100:A:C	1.68838e-14	-1.18118	-0.240954	1.17892e-05	-1.98195	-1.00245
109194192	chr12:109194192:G:T	2.55517e-14	-1.00778	-4.9349e-10	3.56421e-05	-1.87806	-4.9349e-10
109194446	chr12:109194446:CTTGGCCTCCCAAAGTGCTGGGATTACAGGCATGAGCCACCCCCCAACCTCTGCCTCTGTGTGTGCATGTGTGTGTGTGTGTGTGTGTGTGTGTGTGTGTGTGTTTACA:C	7.98792e-14	-3.15636e-10	0.132031	0.000237588	-3.15636e-10	0.0189555
109194715	chr12:109194715:T:C	2.37679e-14	-3.15636e-10	-1.08015	0.000107473	-3.15636e-10	-0.774345
109194787	chr12:109194787:A:C	1.71683e-14	-3.15636e-10	-1.40542	6.09647e-05	-3.15636e-10	-1.34129
109194841	chr12:109194841:A:G	8.85475e-15	-2.06753	-4.9349e-10	3.85007e-05	-1.80091	-4.9349e-10
109194947	chr12:109194947:A:T	2.67328e-15	-1.85331	-1.41187	3.83567e-05	-0.301037	-1.50362
109194953	chr12:109194953:A:G	2.60662e-15	-1.86188	-1.42855	3.72337e-05	-0.325557	-1.50881
109195511	chr12:109195511:T:C	2.04378e-15	-2.03675	-1.49693	1.30909e-05	-1.4468	-1.43286
109195908	chr12:109195908:G:A	3.07266e-15	-1.73415	-1.39179	1.16658e-05	-1.5254	-1.46952
109195987	chr12:109195987:T:C	2.46672e-15	-1.83719	-1.50841	2.34402e-05	-0.790931	-1.5062
109196034	chr12:109196034:A:G	6.64724e-14	-3.15636e-10	-0.0516971	0.000183035	-3.15636e-10	-0.241903
109196350	chr12:109196350:A:G	4.8611e-15	-1.20014	-1.46708	7.75371e-06	-1.9139	-1.48951
109196451	chr12:109196451:C:T	2.13427e-13	2.48687	-1.37206	3.84735e-05	-0.292725	-1.50889
109197029	chr12:109197029:A:G	6.86952e-14	-0.0188055	-4.9349e-10	5.11576e-05	-1.51667	-4.9349e-10
109197226	chr12:109197226:A:G	2.34879e-15	-1.99959	-1.395	1.58706e-05	-1.31286	-1.37425
109197249	chr12:109197249:G:A	2.09106e-15	-2.00608	-1.50474	8.60482e-06	-1.97177	-1.32749
109197271	chr12:109197271:T:C	2.33984e-15	-2.04782	-1.35058	1.23393e-05	-1.42881	-1.50998
109197401	chr12:109197401:G:A	2.318e-14	-3.15636e-10	-1.1052	0.000101463	-3.15636e-10	-0.831893
109197441	chr12:109197441:C:T	2.39971e-15	-1.85777	-1.51536	2.2235e-05	-0.834585	-1.51533
109197472	chr12:109197472:T:C	3.68617e-15	-1.69763	-1.24626	1.35754e-05	-1.45548	-1.38784
109197525	chr12:109197525:C:T	2.44878e-15	-2.047	-1.30589	7.82651e-06	-1.90908	-1.48499
109197863	chr12:109197863:A:G	2.79894e-14	-3.15636e-10	-0.91666	7.92152e-05	-3.15636e-10	-1.07942
109198044	chr12:109198044:T:C	2.41549e-15	-2.03861	-1.32797	1.18853e-05	-1.47089	-1.50539
109198354	chr12:109198354:G:T	1.54116e-14	-3.15636e-10	-1.51336	5.21933e-05	-3.15636e-10	-1.49663
109198565	chr12:109198565:G:A	1.54037e-14	-3.15636e-10	-1.51388	5.46013e-05	-3.15636e-10	-1.45153
109198711	chr12:109198711:C:A	2.31814e-14	-1.10513	-4.9349e-10	4.32229e-05	-1.68521	-4.9349e-10
109198777	chr12:109198777:C:T	2.13418e-13	2.06116	-0.946395	3.92033e-05	-0.487261	-1.29556
109198822	chr12:109198822:C:T	3.32242e-14	-3.15636e-10	-0.745205	8.70824e-05	-3.15636e-10	-0.984729
109199744	chr12:109199744:T:C	1.97265e-15	-2.05381	-1.51529	1.53498e-05	-1.22056	-1.49993
109199840	chr12:109199840:C:T	2.521e-15	-1.81135	-1.51248	2.74704e-05	-0.626202	-1.51227
109200004	chr12:109200004:C:T	5.59686e-14	-3.15636e-10	-0.223694	0.000156181	-3.15636e-10	-0.400567
109200720	chr12:109200720:A:G	8.80317e-15	-2.07337	-4.9349e-10	4.42497e-05	-1.66174	-4.9349e-10
109201065	chr12:109201065:G:A	2.05563e-14	-3.15636e-10	-1.22532	7.79605e-05	-3.15636e-10	-1.09538
109201804	chr12:109201804:T:C	5.2234e-15	-1.92899	-0.666347	3.03936e-05	-0.879153	-1.1582
109201840	chr12:109201840:AC:A	1.20025e-13	-3.15636e-10	0.539215	0.000419469	-3.15636e-10	0.587405
109201987	chr12:109201987:C:T	1.05834e-13	0.413383	-4.9349e-10	6.80492e-05	-1.23135	-4.9349e-10
109202945	chr12:109202945:G:A	2.0293e-15	-2.03087	-1.50993	1.79998e-05	-1.04585	-1.51538
109203150	chr12:109203150:C:T	1.58163e-14	-3.15636e-10	-1.48744	5.6992e-05	-3.15636e-10	-1.40867
109203357	chr12:109203357:A:G	2.72256e-15	-2.03005	-1.21687	2.27158e-05	-1.0702	-1.25832
109203458	chr12:109203458:G:A	2.72478e-15	-2.04525	-1.20085	2.05588e-05	-1.42377	-1.00453
109203538	chr12:109203538:A:G	2.7612e-14	-3.15636e-10	-0.930234	7.84946e-05	-3.15636e-10	-1.08855
109203556	chr12:109203556:TGCTC:T	5.95749e-14	-3.15636e-10	-0.16125	0.000243372	-3.15636e-10	0.0430071
109203783	chr12:109203783:C:T	1.53936e-14	-3.15636e-10	-1.51453	5.19741e-05	-3.15636e-10	-1.50084
109203814	chr12:109203814:G:A	2.52714e-14	-3.15636e-10	-1.01881	0.00011286	-3.15636e-10	-0.725433
109204160	chr12:109204160:T:A	1.8058e-14	-1.24297	-0.111927	1.30279e-05	-1.96249	-0.922006
109204173	chr12:109204173:G:A	1.24643e-14	-1.26263	-0.462983	1.06279e-05	-1.95034	-1.13776
109204222	chr12:109204222:C:T	3.71451e-15	-1.80525	-1.13099	7.16116e-06	-2.06196	-1.42095
109204457	chr12:109204457:T:C	2.49368e-13	1.77332	-0.502878	4.42291e-05	-0.656618	-1.00558
109204551	chr12:109204551:A:G	1.58757e-14	-3.15636e-10	-1.4837	5.71494e-05	-3.15636e-10	-1.40591
109204768	chr12:109204768:C:T	4.54651e-15	-1.90802	-0.826105	7.95294e-06	-2.03553	-1.34252
109204995	chr12:109204995:A:G	1.53973e-14	-3.15636e-10	-1.5143	5.24456e-05	-3.15636e-10	-1.49181
109205347	chr12:109205347:A:G	8.31347e-14	-3.15636e-10	0.171977	0.000122148	-3.15636e-10	-0.646351
109205840	chr12:109205840:G:A	7.39722e-15	-0.73803	-1.50935	9.04072e-06	-1.75922	-1.49063
109205973	chr12:109205973:G:A	6.37127e-15	-1.43441	-0.96228	8.30499e-06	-2.02847	-1.30625
109206105	chr12:109206105:A:G	2.08511e-14	-3.15636e-10	-1.21108	6.07497e-05	-3.15636e-10	-1.34482
109206111	chr12:109206111:T:C	2.02236e-14	-3.15636e-10	-1.24163	6.99132e-05	-3.15636e-10	-1.20433
109206603	chr12:109206603:C:A	1.98702e-15	-2.04721	-1.51464	1.02912e-05	-1.60555	-1.51475
109206811	chr12:109206811:C:T	1.48665e-14	-1.76068	0.2113	1.5638e-05	-2.07164	-0.630235
109207458	chr12:109207458:A:G	1.54419e-14	-3.15636e-10	-1.5114	5.1241e-05	-3.15636e-10	-1.51504
109208917	chr12:109208917:A:C	2.42986e-15	-1.84581	-1.51484	7.04157e-06	-2.0637	-1.43605
109209475	chr12:109209475:A:G	3.07525e-15	-1.9974	-1.1277	9.54168e-06	-2.00171	-1.19421
109209739	chr12:109209739:T:C	1.69966e-14	-3.15636e-10	-1.41547	5.4012e-05	-3.15636e-10	-1.46238
109209819	chr12:109209819:ATG:A	2.11345e-14	-3.15636e-10	-1.19758	5.84041e-05	-3.15636e-10	-1.3842
109210392	chr12:109210392:T:C	1.71414e-14	-3.15636e-10	-1.40699	5.42844e-05	-3.15636e-10	-1.45735
109210408	chr12:109210408:C:CAT	1.67709e-14	-3.15636e-10	-1.42884	6.16397e-05	-3.15636e-10	-1.33028
109210427	chr12:109210427:ATATACACGCACATACATG:A	6.42295e-15	-1.61568	-0.772926	9.11946e-06	-2.0618	-1.17937
109210496	chr12:109210496:T:C	1.24405e-13	-3.15636e-10	0.575057	0.000601143	-3.15636e-10	0.94725
109210564	chr12:109210564:C:T	4.40034e-15	-2.01627	-0.750529	2.10401e-05	-1.6968	-0.708356
109210800	chr12:109210800:A:G	1.64722e-14	-3.15636e-10	-1.44681	5.37204e-05	-3.15636e-10	-1.46779
109210847	chr12:109210847:G:A	7.74264e-15	-1.65588	-0.545866	1.03095e-05	-2.06997	-1.04856
109211014	chr12:109211014:G:T	8.42164e-15	-1.60494	-0.512742	1.05615e-05	-2.06359	-1.03078
109211334	chr12:109211334:T:C	1.21355e-13	-3.15636e-10	0.550233	0.000587025	-3.15636e-10	0.923484
109211605	chr12:109211605:G:A	7.78385e-15	-1.6267	-0.569737	1.01771e-05	-2.06654	-1.06491
109211692	chr12:109211692:C:T	2.9745e-15	-1.985	-1.17341	9.20784e-06	-2.01201	-1.21952
109212360	chr12:109212360:C:T	5.89052e-15	-2.05357	-0.421566	3.14033e-05	-1.59224	-0.412431
109212599	chr12:109212599:C:T	7.11016e-14	-3.15636e-10	0.0156255	0.000335933	-3.15636e-10	0.365327
109212741	chr12:109212741:T:C	2.41503e-15	-1.8745	-1.49228	9.07447e-06	-1.73828	-1.50784
109213070	chr12:109213070:A:G	2.52772e-14	-3.15636e-10	-1.01858	7.74881e-05	-3.15636e-10	-1.10146
109213366	chr12:109213366:T:C	1.71772e-14	-3.15636e-10	-1.4049	5.99343e-05	-3.15636e-10	-1.35833
109213419	chr12:109213419:C:T	3.07261e-15	-2.00684	-1.11912	7.11881e-06	-2.07393	-1.41491
109214510	chr12:109214510:C:T	3.44443e-15	-1.94994	-1.06178	1.15195e-05	-1.82964	-1.1779
109214544	chr12:109214544:A:G	4.26488e-14	-0.495486	-4.9349e-10	0.000151476	-0.431157	-4.9349e-10
109214595	chr12:109214595:C:A	2.75417e-15	-1.72003	-1.51534	7.05933e-06	-2.07369	-1.42354
109214726	chr12:109214726:C:CA	2.01389e-14	-3.15636e-10	-1.24583	5.63535e-05	-3.15636e-10	-1.41994
109214871	chr12:109214871:A:G	3.46001e-15	-1.69284	-1.31437	6.50686e-06	-2.07246	-1.50626
109215266	chr12:109215266:G:A	5.51505e-15	-2.05592	-0.485086	2.97556e-05	-1.58121	-0.477359
109215335	chr12:109215335:G:A	8.42381e-14	-3.15636e-10	0.185163	0.000195097	-3.15636e-10	-0.178087
109215477	chr12:109215477:T:A	1.53959e-14	-3.15636e-10	-1.51438	5.18719e-05	-3.15636e-10	-1.50281
109215566	chr12:109215566:A:G	1.17099e-13	-3.15636e-10	0.514538	0.000561375	-3.15636e-10	0.878805
109215639	chr12:109215639:C:T	1.17039e-13	-3.15636e-10	0.51402	0.000561195	-3.15636e-10	0.878485
109215644	chr12:109215644:A:G	5.64289e-15	-2.0501	-0.46799	2.95041e-05	-1.60633	-0.460725
109215682	chr12:109215682:G:A	2.04905e-14	-3.15636e-10	-1.22852	6.82211e-05	-3.15636e-10	-1.22883
109215697	chr12:109215697:G:A	2.28213e-15	-1.99033	-1.43304	1.073e-05	-1.72831	-1.35023
109216011	chr12:109216011:C:T	4.43162e-15	-1.65537	-1.10435	9.77776e-06	-1.76834	-1.40314
109216367	chr12:109216367:G:A	9.51399e-14	-3.15636e-10	0.306864	0.000445679	-3.15636e-10	0.648016
109216481	chr12:109216481:A:G	1.81864e-14	-3.15636e-10	-1.34781	5.18746e-05	-3.15636e-10	-1.50275
109217078	chr12:109217078:T:G	5.11017e-15	-2.06856	-0.548689	3.04773e-05	-1.49229	-0.54231
109217349	chr12:109217349:T:G	3.04215e-15	-2.00488	-1.13104	9.19872e-06	-2.06482	-1.16769
109217382	chr12:109217382:A:G	9.59741e-14	-3.15636e-10	0.315594	0.000452264	-3.15636e-10	0.662683
109217601	chr12:109217601:C:T	2.18744e-14	-3.15636e-10	-1.16317	7.00006e-05	-3.15636e-10	-1.20308
109217616	chr12:109217616:T:C	1.57244e-14	-3.15636e-10	-1.49327	5.14165e-05	-3.15636e-10	-1.51162
109217715	chr12:109217715:G:C	2.38876e-15	-2.0474	-1.33031	8.89893e-06	-1.90326	-1.36239
109218236	chr12:109218236:C:G	3.02401e-14	-3.15636e-10	-0.839315	8.84973e-05	-3.15636e-10	-0.968611
109218262	chr12:109218262:T:C	3.14204e-15	-1.592	-1.51161	7.44571e-06	-2.07338	-1.37057
109218263	chr12:109218263:G:A	6.12303e-15	-2.0511	-0.38533	3.26623e-05	-1.59188	-0.373479
109218331	chr12:109218331:A:G	2.39227e-15	-2.01595	-1.36029	1.01306e-05	-1.76857	-1.36745
109218716	chr12:109218716:T:C	2.59798e-15	-1.79508	-1.49867	8.04528e-06	-2.04025	-1.32625
109218723	chr12:109218723:G:C	8.91376e-15	-2.06089	-4.9349e-10	3.9311e-05	-1.78008	-4.9349e-10
109218739	chr12:109218739:C:T	2.8649e-15	-2.06358	-1.13237	1.57331e-05	-1.55778	-1.13804
109218740	chr12:109218740:G:A	2.1315e-15	-1.97965	-1.51201	9.00311e-06	-1.74322	-1.5108
109218859	chr12:109218859:C:T	2.51669e-15	-2.05922	-1.26632	9.08728e-06	-1.93444	-1.31027
109219005	chr12:109219005:G:A	2.61974e-15	-2.02059	-1.26482	8.0538e-06	-2.06998	-1.29546
109219019	chr12:109219019:G:A	8.09601e-14	-3.15636e-10	0.145472	0.000207414	-3.15636e-10	-0.116867
109219062	chr12:109219062:C:T	1.58913e-14	-3.15636e-10	-1.48271	5.58743e-05	-3.15636e-10	-1.42848
109219416	chr12:109219416:A:T	2.2033e-14	-3.15636e-10	-1.15594	6.8676e-05	-3.15636e-10	-1.22218
109219678	chr12:109219678:T:C	2.19771e-14	-3.15636e-10	-1.15848	7.41229e-05	-3.15636e-10	-1.14586
109220265	chr12:109220265:G:A	2.83911e-15	-2.01244	-1.19256	8.65019e-06	-2.0675	-1.2265
109220575	chr12:109220575:A:G	2.12463e-15	-1.99213	-1.50276	8.85544e-06	-1.76905	-1.50151
109221193	chr12:109221193:T:C	1.57161e-14	-3.15636e-10	-1.4938	5.14053e-05	-3.15636e-10	-1.51184
109221345	chr12:109221345:G:T	3.211e-15	-2.0673	-1.0146	1.81471e-05	-1.53205	-1.02102
109221372	chr12:109221372:A:G	4.61329e-15	-1.47121	-1.24833	9.30987e-06	-1.75996	-1.46055
109221645	chr12:109221645:G:A	1.69998e-14	-3.15636e-10	-1.41529	5.39969e-05	-3.15636e-10	-1.46266
109221694	chr12:109221694:T:G	9.84684e-15	-1.96133	-4.9349e-10	5.28987e-05	-1.4832	-4.9349e-10
109221696	chr12:109221696:C:A	1.07099e-13	-3.15636e-10	0.425265	0.000510425	-3.15636e-10	0.78366
109221936	chr12:109221936:A:G	4.47699e-15	-1.508	-1.24154	9.09926e-06	-1.78622	-1.45717
109222667	chr12:109222667:C:T	1.81989e-14	-3.15636e-10	-1.34712	5.52676e-05	-3.15636e-10	-1.4394
109222685	chr12:109222685:C:T	3.93153e-14	-3.15636e-10	-0.576871	6.79697e-05	-3.15636e-10	-1.23252
109222773	chr12:109222773:C:T	5.83678e-15	-1.31385	-1.17045	4.87337e-05	-0.704386	-0.860827
109222889	chr12:109222889:C:G	2.91031e-14	-3.15636e-10	-0.87764	9.64517e-05	-3.15636e-10	-0.882541
109223535	chr12:109223535:T:C	2.97251e-15	-2.05593	-1.10314	1.57058e-05	-1.59273	-1.10483
109223631	chr12:109223631:C:T	1.1383e-13	0.48622	-4.9349e-10	0.000141893	-0.496507	-4.9349e-10
109224447	chr12:109224447:G:A	3.69839e-14	-3.15636e-10	-0.638002	0.000106356	-3.15636e-10	-0.784791
109224652	chr12:109224652:C:T	4.28822e-15	-1.59895	-1.19367	6.92727e-06	-2.0701	-1.44602
109224660	chr12:109224660:T:C	2.02e-15	-2.03097	-1.51442	7.97506e-06	-1.86242	-1.51284
109224714	chr12:109224714:T:C	2.48734e-15	-2.01628	-1.32099	7.94422e-06	-2.04441	-1.33473
109224844	chr12:109224844:G:A	1.75249e-14	-1.38486	-4.9349e-10	2.98845e-05	-2.05424	-4.9349e-10
109224991	chr12:109224991:G:A	1.08142e-13	-3.15636e-10	0.434964	0.000516812	-3.15636e-10	0.796096
109225183	chr12:109225183:A:G	4.67744e-15	-1.61855	-1.08719	9.07494e-06	-1.87173	-1.37433
109225295	chr12:109225295:C:T	2.68651e-15	-1.76337	-1.49688	7.69684e-06	-2.07231	-1.33847
109225808	chr12:109225808:A:T	1.8169e-14	-3.15636e-10	-1.34877	6.03955e-05	-3.15636e-10	-1.35067
109226466	chr12:109226466:A:G	1.16037e-14	-1.38257	-0.414585	1.10184e-05	-2.02609	-1.02592
109226876	chr12:109226876:G:C	1.15425e-13	-3.15636e-10	0.500133	0.000566069	-3.15636e-10	0.887133
109226907	chr12:109226907:C:T	2.83626e-15	-1.92702	-1.27898	8.09344e-06	-2.03735	-1.32318
109227055	chr12:109227055:A:G	1.9687e-15	-2.06423	-1.50688	7.25448e-06	-1.95792	-1.51204
109227062	chr12:109227062:C:T	3.03217e-15	-2.02721	-1.112	1.27701e-05	-1.7	-1.20448
109227314	chr12:109227314:T:C	3.90048e-14	-3.15636e-10	-0.5848	0.000106599	-3.15636e-10	-0.782507
109227437	chr12:109227437:G:A	3.03623e-15	-2.06315	-1.07472	1.29603e-05	-1.68237	-1.20732
109227761	chr12:109227761:G:A	2.22263e-14	-3.15636e-10	-1.14721	6.21505e-05	-3.15636e-10	-1.32202
109227794	chr12:109227794:G:A	3.04016e-15	-2.04953	-1.08704	1.08447e-05	-1.89571	-1.1722
109227919	chr12:109227919:G:T	3.10045e-15	-2.07011	-1.04682	9.34808e-06	-2.01406	-1.20235
109228231	chr12:109228231:C:T	1.80069e-14	-3.15636e-10	-1.35773	5.78679e-05	-3.15636e-10	-1.39342
109228260	chr12:109228260:C:T	1.53819e-14	-3.15636e-10	-1.51529	5.14437e-05	-3.15636e-10	-1.5111
109228578	chr12:109228578:A:G	1.92169e-14	-3.15636e-10	-1.29269	6.06982e-05	-3.15636e-10	-1.34567
109228700	chr12:109228700:G:T	2.14249e-14	-3.15636e-10	-1.18393	6.69435e-05	-3.15636e-10	-1.24773
109229003	chr12:109229003:G:A	2.08167e-14	-3.15636e-10	-1.21273	6.52522e-05	-3.15636e-10	-1.27332
109229194	chr12:109229194:T:C	4.01162e-15	-1.806	-1.05329	8.43881e-06	-1.9825	-1.33624
109229326	chr12:109229326:C:G	5.85169e-15	-1.0409	-1.44086	7.65916e-06	-1.90978	-1.50591
109229358	chr12:109229358:C:T	1.99283e-14	-3.15636e-10	-1.25635	6.27224e-05	-3.15636e-10	-1.31287
109229359	chr12:109229359:G:A	1.53919e-14	-3.15636e-10	-1.51464	5.20296e-05	-3.15636e-10	-1.49977
109229492	chr12:109229492:A:G	2.77302e-14	-3.15636e-10	-0.925964	7.42395e-05	-3.15636e-10	-1.14429
109229591	chr12:109229591:G:A	6.68978e-15	-1.22108	-1.12682	5.97365e-05	-0.560148	-0.801492
109229714	chr12:109229714:G:A	2.70855e-14	-3.15636e-10	-0.949486	9.24832e-05	-3.15636e-10	-0.924557
109229942	chr12:109229942:T:G	2.74372e-14	-3.15636e-10	-0.936584	9.37161e-05	-3.15636e-10	-0.911313
109230291	chr12:109230291:T:C	3.266e-15	-2.0722	-0.992718	9.90158e-06	-2.00559	-1.1533
109230372	chr12:109230372:T:C	1.53806e-14	-3.15636e-10	-1.51538	5.1692e-05	-3.15636e-10	-1.50628
109230373	chr12:109230373:G:A	1.14822e-13	-3.15636e-10	0.494899	0.000565145	-3.15636e-10	0.885499
109230711	chr12:109230711:C:T	3.25316e-15	-2.07188	-0.996976	9.84594e-06	-2.00767	-1.15686
109230777	chr12:109230777:G:T	2.76162e-14	-3.15636e-10	-0.930083	9.43786e-05	-3.15636e-10	-0.904269
109230799	chr12:109230799:T:C	1.01247e-14	-1.40604	-0.52746	1.0153e-05	-2.03765	-1.09616
109230854	chr12:109230854:A:G	2.24134e-14	-3.15636e-10	-1.13883	7.47402e-05	-3.15636e-10	-1.13756
109231136	chr12:109231136:T:A	1.53841e-14	-3.15636e-10	-1.51515	5.19095e-05	-3.15636e-10	-1.50208
109231331	chr12:109231331:T:G	2.05738e-15	-2.02514	-1.50191	8.67372e-06	-1.78688	-1.50441
109231595	chr12:109231595:C:T	4.25996e-15	-2.04187	-0.757356	1.82327e-05	-1.66007	-0.888296
109231625	chr12:109231625:C:T	3.20698e-15	-1.96746	-1.11569	9.45271e-06	-2.03343	-1.17185
109231865	chr12:109231865:T:C	2.49797e-15	-1.90212	-1.43089	6.93854e-06	-2.00119	-1.51331
109231998	chr12:109231998:A:G	5.15156e-14	-3.15636e-10	-0.3066	0.000154922	-3.15636e-10	-0.408661
109232424	chr12:109232424:C:T	2.1879e-15	-2.03991	-1.42563	8.97525e-06	-1.83207	-1.42504
109232663	chr12:109232663:T:C	3.08571e-14	-2.02859	1.20947	6.20889e-05	-1.97557	0.652554
109232915	chr12:109232915:C:T	1.53936e-14	-3.15636e-10	-1.51453	5.13332e-05	-3.15636e-10	-1.51325
109233021	chr12:109233021:A:G	2.35911e-14	-3.15636e-10	-1.08761	7.99992e-05	-3.15636e-10	-1.06957
109233211	chr12:109233211:CAT:C	2.26742e-15	-2.04217	-1.38767	9.25188e-06	-1.8405	-1.38626
109233281	chr12:109233281:A:G	1.593e-14	-3.15636e-10	-1.48028	5.18812e-05	-3.15636e-10	-1.50263
109233902	chr12:109233902:G:C	1.86721e-14	-3.15636e-10	-1.32145	5.84702e-05	-3.15636e-10	-1.38307
109233933	chr12:109233933:C:A	3.87418e-15	-1.96527	-0.928885	1.397e-05	-1.79622	-1.01845
109234033	chr12:109234033:C:T	1.54078e-14	-3.15636e-10	-1.51361	5.12875e-05	-3.15636e-10	-1.51414
109234244	chr12:109234244:G:A	5.33147e-15	-1.83483	-0.740028	2.05519e-05	-1.57867	-0.849959
109234245	chr12:109234245:C:A	1.96086e-14	-1.27251	-4.9349e-10	4.8774e-05	-1.56439	-4.9349e-10
109234306	chr12:109234306:G:A	2.58272e-14	-3.15636e-10	-0.997055	8.71999e-05	-3.15636e-10	-0.98338
109234403	chr12:109234403:T:C	2.98347e-15	-2.03551	-1.11988	2.42377e-05	-1.06081	-1.20287
109234738	chr12:109234738:G:C	1.72591e-14	-3.15636e-10	-1.40015	5.61367e-05	-3.15636e-10	-1.42379
109234812	chr12:109234812:C:T	2.20097e-14	-3.15636e-10	-1.157	5.281e-05	-3.15636e-10	-1.48488
109235146	chr12:109235146:T:G	9.10622e-15	-1.3468	-0.692722	1.30163e-05	-1.70678	-1.17861
109235272	chr12:109235272:G:A	2.26456e-14	-1.12852	-4.9349e-10	3.49721e-05	-1.89703	-4.9349e-10
109235781	chr12:109235781:T:A	8.33601e-15	-1.64196	-0.485936	3.25677e-05	-1.35483	-0.613433
109237224	chr12:109237224:T:C	3.37271e-15	-1.83298	-1.19978	8.1692e-06	-1.9328	-1.41841
109237912	chr12:109237912:C:T	1.57729e-14	-3.15636e-10	-1.49019	5.15741e-05	-3.15636e-10	-1.50856
109238427	chr12:109238427:ATATAT:A	1.71539e-14	-3.15636e-10	-1.40626	5.17764e-05	-3.15636e-10	-1.50465
109238471	chr12:109238471:AAT:A	2.44058e-14	-1.60421	0.550549	2.43012e-05	-1.87587	-0.385191
109238501	chr12:109238501:TATA:T	1.67114e-14	-1.43239	-4.9349e-10	2.95727e-05	-2.06473	-4.9349e-10
109238621	chr12:109238621:A:G	4.49569e-14	-3.15636e-10	-0.44278	8.96334e-05	-3.15636e-10	-0.955855
109238697	chr12:109238697:C:T	1.57399e-14	-3.15636e-10	-1.49228	5.152e-05	-3.15636e-10	-1.50961
109239538	chr12:109239538:C:T	3.40511e-15	-1.79068	-1.23253	1.7767e-05	-1.34601	-1.22823
109240432	chr12:109240432:A:G	3.18882e-15	-1.85117	-1.23766	1.60012e-05	-1.44581	-1.23311
109240465	chr12:109240465:T:C	3.54814e-15	-2.06875	-0.913311	2.32978e-05	-1.29465	-1.00857
109240684	chr12:109240684:G:A	2.35103e-14	-3.15636e-10	-1.09104	7.08694e-05	-3.15636e-10	-1.19074
109240821	chr12:109240821:TCA:T	2.45651e-15	-1.89643	-1.45331	1.22354e-05	-1.5078	-1.43945
109240941	chr12:109240941:A:G	1.53869e-14	-3.15636e-10	-1.51497	5.1389e-05	-3.15636e-10	-1.51216
109241331	chr12:109241331:G:T	3.27443e-15	-1.83402	-1.22832	1.65867e-05	-1.41877	-1.22422
109241842	chr12:109241842:T:C	2.86998e-14	-3.15636e-10	-0.891593	9.71059e-05	-3.15636e-10	-0.875781
109242198	chr12:109242198:T:A	1.0912e-14	-1.72791	-0.13071	2.04603e-05	-1.6466	-0.786499
109242753	chr12:109242753:C:T	1.02594e-13	-3.15636e-10	0.382299	0.000497559	-3.15636e-10	0.758132
109243444	chr12:109243444:C:T	2.58867e-14	-3.15636e-10	-0.994755	8.13447e-05	-3.15636e-10	-1.05289
109243855	chr12:109243855:C:A	1.9614e-14	-3.15636e-10	-1.27224	6.89465e-05	-3.15636e-10	-1.21825
109244363	chr12:109244363:T:C	2.81717e-14	-3.15636e-10	-0.910167	9.54583e-05	-3.15636e-10	-0.892893
109244551	chr12:109244551:G:A	4.51833e-15	-2.0274	-0.712947	1.1435e-05	-1.99299	-1.02191
109244673	chr12:109244673:G:T	1.70096e-14	-3.15636e-10	-1.41471	5.54487e-05	-3.15636e-10	-1.43612
109244685	chr12:109244685:C:T	2.79085e-14	-3.15636e-10	-0.919552	9.45566e-05	-3.15636e-10	-0.902385
109245058	chr12:109245058:G:A	1.76565e-13	-3.15636e-10	0.925206	0.000893271	-3.15636e-10	1.34331
109245125	chr12:109245125:G:A	3.11373e-14	-1.51078	0.700705	2.77466e-05	-1.82632	-0.302151
109245254	chr12:109245254:T:C	3.91475e-15	-1.84899	-1.03474	8.71543e-06	-1.95162	-1.33487
109245397	chr12:109245397:C:A	3.38041e-14	-0.727902	-4.9349e-10	5.76766e-05	-1.39673	-4.9349e-10
109245516	chr12:109245516:G:A	3.41426e-14	-3.15636e-10	-0.717939	0.000110209	-3.15636e-10	-0.749203
109245770	chr12:109245770:A:G	2.3639e-15	-2.00644	-1.38173	7.64992e-06	-1.90306	-1.51383
109245890	chr12:109245890:A:G	4.03679e-15	-2.00113	-0.8519	8.52578e-06	-2.05855	-1.24994
109246066	chr12:109246066:C:T	1.97925e-15	-2.0739	-1.49186	1.06828e-05	-1.59129	-1.49166
109246160	chr12:109246160:G:A	1.54371e-14	-3.15636e-10	-1.51171	5.27174e-05	-3.15636e-10	-1.48664
109246320	chr12:109246320:G:A	5.2114e-15	-1.11725	-1.48039	1.3888e-05	-1.32498	-1.49558
109246452	chr12:109246452:C:T	1.62137e-14	-3.15636e-10	-1.46263	5.60169e-05	-3.15636e-10	-1.42593
109246727	chr12:109246727:G:A	2.63079e-14	-3.15636e-10	-0.978616	0.000111569	-3.15636e-10	-0.736944
109246929	chr12:109246929:G:A	2.37848e-15	-1.86662	-1.5154	7.43386e-06	-1.94904	-1.4965
109247311	chr12:109247311:A:G	2.76379e-15	-1.7239	-1.50798	7.02968e-06	-2.03551	-1.46594
109247525	chr12:109247525:G:A	2.99257e-15	-1.89309	-1.25926	7.48915e-06	-2.07351	-1.36461
109247533	chr12:109247533:C:T	1.603e-14	-3.15636e-10	-1.47402	5.91266e-05	-3.15636e-10	-1.3719
109247740	chr12:109247740:A:G	1.25518e-13	0.137065	0.446896	0.000436812	0.645008	-0.0170878
109248104	chr12:109248104:T:C	1.55826e-14	-3.15636e-10	-1.50233	5.63403e-05	-3.15636e-10	-1.42017
109248160	chr12:109248160:T:A	4.52853e-14	-3.15636e-10	-0.435503	0.000129257	-3.15636e-10	-0.589782
109248605	chr12:109248605:G:A	4.05689e-15	-1.91216	-0.935902	1.03758e-05	-2.07174	-1.04036
109248916	chr12:109248916:T:C	1.73697e-13	0.767583	0.141245	0.000645896	1.3139	-0.294843
109248977	chr12:109248977:G:C	4.76986e-15	-1.42474	-1.26143	1.66609e-05	-1.30583	-1.33269
109249140	chr12:109249140:A:G	9.39048e-14	0.230191	0.0636062	0.000363653	0.806176	-0.361559
109250241	chr12:109250241:A:G	6.78325e-14	-0.0314427	-4.9349e-10	0.000181417	-0.250787	-4.9349e-10
109250784	chr12:109250784:C:T	7.26696e-14	0.327871	-0.290432	0.000281562	0.619965	-0.431195
109251241	chr12:109251241:C:G	2.91454e-15	-2.06225	-1.11652	1.38055e-05	-1.66097	-1.16555
109251588	chr12:109251588:C:T	3.68193e-15	-1.56038	-1.38467	8.29867e-06	-1.8855	-1.44999
109251923	chr12:109251923:C:T	1.58355e-14	-3.15636e-10	-1.48623	5.12847e-05	-3.15636e-10	-1.51419
109252192	chr12:109252192:G:A	2.00576e-14	-3.15636e-10	-1.24988	5.76625e-05	-3.15636e-10	-1.39698
109252509	chr12:109252509:A:T	2.93701e-15	-2.05887	-1.11222	1.40434e-05	-1.64522	-1.16422
109252620	chr12:109252620:C:T	2.26045e-14	-3.15636e-10	-1.13033	7.32953e-05	-3.15636e-10	-1.15709
109253193	chr12:109253193:G:A	1.56029e-14	-3.15636e-10	-1.50103	5.12829e-05	-3.15636e-10	-1.51423
109253633	chr12:109253633:G:A	1.76899e-14	-1.37549	-4.9349e-10	8.78861e-05	-0.975541	-4.9349e-10
109253867	chr12:109253867:T:C	1.61659e-14	-0.901447	-0.564132	2.73789e-05	-1.46061	-0.681202
109254186	chr12:109254186:A:G	5.47707e-13	0.687774	1.36948	0.00163795	1.17024	0.779375
109254438	chr12:109254438:T:C	4.6019e-14	-3.15636e-10	-0.41943	0.00011034	-3.15636e-10	-0.748021
109254837	chr12:109254837:C:T	1.71114e-14	-3.15636e-10	-1.40874	5.30302e-05	-3.15636e-10	-1.48072
109254865	chr12:109254865:C:T	6.46625e-14	-3.15636e-10	-0.0793025	0.000172826	-3.15636e-10	-0.299296
109255001	chr12:109255001:A:G	1.99226e-13	0.518116	0.527839	0.000674666	1.01879	0.0438439
109255231	chr12:109255231:A:C	1.65426e-14	-3.15636e-10	-1.44254	5.16191e-05	-3.15636e-10	-1.50769
109255610	chr12:109255610:C:T	5.24349e-14	-3.15636e-10	-0.288913	0.000188618	-3.15636e-10	-0.21186
109256177	chr12:109256177:C:T	3.23485e-15	-1.86156	-1.21294	1.27846e-05	-1.58088	-1.32246
109256289	chr12:109256289:G:A	1.95805e-14	-3.15636e-10	-1.27395	6.98198e-05	-3.15636e-10	-1.20567
109256515	chr12:109256515:C:A	2.70077e-15	-2.07174	-1.1832	1.18596e-05	-1.7396	-1.23884
109256521	chr12:109256521:A:G	1.8998e-14	-3.15636e-10	-1.30415	7.44795e-05	-3.15636e-10	-1.14106
109257261	chr12:109257261:G:A	2.24208e-15	-1.98632	-1.45476	7.79815e-06	-2.02483	-1.37287
109258086	chr12:109258086:A:G	2.89906e-15	-1.67195	-1.51215	7.80776e-06	-2.01799	-1.37847
109259023	chr12:109259023:C:T	2.1606e-14	-3.15636e-10	-1.17551	7.33223e-05	-3.15636e-10	-1.15672
109259390	chr12:109259390:A:G	3.06119e-14	-3.15636e-10	-0.827095	0.000119415	-3.15636e-10	-0.668981
109259577	chr12:109259577:AAAAAAC:A	1.91065e-14	-3.15636e-10	-1.29845	7.61839e-05	-3.15636e-10	-1.11843
109259743	chr12:109259743:C:T	1.92984e-14	-3.15636e-10	-1.28846	7.73018e-05	-3.15636e-10	-1.10387
109259991	chr12:109259991:A:G	3.06446e-14	0.150799	-0.976827	0.000197107	0.487086	-0.654922
109260358	chr12:109260358:C:T	5.49827e-14	-3.15636e-10	-0.241465	0.000117521	-3.15636e-10	-0.684962
109260761	chr12:109260761:T:A	4.8512e-14	0.794541	-1.16122	0.000290218	1.24546	-1.02642
109260942	chr12:109260942:A:G	2.70105e-14	-0.952258	-4.9349e-10	7.19413e-05	-1.17573	-4.9349e-10
109261149	chr12:109261149:A:C	2.40765e-15	-1.92479	-1.44504	8.15054e-06	-1.94768	-1.40582
109261613	chr12:109261613:G:A	1.68043e-14	-3.15636e-10	-1.42685	6.3776e-05	-3.15636e-10	-1.29621
109261658	chr12:109261658:G:A	9.54721e-15	-1.99224	-4.9349e-10	4.71776e-05	-1.59766	-4.9349e-10
109261811	chr12:109261811:T:C	7.39478e-14	0.361607	-0.306732	0.000298532	0.634772	-0.387479
109261939	chr12:109261939:A:G	9.84259e-15	-1.96177	-4.9349e-10	5.06936e-05	-1.52578	-4.9349e-10
109261941	chr12:109261941:A:G	1.84916e-14	-3.15636e-10	-1.33117	6.48729e-05	-3.15636e-10	-1.27915
109262101	chr12:109262101:G:A	1.6988e-14	-3.15636e-10	-1.41598	5.88631e-05	-3.15636e-10	-1.37637
109263831	chr12:109263831:C:T	1.96662e-14	-3.15636e-10	-1.26959	7.80442e-05	-3.15636e-10	-1.09431
109264215	chr12:109264215:T:C	1.80579e-14	-3.15636e-10	-1.3549	5.40367e-05	-3.15636e-10	-1.46192
109264361	chr12:109264361:G:A	1.76706e-14	-3.15636e-10	-1.37658	5.51267e-05	-3.15636e-10	-1.44195
109264395	chr12:109264395:C:T	2.31897e-14	-3.15636e-10	-1.10478	8.96472e-05	-3.15636e-10	-0.955701
109264448	chr12:109264448:G:A	8.80766e-15	-2.07286	-4.9349e-10	3.30344e-05	-1.95403	-4.9349e-10
109264599	chr12:109264599:C:T	1.85757e-14	-3.15636e-10	-1.32663	5.477e-05	-3.15636e-10	-1.44844
109264930	chr12:109264930:G:A	1.58038e-14	-3.15636e-10	-1.48823	6.58063e-05	-3.15636e-10	-1.26487
109265287	chr12:109265287:C:T	4.86848e-14	-3.15636e-10	-0.363117	0.000202303	-3.15636e-10	-0.141818
109265335	chr12:109265335:A:G	1.56419e-14	-3.15636e-10	-1.49853	5.57377e-05	-3.15636e-10	-1.43093
109265349	chr12:109265349:G:C	1.93431e-14	-3.15636e-10	-1.28615	7.63363e-05	-3.15636e-10	-1.11643
109265651	chr12:109265651:G:A	6.68709e-15	-1.67005	-0.678253	1.37278e-05	-1.94731	-0.884851
109265882	chr12:109265882:G:T	2.20955e-14	-3.15636e-10	-1.15311	6.69536e-05	-3.15636e-10	-1.24758
109266372	chr12:109266372:G:A	4.44558e-15	-1.31061	-1.44596	9.97792e-06	-1.80905	-1.34216
109267147	chr12:109267147:C:A	1.55066e-14	-3.15636e-10	-1.50722	6.14205e-05	-3.15636e-10	-1.33384
109267363	chr12:109267363:T:C	1.94836e-14	-3.15636e-10	-1.27891	7.70781e-05	-3.15636e-10	-1.10676
109267806	chr12:109267806:A:G	4.5982e-14	0.313365	-0.7336	0.000189256	0.564629	-0.773111
109268952	chr12:109268952:C:G	3.61626e-14	-3.15636e-10	-0.660459	0.000104532	-3.15636e-10	-0.802089
109269286	chr12:109269286:C:T	1.38525e-14	-1.03012	-0.589896	2.54148e-05	-1.55331	-0.662947
109269459	chr12:109269459:G:C	5.49199e-14	-3.15636e-10	-0.24261	0.000199287	-3.15636e-10	-0.156836
109269812	chr12:109269812:C:T	3.83745e-14	-0.601091	-4.9349e-10	4.78014e-05	-1.58453	-4.9349e-10
109270584	chr12:109270584:G:A	1.99502e-15	-2.04898	-1.50885	6.85537e-06	-2.01118	-1.51537
109270762	chr12:109270762:T:C	8.80974e-15	-2.07263	-4.9349e-10	3.78165e-05	-1.81884	-4.9349e-10
109271352	chr12:109271352:G:A	2.77369e-14	-0.246003	-0.679717	0.000184663	0.0113501	-0.244401
109271517	chr12:109271517:T:G	2.5862e-14	-3.15636e-10	-0.995708	7.49057e-05	-3.15636e-10	-1.13535
109271875	chr12:109271875:G:T	2.53688e-14	-0.34981	-0.665156	0.00016778	-0.101391	-0.227536
109271907	chr12:109271907:C:T	3.10964e-14	-3.15636e-10	-0.811394	0.000101687	-3.15636e-10	-0.829682
109272337	chr12:109272337:G:A	9.57363e-15	-1.98947	-4.9349e-10	2.97134e-05	-2.05999	-4.9349e-10
109272441	chr12:109272441:C:T	1.9554e-14	-3.15636e-10	-1.2753	7.62492e-05	-3.15636e-10	-1.11758
109274417	chr12:109274417:T:A	4.12583e-14	0.150747	-0.679379	0.000162985	0.347989	-0.705915
109274549	chr12:109274549:C:T	3.89053e-14	0.0325086	-0.619862	0.000154696	0.237698	-0.647818
109274670	chr12:109274670:T:C	1.55976e-14	-3.15636e-10	-1.50136	6.28123e-05	-3.15636e-10	-1.31143
109274756	chr12:109274756:A:G	1.67477e-14	-3.15636e-10	-1.43023	6.36206e-05	-3.15636e-10	-1.29865
109274758	chr12:109274758:C:A	4.71398e-14	-3.15636e-10	-0.395367	0.000195083	-3.15636e-10	-0.178159
109274796	chr12:109274796:G:A	1.55608e-14	-3.15636e-10	-1.50373	5.15069e-05	-3.15636e-10	-1.50987
109274947	chr12:109274947:C:T	5.27181e-15	-1.73787	-0.848235	1.94268e-05	-1.74091	-0.744013
109275244	chr12:109275244:T:C	1.54025e-14	-3.15636e-10	-1.51395	5.64515e-05	-3.15636e-10	-1.4182
109275553	chr12:109275553:C:T	1.5396e-14	-3.15636e-10	-1.51437	5.2187e-05	-3.15636e-10	-1.49675
109275606	chr12:109275606:G:A	3.96237e-14	-3.15636e-10	-0.569057	0.000153616	-3.15636e-10	-0.417124
109276116	chr12:109276116:A:G	2.06482e-14	-3.15636e-10	-1.22086	5.97915e-05	-3.15636e-10	-1.36072
109276836	chr12:109276836:A:C	2.38176e-15	-2.06086	-1.31979	8.8851e-06	-1.97914	-1.28807
109276891	chr12:109276891:AAG:A	3.55477e-14	-0.156068	-0.521542	0.000139613	0.0389551	-0.551662
109277127	chr12:109277127:T:C	2.26758e-14	-3.15636e-10	-1.12719	9.39203e-05	-3.15636e-10	-0.909137
109277175	chr12:109277175:C:G	2.33783e-14	-3.15636e-10	-1.09668	9.75858e-05	-3.15636e-10	-0.870851
109277353	chr12:109277353:G:A	1.64469e-14	-1.44835	-4.9349e-10	8.0214e-05	-1.06688	-4.9349e-10
109277516	chr12:109277516:T:TA	1.53906e-14	-3.15636e-10	-1.51473	5.68721e-05	-3.15636e-10	-1.41078
109278487	chr12:109278487:A:G	2.33589e-14	-3.15636e-10	-1.09751	9.73745e-05	-3.15636e-10	-0.873019
109278526	chr12:109278526:G:A	7.01774e-15	-1.09445	-1.2056	1.30893e-05	-1.57829	-1.30149
109279095	chr12:109279095:G:A	2.54079e-14	-3.15636e-10	-1.01342	0.000108753	-3.15636e-10	-0.762507
109279252	chr12:109279252:G:A	1.55611e-14	-3.15636e-10	-1.50371	5.13589e-05	-3.15636e-10	-1.51274
109279405	chr12:109279405:G:A	7.96387e-15	-0.962501	-1.21107	1.44936e-05	-1.47187	-1.30601
109279669	chr12:109279669:G:C	2.23145e-14	-3.15636e-10	-1.14325	9.19289e-05	-3.15636e-10	-0.930567
109279892	chr12:109279892:A:G	5.83671e-15	-1.21887	-1.26545	1.13152e-05	-1.67071	-1.35472
109280296	chr12:109280296:T:C	1.53819e-14	-3.15636e-10	-1.51529	5.13068e-05	-3.15636e-10	-1.51376
109280407	chr12:109280407:C:A	1.5582e-14	-3.15636e-10	-1.50236	6.35473e-05	-3.15636e-10	-1.2998
109280514	chr12:109280514:G:C	5.17328e-15	-1.39382	-1.21115	2.33506e-05	-0.983728	-1.31723
109281213	chr12:109281213:G:A	2.72178e-14	-3.15636e-10	-0.944612	0.000118221	-3.15636e-10	-0.679032
109281489	chr12:109281489:A:G	1.58742e-14	-3.15636e-10	-1.48379	5.3129e-05	-3.15636e-10	-1.47886
109282163	chr12:109282163:G:C	1.83286e-14	-3.15636e-10	-1.34002	5.59932e-05	-3.15636e-10	-1.42635
109282583	chr12:109282583:C:T	5.73783e-14	-3.15636e-10	-0.198819	0.00020872	-3.15636e-10	-0.11059
109282953	chr12:109282953:G:A	2.00089e-14	-3.15636e-10	-1.25231	6.82353e-05	-3.15636e-10	-1.22862
109283284	chr12:109283284:A:T	1.79055e-14	-3.15636e-10	-1.36338	6.08071e-05	-3.15636e-10	-1.34388
109283766	chr12:109283766:G:A	2.58954e-15	-1.92662	-1.37038	1.05887e-05	-1.84766	-1.24413
109283958	chr12:109283958:T:C	4.98675e-14	-3.15636e-10	-0.339116	0.000107577	-3.15636e-10	-0.773376
109284308	chr12:109284308:A:G	2.79565e-15	-1.84555	-1.37488	1.18621e-05	-1.72356	-1.25468
109284426	chr12:109284426:G:A	1.67039e-14	-3.15636e-10	-1.43284	5.18253e-05	-3.15636e-10	-1.50371
109284718	chr12:109284718:C:T	1.73196e-14	-3.15636e-10	-1.39665	6.28633e-05	-3.15636e-10	-1.31062
109285428	chr12:109285428:G:A	4.08301e-14	-0.583477	0.0444129	8.80283e-05	-1.56195	0.588024
109286092	chr12:109286092:A:G	4.80733e-14	-0.375758	-4.9349e-10	0.000154107	-0.413933	-4.9349e-10
109287587	chr12:109287587:C:T	3.07074e-14	-3.15636e-10	-0.82398	8.20339e-05	-3.15636e-10	-1.04445
109287651	chr12:109287651:G:A	1.83544e-13	-3.15636e-10	0.963971	0.000493063	-3.15636e-10	0.749053
109287795	chr12:109287795:AG:A	6.40654e-14	-3.15636e-10	-0.0885801	0.000138159	-3.15636e-10	-0.523175
109287858	chr12:109287858:G:A	1.12479e-14	-1.8283	-4.9349e-10	3.04621e-05	-2.0351	-4.9349e-10
109287883	chr12:109287883:G:A	3.22752e-14	-1.92788	1.15369	0.000159092	-2.01267	1.63056
109287902	chr12:109287902:G:A	8.96328e-15	-2.05535	-4.9349e-10	3.05548e-05	-2.03206	-4.9349e-10
109288557	chr12:109288557:A:G	4.9603e-14	-3.15636e-10	-0.344433	0.000178358	-3.15636e-10	-0.267792
109288600	chr12:109288600:C:T	1.74237e-14	-3.15636e-10	-1.39065	6.2759e-05	-3.15636e-10	-1.31228
109288755	chr12:109288755:T:C	7.7927e-15	-0.727597	-1.4677	1.98532e-05	-0.954961	-1.50826
109289083	chr12:109289083:G:A	1.54671e-14	-3.15636e-10	-1.50977	5.12575e-05	-3.15636e-10	-1.51472
109289216	chr12:109289216:G:A	1.58481e-14	-1.48543	-4.9349e-10	3.09226e-05	-2.0201	-4.9349e-10
109289231	chr12:109289231:T:C	4.52774e-15	-1.46392	-1.27434	1.09502e-05	-1.67015	-1.38808
109289835	chr12:109289835:T:C	5.03694e-15	-1.91146	-0.720229	2.50129e-05	-1.81673	-0.415465
109290370	chr12:109290370:G:A	2.97409e-15	-2.00315	-1.1554	1.24626e-05	-2.06851	-0.860343
109290434	chr12:109290434:C:T	2.9544e-14	-3.15636e-10	-0.862603	0.000130629	-3.15636e-10	-0.579219
109290882	chr12:109290882:G:A	2.09508e-14	-1.93555	0.729243	0.00010007	-2.01656	1.17085
109290967	chr12:109290967:A:G	3.88906e-15	-1.82403	-1.06629	1.51006e-05	-1.66927	-1.06757
109291056	chr12:109291056:C:T	3.21197e-15	-1.56926	-1.51234	6.48611e-06	-2.06913	-1.51279
109291563	chr12:109291563:G:A	1.56043e-14	-3.15636e-10	-1.50094	5.82466e-05	-3.15636e-10	-1.3869
109291626	chr12:109291626:G:A	6.21138e-14	-3.15636e-10	-0.119517	0.000225851	-3.15636e-10	-0.0317072
109292537	chr12:109292537:G:A	1.54197e-14	-3.15636e-10	-1.51284	5.17892e-05	-3.15636e-10	-1.5044
109292985	chr12:109292985:C:G	7.91416e-14	-3.15636e-10	0.122755	0.000164127	-3.15636e-10	-0.35094
109293584	chr12:109293584:G:A	9.18862e-15	-2.03052	-4.9349e-10	2.95777e-05	-2.06456	-4.9349e-10
109293663	chr12:109293663:A:G	5.93969e-15	-1.8472	-0.619624	2.97491e-05	-1.73427	-0.324517
109293914	chr12:109293914:C:T	8.31859e-14	-3.15636e-10	0.172593	0.000302165	-3.15636e-10	0.259389
109293979	chr12:109293979:A:G	3.87059e-15	-1.48678	-1.40829	7.9138e-06	-1.9583	-1.42467
109294187	chr12:109294187:C:T	1.71949e-14	-3.15636e-10	-1.40387	5.82775e-05	-3.15636e-10	-1.38637
109294561	chr12:109294561:G:A	4.33623e-15	-1.69017	-1.09131	1.02466e-05	-1.87657	-1.24806
109294608	chr12:109294608:T:C	4.38811e-15	-1.68921	-1.08038	1.03398e-05	-1.87619	-1.23939
109294766	chr12:109294766:AC:A	4.29713e-15	-1.71644	-1.07409	1.01933e-05	-1.89547	-1.23438
109294890	chr12:109294890:T:C	4.38422e-15	-1.60179	-1.16868	1.0299e-05	-1.81049	-1.30904
109295524	chr12:109295524:GCC:G	1.53833e-14	-3.15636e-10	-1.5152	5.13656e-05	-3.15636e-10	-1.51261
109295767	chr12:109295767:T:C	3.95912e-15	-1.73887	-1.1336	9.56809e-06	-1.91116	-1.28199
109296082	chr12:109296082:G:A	3.31765e-14	-3.15636e-10	-0.746642	8.63166e-05	-3.15636e-10	-0.993561
109297380	chr12:109297380:G:A	7.97239e-14	-3.15636e-10	0.130085	0.000165341	-3.15636e-10	-0.343574
109297576	chr12:109297576:C:G	1.11022e-14	-1.84134	-4.9349e-10	5.89026e-05	-1.3757	-4.9349e-10
109297634	chr12:109297634:A:C	4.54315e-14	-3.15636e-10	-0.432279	0.000112886	-3.15636e-10	-0.725202
109297839	chr12:109297839:C:A	1.03528e-14	-2.05951	0.14828	5.19879e-05	-1.9981	0.497525
109298228	chr12:109298228:C:T	4.44973e-15	-1.53843	-1.21721	9.25594e-06	-1.97762	-1.2487
109299274	chr12:109299274:T:C	4.40576e-15	-1.95385	-0.811721	2.49887e-05	-1.82155	-0.411608
109299392	chr12:109299392:T:C	1.80865e-14	-3.15636e-10	-1.35332	5.4018e-05	-3.15636e-10	-1.46227
109299507	chr12:109299507:G:A	5.86003e-15	-2.0691	-0.411235	2.67106e-05	-2.02011	-0.146417
109300271	chr12:109300271:C:T	1.03985e-13	-3.15636e-10	0.395761	0.000207363	-3.15636e-10	-0.117113
109300817	chr12:109300817:G:A	1.85098e-14	-3.15636e-10	-1.33018	5.47662e-05	-3.15636e-10	-1.44851
109301246	chr12:109301246:G:A	1.61573e-14	-3.15636e-10	-1.46611	6.43445e-05	-3.15636e-10	-1.28733
109301747	chr12:109301747:C:A	1.55631e-14	-3.15636e-10	-1.50358	5.12491e-05	-3.15636e-10	-1.51489
109302102	chr12:109302102:C:T	1.80784e-14	-3.15636e-10	-1.35377	5.40033e-05	-3.15636e-10	-1.46254
109302361	chr12:109302361:A:G	1.61874e-14	-3.15636e-10	-1.46425	5.45621e-05	-3.15636e-10	-1.45224
109302585	chr12:109302585:G:A	1.55631e-14	-3.15636e-10	-1.50358	5.12491e-05	-3.15636e-10	-1.51489
109302598	chr12:109302598:A:C	6.38092e-14	-3.15636e-10	-0.0925868	0.000231806	-3.15636e-10	-0.00568112
109302623	chr12:109302623:A:G	8.89154e-15	-2.06338	-4.9349e-10	2.98462e-05	-2.05553	-4.9349e-10
109302637	chr12:109302637:G:A	4.44275e-15	-1.46105	-1.29617	8.86511e-06	-1.9462	-1.32326
109302679	chr12:109302679:C:T	6.60854e-14	-3.15636e-10	-0.0575361	0.000136397	-3.15636e-10	-0.536014
109302788	chr12:109302788:C:T	4.87754e-14	-0.486248	0.124988	0.000111527	-1.29404	0.556724
109302812	chr12:109302812:A:G	1.86118e-14	-3.15636e-10	-1.32469	6.69423e-05	-3.15636e-10	-1.24775
109302931	chr12:109302931:T:C	1.07323e-13	-3.15636e-10	0.427363	0.000213059	-3.15636e-10	-0.0900135
109303443	chr12:109303443:G:A	1.5848e-14	-3.15636e-10	-1.48544	5.16106e-05	-3.15636e-10	-1.50786
109303696	chr12:109303696:G:A	3.47256e-14	-3.15636e-10	-0.701006	8.69173e-05	-3.15636e-10	-0.986626
109304631	chr12:109304631:CCGCCTCT:C	8.82388e-14	0.231562	-4.9349e-10	0.000145455	-0.471714	-4.9349e-10
109304642	chr12:109304642:T:TAGA	8.61967e-14	0.208147	-4.9349e-10	0.000142626	-0.491359	-4.9349e-10
109304643	chr12:109304643:GCTGCCCCC:G	8.70693e-14	0.218219	-4.9349e-10	0.000143848	-0.482823	-4.9349e-10
109305263	chr12:109305263:T:C	8.6922e-15	-1.67904	-0.407016	2.51219e-05	-1.84429	-0.383554
109306430	chr12:109306430:C:T	7.86371e-15	-1.76126	-0.424971	2.30081e-05	-1.91017	-0.405565
109307191	chr12:109307191:G:A	1.5501e-14	-3.15636e-10	-1.50758	5.12236e-05	-3.15636e-10	-1.51538
109307815	chr12:109307815:A:G	3.6715e-15	-1.53519	-1.41269	7.70991e-06	-1.97911	-1.42997
109307931	chr12:109307931:G:A	4.22681e-15	-2.02568	-0.781357	2.82689e-05	-1.8226	-0.287224
109309199	chr12:109309199:C:T	1.80009e-14	-3.15636e-10	-1.35806	6.6231e-05	-3.15636e-10	-1.25843
109310992	chr12:109310992:C:T	1.14884e-13	-3.15636e-10	0.495435	0.000225097	-3.15636e-10	-0.035051
109311001	chr12:109311001:T:C	3.74778e-15	-1.5337	-1.39363	7.85668e-06	-1.97796	-1.41226
109311114	chr12:109311114:G:A	3.41135e-15	-1.70237	-1.319	9.17345e-06	-1.79541	-1.43986
109311389	chr12:109311389:T:C	1.13121e-13	-3.15636e-10	0.479978	0.000222119	-3.15636e-10	-0.0483677
109311784	chr12:109311784:C:A	1.85465e-14	-3.15636e-10	-1.32821	5.48159e-05	-3.15636e-10	-1.4476
109311815	chr12:109311815:A:G	1.53981e-14	-3.15636e-10	-1.51424	5.12256e-05	-3.15636e-10	-1.51534
109311864	chr12:109311864:A:G	1.55656e-14	-3.15636e-10	-1.50342	5.12508e-05	-3.15636e-10	-1.51485
109312198	chr12:109312198:TCA:T	4.11484e-15	-2.07145	-0.762439	2.15122e-05	-2.0438	-0.339168
109312821	chr12:109312821:T:C	3.39098e-15	-1.69914	-1.32822	9.11344e-06	-1.79484	-1.44699
109313248	chr12:109313248:A:G	2.51372e-14	-0.943326	-0.0808105	6.5253e-05	-1.59637	0.323064
109313405	chr12:109313405:A:G	3.46883e-15	-1.72181	-1.28286	9.20042e-06	-1.81508	-1.41726
109314730	chr12:109314730:C:T	3.73921e-15	-2.07341	-0.856204	1.84719e-05	-2.05997	-0.475366
109314882	chr12:109314882:T:G	1.09215e-13	-3.15636e-10	0.444831	0.000215878	-3.15636e-10	-0.0768682
109315090	chr12:109315090:AG:A	1.55129e-14	-3.15636e-10	-1.50681	5.12245e-05	-3.15636e-10	-1.51537
109315509	chr12:109315509:T:C	1.48736e-13	-3.15636e-10	0.753687	0.000282678	-3.15636e-10	0.192724
109315525	chr12:109315525:T:G	1.55582e-14	-3.15636e-10	-1.5039	5.82449e-05	-3.15636e-10	-1.38693
109315537	chr12:109315537:T:A	1.58607e-14	-3.15636e-10	-1.48464	5.86463e-05	-3.15636e-10	-1.38006
109315629	chr12:109315629:T:C	1.13037e-14	-1.82336	-4.9349e-10	3.11482e-05	-2.01283	-4.9349e-10
109315680	chr12:109315680:C:T	3.67852e-15	-1.47139	-1.47458	7.48988e-06	-1.95139	-1.48664
109315856	chr12:109315856:A:G	4.43754e-14	-3.15636e-10	-0.4558	0.000118163	-3.15636e-10	-0.67952
109316223	chr12:109316223:A:G	3.42607e-15	-1.68719	-1.32988	9.22011e-06	-1.7816	-1.4486
109316261	chr12:109316261:C:T	2.13896e-14	-3.15636e-10	-1.18558	7.12265e-05	-3.15636e-10	-1.18572
109316701	chr12:109316701:G:A	1.55171e-14	-3.15636e-10	-1.50654	5.12254e-05	-3.15636e-10	-1.51535
109317818	chr12:109317818:A:G	2.94223e-14	-0.960692	0.0939595	7.86797e-05	-1.60665	0.520455
109318115	chr12:109318115:C:T	1.5496e-14	-3.15636e-10	-1.5079	5.12229e-05	-3.15636e-10	-1.5154
109318255	chr12:109318255:A:G	4.85855e-14	-3.15636e-10	-0.36516	0.000175539	-3.15636e-10	-0.283721
109319424	chr12:109319424:G:A	8.92177e-15	-2.05999	-4.9349e-10	3.37436e-05	-1.93279	-4.9349e-10
109319498	chr12:109319498:G:C	1.8158e-14	-3.15636e-10	-1.34937	5.41543e-05	-3.15636e-10	-1.45975
109319579	chr12:109319579:T:C	1.55678e-14	-3.15636e-10	-1.50328	5.12523e-05	-3.15636e-10	-1.51482
109319631	chr12:109319631:A:G	1.55684e-14	-3.15636e-10	-1.50324	5.12527e-05	-3.15636e-10	-1.51481
109320046	chr12:109320046:G:GT	1.58595e-14	-3.15636e-10	-1.48472	6.14526e-05	-3.15636e-10	-1.33332
109320116	chr12:109320116:C:A	3.41925e-15	-2.06724	-0.951826	1.70182e-05	-2.01993	-0.59737
109320267	chr12:109320267:T:C	3.19611e-15	-2.0386	-1.04795	1.93769e-05	-1.86033	-0.627172
109320326	chr12:109320326:C:T	7.47042e-14	-3.15636e-10	0.0650522	0.00027454	-3.15636e-10	0.163513
109321030	chr12:109321030:G:A	3.57128e-15	-2.05314	-0.922425	1.82521e-05	-1.98705	-0.560256
109321191	chr12:109321191:T:A	2.65626e-14	-3.15636e-10	-0.968979	7.62136e-05	-3.15636e-10	-1.11804
109321275	chr12:109321275:A:G	8.80623e-15	-2.07303	-4.9349e-10	3.14892e-05	-2.00194	-4.9349e-10
109321797	chr12:109321797:GATACAGAGAAATAGAC:G	1.5432e-14	-3.15636e-10	-1.51204	5.13374e-05	-3.15636e-10	-1.51316
109322048	chr12:109322048:TG:T	1.54263e-14	-3.15636e-10	-1.51241	5.13537e-05	-3.15636e-10	-1.51285
109322449	chr12:109322449:T:G	1.20764e-13	-3.15636e-10	0.545356	0.000234181	-3.15636e-10	0.00451241
109322662	chr12:109322662:T:C	1.55602e-14	-3.15636e-10	-1.50377	5.12468e-05	-3.15636e-10	-1.51493
109322777	chr12:109322777:G:A	1.00339e-13	-3.15636e-10	0.360069	0.000372074	-3.15636e-10	0.467509
109322905	chr12:109322905:G:A	1.11422e-14	-1.83775	-4.9349e-10	4.73614e-05	-1.59377	-4.9349e-10
109322908	chr12:109322908:A:G	1.54408e-14	-3.15636e-10	-1.51147	5.13179e-05	-3.15636e-10	-1.51354
109323104	chr12:109323104:C:T	1.53804e-14	-3.15636e-10	-1.51539	5.146e-05	-3.15636e-10	-1.51078
109323950	chr12:109323950:G:A	1.54315e-14	-3.15636e-10	-1.51207	5.13388e-05	-3.15636e-10	-1.51314
109324223	chr12:109324223:T:C	1.06147e-13	-3.15636e-10	0.416344	0.000209726	-3.15636e-10	-0.105781
109324270	chr12:109324270:G:A	3.48941e-14	-3.15636e-10	-0.696167	9.91332e-05	-3.15636e-10	-0.855118
109324300	chr12:109324300:C:T	1.1173e-13	-3.15636e-10	0.467603	0.000219711	-3.15636e-10	-0.0592716
109324781	chr12:109324781:G:T	7.64485e-14	0.0881324	-4.9349e-10	0.00013741	-0.528612	-4.9349e-10
109324945	chr12:109324945:C:T	3.71043e-14	-3.15636e-10	-0.634752	0.000145199	-3.15636e-10	-0.473481
109325086	chr12:109325086:T:C	1.79695e-14	-3.15636e-10	-1.35981	5.38289e-05	-3.15636e-10	-1.46577
109325163	chr12:109325163:C:T	3.24759e-15	-1.71977	-1.3508	8.82363e-06	-1.81465	-1.4595
109325228	chr12:109325228:AT:A	2.25452e-14	-2.06013	0.927166	0.000116174	-2.07378	1.37728
109326063	chr12:109326063:T:A	2.77536e-14	-3.15636e-10	-0.925121	9.86001e-05	-3.15636e-10	-0.860511
109326435	chr12:109326435:G:C	2.09776e-14	-3.15636e-10	-1.20503	6.09664e-05	-3.15636e-10	-1.34126
109326759	chr12:109326759:A:G	1.66502e-14	-3.15636e-10	-1.43606	5.1837e-05	-3.15636e-10	-1.50348
109327228	chr12:109327228:G:T	3.82721e-14	-3.15636e-10	-0.603762	0.000105048	-3.15636e-10	-0.797169
109327669	chr12:109327669:C:T	5.83868e-14	-3.15636e-10	-0.181395	0.000214743	-3.15636e-10	-0.0821392
109327938	chr12:109327938:G:A	2.81855e-15	-1.93838	-1.27388	1.70867e-05	-1.65528	-0.958004
109328738	chr12:109328738:G:A	1.55425e-14	-3.15636e-10	-1.50491	5.57169e-05	-3.15636e-10	-1.4313
109328951	chr12:109328951:CTG:C	1.40585e-14	-1.60525	-4.9349e-10	5.57501e-05	-1.4307	-4.9349e-10
109330717	chr12:109330717:A:G	8.85511e-15	-2.06749	-4.9349e-10	3.21489e-05	-1.9812	-4.9349e-10
109330927	chr12:109330927:G:T	4.3156e-15	-1.81874	-0.967509	2.26459e-05	-1.48858	-0.843022
109330962	chr12:109330962:T:C	2.82097e-15	-1.93963	-1.27178	1.73196e-05	-1.64473	-0.955014
109331876	chr12:109331876:G:C	2.42646e-15	-1.847	-1.51505	7.71953e-06	-1.90033	-1.5075
109332106	chr12:109332106:C:CTGGGATT	1.63044e-14	-3.15636e-10	-1.45705	5.57023e-05	-3.15636e-10	-1.43156
109332728	chr12:109332728:C:A	1.57266e-14	-3.15636e-10	-1.49313	5.14897e-05	-3.15636e-10	-1.5102
109332785	chr12:109332785:G:A	1.54718e-14	-3.15636e-10	-1.50946	5.44525e-05	-3.15636e-10	-1.45425
109332800	chr12:109332800:T:C	1.21984e-14	-1.74718	-4.9349e-10	3.92583e-05	-1.78142	-4.9349e-10
109333807	chr12:109333807:T:A	1.67022e-14	-3.15636e-10	-1.43294	5.58331e-05	-3.15636e-10	-1.42922
109333967	chr12:109333967:CTTA:C	1.54203e-14	-3.15636e-10	-1.5128	5.12436e-05	-3.15636e-10	-1.51499
109334129	chr12:109334129:A:G	1.72938e-14	-1.55849	0.160351	0.000109696	-0.955363	0.201492
109334550	chr12:109334550:C:T	2.38744e-15	-1.88201	-1.49626	7.30249e-06	-1.96678	-1.49659
109334643	chr12:109334643:T:G	2.17956e-14	-2.07388	0.907107	7.34085e-05	-2.04879	0.893244
109334790	chr12:109334790:C:T	2.93873e-14	-0.867921	-4.9349e-10	0.00020139	-0.146341	-4.9349e-10
109334951	chr12:109334951:C:T	1.70061e-14	-3.15636e-10	-1.41491	5.81526e-05	-3.15636e-10	-1.38851
109335122	chr12:109335122:T:C	2.03777e-15	-2.0286	-1.50803	7.71223e-06	-1.91779	-1.49099
109335257	chr12:109335257:G:A	3.57958e-15	-1.98628	-0.986962	1.62078e-05	-1.79167	-0.874416
109335621	chr12:109335621:AC:A	1.76788e-14	-3.15636e-10	-1.37612	5.63319e-05	-3.15636e-10	-1.42032
109335854	chr12:109335854:T:C	3.66955e-15	-1.99576	-0.952652	1.65006e-05	-1.80947	-0.838713
109335875	chr12:109335875:T:C	3.63347e-15	-1.98822	-0.970081	1.6453e-05	-1.79392	-0.85715
109336089	chr12:109336089:CA:C	2.49242e-15	-1.99788	-1.33735	1.0934e-05	-1.82322	-1.23649
109336274	chr12:109336274:C:T	1.53951e-14	-3.15636e-10	-1.51443	5.12468e-05	-3.15636e-10	-1.51493
109336411	chr12:109336411:A:T	2.38042e-14	-3.15636e-10	-1.07862	7.26262e-05	-3.15636e-10	-1.16626
109336458	chr12:109336458:A:C	2.72164e-14	-1.69631	0.751649	0.000156222	-1.13194	0.731637
109336755	chr12:109336755:C:T	1.24807e-14	-1.31998	-0.404327	5.42454e-05	-0.879956	-0.57811
109337264	chr12:109337264:A:G	2.32915e-14	-2.07271	0.972316	8.35157e-05	-2.03311	1.00656
109337343	chr12:109337343:G:A	3.33248e-15	-1.98203	-1.06273	1.50038e-05	-1.78308	-0.9602
109337471	chr12:109337471:C:T	1.6031e-14	-3.15636e-10	-1.47396	5.60265e-05	-3.15636e-10	-1.42576
109337589	chr12:109337589:C:A	2.46625e-14	-2.06997	1.02677	9.02407e-05	-2.02141	1.07231
109338040	chr12:109338040:A:G	3.01381e-15	-2.06682	-1.07846	1.26846e-05	-1.93994	-0.971251
109338129	chr12:109338129:C:T	2.04122e-14	-2.07361	0.841259	7.33317e-05	-2.05188	0.895291
109338130	chr12:109338130:G:A	1.70957e-13	-0.394021	1.28695	0.000598153	-0.000939334	0.943203
109338139	chr12:109338139:G:A	2.3404e-15	-2.06517	-1.33299	9.85716e-06	-1.94164	-1.22174
109338296	chr12:109338296:A:G	2.22639e-14	-2.07375	0.928235	7.8639e-05	-2.05039	0.963672
109339556	chr12:109339556:T:C	5.82137e-14	-1.27544	1.09108	0.000173391	-0.947455	0.651423
109339872	chr12:109339872:A:G	2.57923e-14	-2.07387	1.07546	9.18825e-05	-2.04325	1.11218
109339940	chr12:109339940:G:A	1.54694e-14	-3.15636e-10	-1.50962	5.12707e-05	-3.15636e-10	-1.51446
109340059	chr12:109340059:A:G	5.74359e-14	-0.688624	0.490809	0.000171205	-0.562974	0.254254
109340063	chr12:109340063:AC:A	1.55157e-14	-3.15636e-10	-1.50663	5.14786e-05	-3.15636e-10	-1.51042
109340101	chr12:109340101:T:C	1.60864e-13	-1.69326	2.52534	0.000784256	-1.09989	2.31304
109340403	chr12:109340403:A:G	1.57098e-13	-1.65059	2.45897	0.00078501	-1.03189	2.24601
109340441	chr12:109340441:T:A	1.57331e-14	-3.15636e-10	-1.49272	5.2894e-05	-3.15636e-10	-1.48329
109340443	chr12:109340443:A:T	1.5772e-14	-3.15636e-10	-1.49025	5.2746e-05	-3.15636e-10	-1.4861
109340727	chr12:109340727:T:TA	1.57352e-13	-1.67418	2.48418	0.000775234	-1.06785	2.26943
109341073	chr12:109341073:A:G	2.60584e-14	-1.16754	0.179399	8.89182e-05	-0.839095	-0.124772
109341092	chr12:109341092:G:A	6.39244e-14	-0.557075	0.466292	0.00019498	-0.409609	0.230924
109341435	chr12:109341435:C:T	8.96928e-15	-1.66831	-0.38637	4.72453e-05	-1.16823	-0.428
109341811	chr12:109341811:T:C	6.09981e-14	-1.7001	1.56246	0.000325983	-1.12688	1.46214
109342657	chr12:109342657:C:A	2.52854e-14	-1.29322	0.274966	8.37641e-05	-0.993402	-0.0301769
109343082	chr12:109343082:A:T	2.69941e-14	-3.15636e-10	-0.952866	0.000110391	-3.15636e-10	-0.747557
109343142	chr12:109343142:G:A	2.45776e-15	-2.06998	-1.27926	1.0307e-05	-1.96422	-1.15454
109343560	chr12:109343560:T:C	1.72323e-14	-1.6584	0.256701	7.98301e-05	-1.13758	0.065899
109343610	chr12:109343610:A:C	7.0358e-14	-0.553841	0.558953	0.000213826	-0.40855	0.322132
109343762	chr12:109343762:G:A	1.89885e-14	-1.65864	0.353988	9.0462e-05	-1.14071	0.19406
109344089	chr12:109344089:T:G	1.26498e-14	-1.71084	-4.9349e-10	3.04043e-05	-2.037	-4.9349e-10
109344108	chr12:109344108:T:C	1.97003e-14	-1.61008	0.342233	9.29947e-05	-1.06403	0.144991
109344261	chr12:109344261:A:G	2.2872e-14	-3.15636e-10	-1.11857	7.28401e-05	-3.15636e-10	-1.16332
109344407	chr12:109344407:C:T	2.8623e-14	-1.35852	0.464247	9.19577e-05	-1.07237	0.142114
109344603	chr12:109344603:T:C	1.51546e-13	-1.66706	2.43947	0.000747732	-1.05794	2.2234
109344851	chr12:109344851:A:G	2.46779e-14	-2.07138	1.02881	8.58283e-05	-2.06058	1.06135
109344892	chr12:109344892:A:C	2.0966e-14	-3.15636e-10	-1.20558	6.68526e-05	-3.15636e-10	-1.24909
109344935	chr12:109344935:G:A	1.17395e-14	-1.78552	-4.9349e-10	5.23832e-05	-1.493	-4.9349e-10
109345028	chr12:109345028:A:G	1.39921e-13	-1.69637	2.38896	0.000677488	-1.10807	2.17488
109345548	chr12:109345548:G:A	1.49645e-13	-1.65271	2.41249	0.000745163	-1.03524	2.19726
109345577	chr12:109345577:T:C	1.58909e-14	-3.15636e-10	-1.48274	5.52805e-05	-3.15636e-10	-1.43916
109346203	chr12:109346203:G:A	2.49766e-15	-2.06898	-1.26415	1.0562e-05	-1.95838	-1.13594
109346466	chr12:109346466:G:A	1.95038e-15	-2.06509	-1.51537	7.17463e-06	-1.972	-1.50903
109346508	chr12:109346508:T:C	1.53839e-14	-3.15636e-10	-1.51516	5.2053e-05	-3.15636e-10	-1.49932
109346600	chr12:109346600:A:C	1.10373e-14	-1.84721	-4.9349e-10	4.03405e-05	-1.75423	-4.9349e-10
109346897	chr12:109346897:G:A	1.94301e-15	-2.06895	-1.51529	7.0547e-06	-1.98648	-1.5114
109347080	chr12:109347080:G:A	2.61919e-14	-2.07377	1.09073	9.33056e-05	-2.04197	1.12626
109347082	chr12:109347082:A:AC	1.08725e-13	-3.15636e-10	0.440341	0.000256427	-3.15636e-10	0.0952623
109347271	chr12:109347271:A:G	2.31008e-15	-2.07125	-1.33995	9.47992e-06	-1.97243	-1.22997
109347436	chr12:109347436:C:T	8.79981e-15	-2.07375	-4.9349e-10	3.15632e-05	-1.99959	-4.9349e-10
109347805	chr12:109347805:C:T	1.55576e-14	-3.15636e-10	-1.50394	5.1223e-05	-3.15636e-10	-1.51539
109348350	chr12:109348350:A:AT	1.30486e-14	-1.6798	-4.9349e-10	6.2021e-05	-1.32411	-4.9349e-10
109348877	chr12:109348877:G:A	2.64493e-14	-2.07247	1.09922	9.50124e-05	-2.03215	1.13457
109349682	chr12:109349682:C:T	2.10704e-15	-2.07083	-1.43237	7.59123e-06	-2.01049	-1.4141
109349727	chr12:109349727:G:A	2.35998e-14	-3.15636e-10	-1.08725	6.86276e-05	-3.15636e-10	-1.22289
109349888	chr12:109349888:G:A	2.36601e-14	-1.36286	0.278159	7.79034e-05	-1.06849	-0.0276221
109349939	chr12:109349939:C:T	2.53641e-14	-2.07386	1.05871	9.1195e-05	-2.04422	1.10564
109350045	chr12:109350045:A:G	1.5211e-14	-1.65577	0.129309	7.24089e-05	-1.12321	-0.0460453
109350227	chr12:109350227:C:G	2.63174e-15	-2.0605	-1.22034	7.72607e-06	-2.0234	-1.38358
109350365	chr12:109350365:C:T	2.419e-15	-2.07266	-1.29247	9.74843e-06	-2.01928	-1.15519
109350548	chr12:109350548:G:A	2.2893e-14	-3.15636e-10	-1.11766	9.19885e-05	-3.15636e-10	-0.92992
109351086	chr12:109351086:G:A	8.82256e-15	-2.07117	-4.9349e-10	3.32421e-05	-1.94777	-4.9349e-10
109351501	chr12:109351501:A:G	2.37026e-14	-3.15636e-10	-1.0829	6.88622e-05	-3.15636e-10	-1.21948
109352367	chr12:109352367:T:C	3.27622e-14	-3.15636e-10	-0.759209	0.000103325	-3.15636e-10	-0.813703
109352415	chr12:109352415:T:C	1.80632e-14	-1.35461	-4.9349e-10	4.36154e-05	-1.67617	-4.9349e-10
109352750	chr12:109352750:T:C	8.86737e-15	-2.06611	-4.9349e-10	3.24613e-05	-1.97153	-4.9349e-10
109352761	chr12:109352761:G:T	8.87778e-15	-2.06493	-4.9349e-10	3.23287e-05	-1.97563	-4.9349e-10
109352780	chr12:109352780:A:G	8.8285e-15	-2.0705	-4.9349e-10	3.31565e-05	-1.95034	-4.9349e-10
109352936	chr12:109352936:T:A	6.53945e-15	-1.82225	-0.548381	2.44257e-05	-1.69935	-0.556596
109352947	chr12:109352947:C:A	4.18869e-15	-1.85916	-0.956934	1.83485e-05	-1.56112	-0.980918
109353165	chr12:109353165:G:C	1.6912e-14	-3.15636e-10	-1.42046	6.15107e-05	-3.15636e-10	-1.33237
109353169	chr12:109353169:A:T	2.22421e-14	-3.15636e-10	-1.1465	8.05717e-05	-3.15636e-10	-1.06244
109353298	chr12:109353298:G:A	8.82343e-15	-2.07107	-4.9349e-10	3.22146e-05	-1.97916	-4.9349e-10
109353720	chr12:109353720:C:T	1.74601e-14	-3.15636e-10	-1.38857	5.67333e-05	-3.15636e-10	-1.41322
109353815	chr12:109353815:C:A	3.31981e-15	-2.07343	-0.975142	8.14191e-06	-2.06456	-1.29
109354043	chr12:109354043:ATTC:A	5.66747e-15	-1.83351	-0.68023	2.09249e-05	-1.71594	-0.694701
109354978	chr12:109354978:A:C	4.53273e-15	-2.04216	-0.695	1.63666e-05	-1.99859	-0.657753
109355468	chr12:109355468:G:A	1.37005e-14	-1.63105	-4.9349e-10	3.22815e-05	-1.97709	-4.9349e-10
109356932	chr12:109356932:A:G	5.85833e-15	-1.81993	-0.660687	2.72784e-05	-1.45754	-0.687952
109357070	chr12:109357070:A:G	5.42378e-15	-1.76567	-0.792023	2.02732e-05	-1.63195	-0.810333
109357121	chr12:109357121:G:GA	3.68165e-15	-1.67526	-1.26986	1.41058e-05	-1.5992	-1.2058
109357361	chr12:109357361:T:G	5.34352e-15	-1.77299	-0.799611	1.99469e-05	-1.64094	-0.817576
109358709	chr12:109358709:A:G	2.91203e-14	-3.15636e-10	-0.877049	8.20383e-05	-3.15636e-10	-1.0444
109358974	chr12:109358974:C:G	1.88439e-14	-3.15636e-10	-1.31229	6.71478e-05	-3.15636e-10	-1.24469
109358994	chr12:109358994:C:A	6.39205e-15	-1.56973	-0.823698	3.64693e-05	-1.2093	-0.645809
109359027	chr12:109359027:C:T	4.33221e-15	-1.41839	-1.36402	1.5939e-05	-1.39182	-1.29099
109359246	chr12:109359246:G:A	1.98038e-15	-2.05694	-1.50826	7.32186e-06	-2.07379	-1.38693
109359323	chr12:109359323:G:A	1.53965e-14	-3.15636e-10	-1.51434	5.21763e-05	-3.15636e-10	-1.49695
109360161	chr12:109360161:C:A	9.86239e-15	-1.95976	-4.9349e-10	3.6824e-05	-1.84543	-4.9349e-10
109360677	chr12:109360677:TC:T	2.40099e-15	-2.04633	-1.32627	6.48329e-06	-2.07385	-1.5085
109361525	chr12:109361525:G:A	2.32387e-15	-2.06428	-1.34097	8.39589e-06	-2.07381	-1.25003
109361544	chr12:109361544:G:A	2.60993e-15	-1.93083	-1.35833	1.07194e-05	-1.74025	-1.33928
109361682	chr12:109361682:C:T	3.81117e-14	-3.15636e-10	-0.607963	0.000129845	-3.15636e-10	-0.585238
109361837	chr12:109361837:AAAAG:A	1.71652e-14	-3.15636e-10	-1.4056	5.7699e-05	-3.15636e-10	-1.39634
109361937	chr12:109361937:A:G	2.39219e-14	-3.15636e-10	-1.07369	7.74001e-05	-3.15636e-10	-1.10259
109362061	chr12:109362061:C:CT	2.83005e-15	-2.02715	-1.18104	6.8452e-06	-2.07184	-1.4562
109362318	chr12:109362318:A:G	2.65744e-14	-3.15636e-10	-0.968535	0.00010109	-3.15636e-10	-0.835575
109362604	chr12:109362604:G:A	2.61389e-14	-3.15636e-10	-0.985062	9.92391e-05	-3.15636e-10	-0.854051
109362638	chr12:109362638:G:A	2.41711e-14	-3.15636e-10	-1.06333	6.94229e-05	-3.15636e-10	-1.21137
109362683	chr12:109362683:T:G	4.34489e-15	-2.0124	-0.767085	1.56913e-05	-1.95314	-0.745337
109362801	chr12:109362801:C:T	1.59463e-14	-3.15636e-10	-1.47926	5.5071e-05	-3.15636e-10	-1.44296
109362951	chr12:109362951:C:T	2.68853e-14	-3.15636e-10	-0.956905	0.000102327	-3.15636e-10	-0.823408
109363173	chr12:109363173:A:G	2.69543e-15	-2.06954	-1.18738	1.05059e-05	-2.04695	-1.05269
109363332	chr12:109363332:C:T	2.94795e-15	-1.84225	-1.32512	1.26529e-05	-1.6101	-1.3036
109363571	chr12:109363571:G:A	3.07363e-14	-3.15636e-10	-0.823039	9.16104e-05	-3.15636e-10	-0.934039
109363633	chr12:109363633:A:G	2.67389e-15	-1.90849	-1.35646	1.10869e-05	-1.70661	-1.33921
109363848	chr12:109363848:A:G	1.21205e-14	-1.75359	-4.9349e-10	3.56107e-05	-1.87894	-4.9349e-10
109363868	chr12:109363868:C:T	1.17967e-14	-1.78066	-4.9349e-10	5.10352e-05	-1.51907	-4.9349e-10
109363998	chr12:109363998:A:G	8.75267e-15	-1.55998	-0.519144	3.9401e-05	-1.15445	-0.623344
109364454	chr12:109364454:C:T	3.94071e-15	-2.02526	-0.851864	1.41352e-05	-1.97114	-0.83178
109364505	chr12:109364505:T:C	9.0118e-15	-2.04995	-4.9349e-10	3.13141e-05	-2.00752	-4.9349e-10
109364596	chr12:109364596:T:C	2.81404e-15	-1.89767	-1.31619	1.17786e-05	-1.68999	-1.29531
109364818	chr12:109364818:A:G	3.64737e-14	-3.15636e-10	-0.651893	9.79327e-05	-3.15636e-10	-0.867303
109365036	chr12:109365036:C:T	1.62433e-14	-3.15636e-10	-1.46081	6.02491e-05	-3.15636e-10	-1.35309
109365041	chr12:109365041:C:T	1.622e-14	-3.15636e-10	-1.46224	6.00976e-05	-3.15636e-10	-1.35561
109365042	chr12:109365042:G:A	2.70207e-15	-1.90231	-1.35215	1.11195e-05	-1.70837	-1.33451
109365067	chr12:109365067:T:G	2.31753e-15	-2.03404	-1.37394	6.44842e-06	-2.07317	-1.51458
109365444	chr12:109365444:C:A	2.33929e-15	-2.06201	-1.33663	8.46305e-06	-1.87815	-1.43772
109365912	chr12:109365912:C:T	2.38061e-14	-3.15636e-10	-1.07854	6.87035e-05	-3.15636e-10	-1.22178
109366389	chr12:109366389:A:G	3.00717e-15	-2.00729	-1.14019	7.01588e-06	-2.06611	-1.4373
109366417	chr12:109366417:G:A	8.83065e-15	-1.48866	-0.581598	4.17999e-05	-1.01997	-0.698722
109366604	chr12:109366604:C:T	2.38418e-14	-3.15636e-10	-1.07704	6.87761e-05	-3.15636e-10	-1.22073
109366778	chr12:109366778:G:A	1.46485e-14	-0.893176	-0.670974	6.26746e-05	-0.382025	-0.931602
109367039	chr12:109367039:G:A	2.96782e-15	-1.87684	-1.28382	1.2591e-05	-1.65785	-1.26075
109367166	chr12:109367166:A:C	4.50024e-15	-2.04754	-0.69681	1.61801e-05	-2.00535	-0.662449
109367230	chr12:109367230:T:C	9.33579e-15	-2.01463	-4.9349e-10	3.05495e-05	-2.03223	-4.9349e-10
109367276	chr12:109367276:T:C	2.86806e-14	-3.15636e-10	-0.892264	0.000107022	-3.15636e-10	-0.778552
109367509	chr12:109367509:G:A	1.54617e-14	-3.15636e-10	-1.51012	5.25072e-05	-3.15636e-10	-1.49063
109367832	chr12:109367832:G:A	9.44566e-15	-2.00293	-4.9349e-10	2.96491e-05	-2.06215	-4.9349e-10
109368123	chr12:109368123:A:G	2.07059e-15	-2.00527	-1.51538	6.78404e-06	-2.02747	-1.50954
109368305	chr12:109368305:A:G	1.9912e-14	-3.15636e-10	-1.25716	6.14834e-05	-3.15636e-10	-1.33282
109368549	chr12:109368549:G:A	9.0145e-15	-2.04965	-4.9349e-10	3.1353e-05	-2.00627	-4.9349e-10
109369151	chr12:109369151:C:A	2.41114e-14	-3.15636e-10	-1.0658	6.92823e-05	-3.15636e-10	-1.21339
109369541	chr12:109369541:A:G	2.76943e-15	-1.89988	-1.32996	1.15395e-05	-1.69298	-1.31283
109369904	chr12:109369904:T:G	8.66806e-15	-1.47594	-0.612903	3.9951e-05	-1.05294	-0.710988
109369986	chr12:109369986:C:G	1.50203e-14	-0.838339	-0.700743	6.61846e-05	-0.293694	-0.965441
109370070	chr12:109370070:T:A	5.98586e-14	-3.15636e-10	-0.156499	0.000127461	-3.15636e-10	-0.603775
109370223	chr12:109370223:C:G	2.39408e-14	-3.15636e-10	-1.0729	8.43748e-05	-3.15636e-10	-1.01631
109370768	chr12:109370768:T:A	5.15741e-15	-1.59805	-1.01	2.17942e-05	-1.26588	-1.10406
109370966	chr12:109370966:C:G	8.36148e-15	-1.49888	-0.625967	3.83197e-05	-1.08232	-0.723293
109371100	chr12:109371100:C:G	3.77111e-15	-1.99313	-0.927984	7.74465e-06	-2.06645	-1.33813
109371118	chr12:109371118:C:T	8.81032e-15	-2.07256	-4.9349e-10	2.93926e-05	-2.07084	-4.9349e-10
109371373	chr12:109371373:C:T	2.03758e-14	-3.15636e-10	-1.23414	6.30705e-05	-3.15636e-10	-1.30733
109371609	chr12:109371609:T:C	1.00149e-14	-1.94441	-4.9349e-10	2.9308e-05	-2.07372	-4.9349e-10
109371969	chr12:109371969:C:T	1.56213e-14	-3.15636e-10	-1.49985	5.53737e-05	-3.15636e-10	-1.43748
109372058	chr12:109372058:T:C	2.00034e-14	-3.15636e-10	-1.25258	6.14722e-05	-3.15636e-10	-1.333
109372311	chr12:109372311:G:A	2.86553e-15	-2.01742	-1.17831	6.7654e-06	-2.07259	-1.46717
109372599	chr12:109372599:T:A	1.89253e-14	-3.15636e-10	-1.30798	5.82412e-05	-3.15636e-10	-1.38699
109372697	chr12:109372697:G:T	1.76007e-14	-0.829372	-0.551175	7.51628e-05	-0.304624	-0.827302
109372795	chr12:109372795:A:G	1.53824e-14	-3.15636e-10	-1.51526	5.28534e-05	-3.15636e-10	-1.48406
109372858	chr12:109372858:C:CT	8.89295e-15	-2.06323	-4.9349e-10	3.22815e-05	-1.97709	-4.9349e-10
109373389	chr12:109373389:ATATAAT:A	3.16438e-14	-3.15636e-10	-0.793942	0.000107047	-3.15636e-10	-0.778319
109373807	chr12:109373807:C:T	1.87254e-14	-3.15636e-10	-1.3186	5.77969e-05	-3.15636e-10	-1.39465
109373910	chr12:109373910:C:A	1.84547e-14	-3.15636e-10	-1.33317	5.7127e-05	-3.15636e-10	-1.40631
109373966	chr12:109373966:G:A	1.98653e-14	-3.15636e-10	-1.25951	5.95487e-05	-3.15636e-10	-1.36479
109374347	chr12:109374347:C:T	1.84009e-14	-3.15636e-10	-1.33608	7.03382e-05	-3.15636e-10	-1.19827
109374736	chr12:109374736:T:C	3.57897e-14	-3.15636e-10	-0.670824	0.000154777	-3.15636e-10	-0.4096
109374771	chr12:109374771:G:A	2.50383e-15	-1.86506	-1.4656	1.06836e-05	-1.62894	-1.45393
109374815	chr12:109374815:G:A	2.42403e-14	-3.15636e-10	-1.06047	6.95115e-05	-3.15636e-10	-1.21009
109375119	chr12:109375119:T:TG	1.0423e-14	-1.90447	-4.9349e-10	3.17062e-05	-1.99507	-4.9349e-10
109375135	chr12:109375135:G:A	1.97118e-14	-3.15636e-10	-1.26727	6.03367e-05	-3.15636e-10	-1.35164
109375603	chr12:109375603:A:G	1.86355e-14	-3.15636e-10	-1.32341	5.758e-05	-3.15636e-10	-1.39841
109375860	chr12:109375860:C:T	8.95934e-15	-1.4865	-0.569288	4.10538e-05	-1.06601	-0.670688
109375867	chr12:109375867:T:C	3.7647e-15	-2.01387	-0.908948	7.77898e-06	-2.07169	-1.32847
109376119	chr12:109376119:TCATACAC:T	1.92699e-14	-3.15636e-10	-1.28994	6.82909e-05	-3.15636e-10	-1.22781
109376273	chr12:109376273:T:G	2.99322e-15	-1.8658	-1.28633	1.27342e-05	-1.64308	-1.26421
109376378	chr12:109376378:G:T	9.10839e-15	-2.03929	-4.9349e-10	3.08498e-05	-2.02245	-4.9349e-10
109376382	chr12:109376382:G:A	1.91767e-14	-3.15636e-10	-1.29479	5.89007e-05	-3.15636e-10	-1.37573
109376423	chr12:109376423:C:G	3.04381e-15	-1.8182	-1.31717	1.31663e-05	-1.58092	-1.293
109376630	chr12:109376630:C:T	1.95654e-14	-3.15636e-10	-1.27472	5.98421e-05	-3.15636e-10	-1.35987
109377099	chr12:109377099:A:G	2.56156e-15	-1.85303	-1.45484	1.09329e-05	-1.6214	-1.43841
109377298	chr12:109377298:T:G	4.30364e-15	-1.64038	-1.14865	1.68549e-05	-1.29202	-1.33492
109377334	chr12:109377334:CAT:C	4.57909e-14	-3.15636e-10	-0.424399	0.000143918	-3.15636e-10	-0.48234
109377488	chr12:109377488:C:A	1.62851e-14	-3.15636e-10	-1.45823	5.37653e-05	-3.15636e-10	-1.46695
109377910	chr12:109377910:C:A	2.64583e-15	-1.82219	-1.45331	1.14546e-05	-1.57647	-1.43672
109378265	chr12:109378265:A:G	1.0302e-14	-1.91614	-4.9349e-10	4.92575e-05	-1.55452	-4.9349e-10
109378815	chr12:109378815:G:A	2.99331e-15	-1.98181	-1.1703	1.03164e-05	-2.03813	-1.07972
109379093	chr12:109379093:C:G	9.11152e-15	-2.03894	-4.9349e-10	3.08404e-05	-2.02276	-4.9349e-10
109379140	chr12:109379140:T:G	2.65861e-15	-1.83232	-1.43836	1.1469e-05	-1.59134	-1.4206
109379233	chr12:109379233:A:G	2.20228e-15	-1.94418	-1.51481	7.12109e-06	-1.97523	-1.5133
109379666	chr12:109379666:G:A	4.03521e-14	-3.15636e-10	-0.550841	9.28628e-05	-3.15636e-10	-0.92046
109380051	chr12:109380051:A:G	9.03581e-15	-2.04729	-4.9349e-10	3.11945e-05	-2.01134	-4.9349e-10
109380068	chr12:109380068:T:C	2.3784e-15	-2.0146	-1.36746	6.60533e-06	-2.07053	-1.49317
109380069	chr12:109380069:A:T	2.49177e-15	-2.01299	-1.3225	6.73758e-06	-2.07017	-1.47372
109380092	chr12:109380092:G:A	2.40296e-14	-3.15636e-10	-1.0692	6.91102e-05	-3.15636e-10	-1.21588
109380530	chr12:109380530:T:C	6.56279e-15	-1.99569	-0.371374	1.08038e-05	-2.06707	-1.00461
109381185	chr12:109381185:T:C	3.81637e-15	-1.97162	-0.93756	7.80003e-06	-2.05806	-1.3394
109381376	chr12:109381376:G:A	3.76966e-14	-3.15636e-10	-0.618915	0.000104241	-3.15636e-10	-0.804875
109381555	chr12:109381555:A:G	3.8372e-15	-1.96772	-0.936025	7.81351e-06	-2.05657	-1.33916
109381603	chr12:109381603:G:A	1.9277e-14	-3.15636e-10	-1.28957	5.91357e-05	-3.15636e-10	-1.37175
109381640	chr12:109381640:AC:A	5.34785e-15	-2.01649	-0.555296	1.94839e-05	-1.95896	-0.523032
109381643	chr12:109381643:A:T	5.38007e-15	-2.01363	-0.552151	1.96203e-05	-1.95503	-0.519986
109381668	chr12:109381668:TG:T	2.94862e-15	-1.84471	-1.32243	1.26458e-05	-1.61239	-1.30187
109381678	chr12:109381678:A:T	2.15389e-15	-1.96582	-1.51539	7.00931e-06	-1.99421	-1.51013
109381826	chr12:109381826:A:T	2.08093e-14	-3.15636e-10	-1.21309	6.31354e-05	-3.15636e-10	-1.3063
109381916	chr12:109381916:G:A	2.47746e-14	-3.15636e-10	-1.03866	7.0873e-05	-3.15636e-10	-1.19069
109381922	chr12:109381922:A:T	9.39252e-15	-1.38838	-0.62019	4.33806e-05	-0.933677	-0.747895
109382861	chr12:109382861:A:G	2.4574e-14	-3.15636e-10	-1.0468	7.04428e-05	-3.15636e-10	-1.19678
109382972	chr12:109382972:A:G	2.74107e-15	-1.88112	-1.35902	1.15154e-05	-1.66506	-1.34284
109383060	chr12:109383060:T:C	2.1662e-15	-1.96088	-1.51463	6.98807e-06	-1.99408	-1.5133
109383070	chr12:109383070:A:G	9.18749e-15	-1.34238	-0.688257	4.24837e-05	-0.894424	-0.808039
109383399	chr12:109383399:C:T	1.13186e-14	-1.82204	-4.9349e-10	2.97258e-05	-2.05957	-4.9349e-10
109383762	chr12:109383762:G:A	2.47746e-14	-3.15636e-10	-1.03866	7.0873e-05	-3.15636e-10	-1.19069
109384054	chr12:109384054:G:A	1.87852e-14	-3.15636e-10	-1.31541	5.80147e-05	-3.15636e-10	-1.39089
109384551	chr12:109384551:C:CA	2.47309e-14	-3.15636e-10	-1.04043	7.07638e-05	-3.15636e-10	-1.19224
109385195	chr12:109385195:A:C	1.77794e-14	-3.15636e-10	-1.37044	6.81545e-05	-3.15636e-10	-1.22981
109385767	chr12:109385767:G:A	2.62043e-15	-1.84122	-1.44392	1.12489e-05	-1.60535	-1.42597
109385865	chr12:109385865:C:A	1.88468e-14	-3.15636e-10	-1.31214	5.80945e-05	-3.15636e-10	-1.38951
109386286	chr12:109386286:G:A	3.20558e-15	-1.63981	-1.44378	1.48156e-05	-1.3287	-1.4272
109386366	chr12:109386366:ATACT:A	5.14018e-14	-3.15636e-10	-0.308811	0.00016176	-3.15636e-10	-0.365468
109386477	chr12:109386477:G:A	2.70825e-15	-1.80996	-1.44222	1.17929e-05	-1.55883	-1.42526
109386732	chr12:109386732:C:A	9.10879e-14	-3.15636e-10	0.26334	0.000185523	-3.15636e-10	-0.228405
109386921	chr12:109386921:G:A	8.40968e-15	-1.50161	-0.617491	1.09728e-05	-1.94138	-1.11478
109387128	chr12:109387128:C:T	2.1865e-14	-3.15636e-10	-1.1636	6.56003e-05	-3.15636e-10	-1.268
109387337	chr12:109387337:A:G	2.26736e-14	-3.15636e-10	-1.12728	6.84853e-05	-3.15636e-10	-1.22496
109387463	chr12:109387463:A:T	1.55244e-14	-3.15636e-10	-1.50607	5.28681e-05	-3.15636e-10	-1.48378
109387683	chr12:109387683:C:T	2.04349e-14	-3.15636e-10	-1.23124	6.18337e-05	-3.15636e-10	-1.32713
109387839	chr12:109387839:C:A	2.55449e-14	-3.15636e-10	-1.00805	7.27203e-05	-3.15636e-10	-1.16496
109388022	chr12:109388022:A:G	2.02032e-14	-3.15636e-10	-1.24264	6.12267e-05	-3.15636e-10	-1.337
109388058	chr12:109388058:T:A	1.96571e-14	-3.15636e-10	-1.27004	5.99705e-05	-3.15636e-10	-1.35773
109388241	chr12:109388241:A:T	1.03998e-14	-1.45026	-0.456438	4.70146e-05	-1.01217	-0.588952
109388261	chr12:109388261:C:A	1.94612e-14	-3.15636e-10	-1.28006	5.94891e-05	-3.15636e-10	-1.36579
109388289	chr12:109388289:T:C	2.19471e-14	-3.15636e-10	-1.15985	9.47033e-05	-3.15636e-10	-0.900834
109388329	chr12:109388329:G:C	2.64623e-14	-3.15636e-10	-0.972765	7.48438e-05	-3.15636e-10	-1.13618
109388363	chr12:109388363:C:T	5.30215e-15	-2.01176	-0.568616	1.93697e-05	-1.95194	-0.535931
109388370	chr12:109388370:C:T	1.97916e-14	-3.15636e-10	-1.26323	6.03059e-05	-3.15636e-10	-1.35215
109388464	chr12:109388464:G:A	1.96727e-14	-3.15636e-10	-1.26925	6.00057e-05	-3.15636e-10	-1.35714
109388730	chr12:109388730:G:A	1.96666e-14	-3.15636e-10	-1.26956	5.99917e-05	-3.15636e-10	-1.35738
109388966	chr12:109388966:C:T	4.8754e-15	-2.01361	-0.650674	1.66087e-05	-2.04485	-0.596806
109389252	chr12:109389252:G:A	1.96353e-14	-3.15636e-10	-1.27116	5.99141e-05	-3.15636e-10	-1.35867
109389283	chr12:109389283:G:A	1.91344e-14	-3.15636e-10	-1.29699	5.86961e-05	-3.15636e-10	-1.37921
109389398	chr12:109389398:G:A	1.96338e-14	-3.15636e-10	-1.27123	5.99186e-05	-3.15636e-10	-1.3586
109389447	chr12:109389447:C:T	1.98547e-14	-3.15636e-10	-1.26004	6.04478e-05	-3.15636e-10	-1.3498
109389593	chr12:109389593:T:G	2.7174e-15	-1.8178	-1.43101	1.19556e-05	-1.55756	-1.41282
109389656	chr12:109389656:T:C	2.74885e-14	-1.59318	0.65846	0.00013834	-0.457673	-0.0641938
109389693	chr12:109389693:C:G	1.98966e-14	-3.15636e-10	-1.25794	6.0547e-05	-3.15636e-10	-1.34816
109389764	chr12:109389764:T:A	1.77625e-14	-3.15636e-10	-1.3714	6.80675e-05	-3.15636e-10	-1.23108
109389778	chr12:109389778:T:C	1.77277e-14	-3.15636e-10	-1.37336	5.53666e-05	-3.15636e-10	-1.43761
109389835	chr12:109389835:G:T	9.12768e-15	-2.03717	-4.9349e-10	3.07982e-05	-2.02413	-4.9349e-10
109389846	chr12:109389846:C:T	1.99188e-14	-3.15636e-10	-1.25682	6.0602e-05	-3.15636e-10	-1.34725
109389945	chr12:109389945:C:T	2.00616e-14	-3.15636e-10	-1.24968	6.09593e-05	-3.15636e-10	-1.34138
109390172	chr12:109390172:C:T	4.54921e-15	-2.02677	-0.706764	1.58808e-05	-2.03337	-0.653101
109390234	chr12:109390234:T:C	3.70566e-15	-2.0035	-0.935123	7.73162e-06	-2.0689	-1.33736
109390243	chr12:109390243:G:A	2.78054e-14	-3.15636e-10	-0.923255	7.78696e-05	-3.15636e-10	-1.09655
109390389	chr12:109390389:C:A	2.58175e-14	-3.15636e-10	-0.997433	7.33405e-05	-3.15636e-10	-1.15647
109390581	chr12:109390581:T:C	4.18772e-15	-1.94098	-0.875347	8.25309e-06	-2.03976	-1.30124
109391231	chr12:109391231:C:G	3.16642e-15	-1.861	-1.23489	1.37082e-05	-1.62866	-1.20493
109391434	chr12:109391434:G:C	1.58298e-14	-3.15636e-10	-1.48659	5.15387e-05	-3.15636e-10	-1.50925
109391852	chr12:109391852:T:C	2.21784e-14	-1.59012	0.440756	0.000103342	-0.732352	-0.0811913
109392367	chr12:109392367:G:T	8.92075e-15	-1.44252	-0.617581	4.08176e-05	-1.0032	-0.739275
109392368	chr12:109392368:C:T	9.16517e-15	-1.42444	-0.608634	4.21396e-05	-0.979388	-0.731207
109392509	chr12:109392509:G:C	2.30983e-14	-3.15636e-10	-1.10872	8.10421e-05	-3.15636e-10	-1.05661
109392515	chr12:109392515:G:A	2.7447e-15	-1.81165	-1.42716	1.21028e-05	-1.54933	-1.40882
109392601	chr12:109392601:A:G	6.31875e-15	-1.99607	-0.40889	1.05444e-05	-2.0675	-1.02849
109393100	chr12:109393100:G:A	7.67985e-15	-2.03796	-0.171927	2.69976e-05	-2.02266	-0.133175
109393175	chr12:109393175:T:C	7.05606e-15	-1.26031	-1.03429	2.43874e-05	-1.12713	-1.13039
109393553	chr12:109393553:A:ATCCT	1.59794e-14	-3.15636e-10	-1.47718	5.28534e-05	-3.15636e-10	-1.48406
109393830	chr12:109393830:C:G	1.57329e-14	-3.15636e-10	-1.49273	5.13144e-05	-3.15636e-10	-1.51361
109393918	chr12:109393918:C:CTATAGTGCCA	1.92263e-14	-3.15636e-10	-1.29221	5.93295e-05	-3.15636e-10	-1.36848
109393953	chr12:109393953:C:T	9.18613e-15	-2.03079	-4.9349e-10	3.0579e-05	-2.03127	-4.9349e-10
109394498	chr12:109394498:A:G	4.59087e-15	-1.54515	-1.17926	1.89619e-05	-1.15471	-1.35444
109394740	chr12:109394740:T:G	9.04512e-15	-1.28431	-0.761945	3.04741e-05	-1.15684	-0.877864
109394907	chr12:109394907:T:C	8.2195e-15	-1.35577	-0.786201	2.75846e-05	-1.23348	-0.900842
109395294	chr12:109395294:T:C	2.46589e-14	-1.14299	0.099644	8.35192e-05	-0.634147	-0.39236
109395341	chr12:109395341:T:C	4.38494e-15	-1.57776	-1.19255	1.80547e-05	-1.19437	-1.36381
109395604	chr12:109395604:CT:C	2.8144e-15	-1.98703	-1.2267	6.71195e-06	-2.0641	-1.48359
109395720	chr12:109395720:G:A	1.45429e-14	-1.57138	-4.9349e-10	4.82841e-05	-1.57448	-4.9349e-10
109395722	chr12:109395722:G:A	9.00904e-15	-2.05026	-4.9349e-10	2.93151e-05	-2.07348	-4.9349e-10
109395953	chr12:109395953:G:C	9.97189e-15	-1.36069	-0.588028	4.65927e-05	-0.897016	-0.713123
109396075	chr12:109396075:T:C	1.55259e-14	-3.15636e-10	-1.50598	5.183e-05	-3.15636e-10	-1.50361
109396090	chr12:109396090:T:G	1.38825e-14	-1.61733	-0.000531663	8.26174e-05	-0.611631	-0.425732
109396115	chr12:109396115:A:G	4.69618e-15	-1.57137	-1.13037	1.90001e-05	-1.18629	-1.32085
109397785	chr12:109397785:A:G	4.17254e-15	-1.96054	-0.859422	8.18736e-06	-2.05342	-1.29557
109397919	chr12:109397919:TA:T	1.56638e-14	-3.15636e-10	-1.49713	5.48229e-05	-3.15636e-10	-1.44748
109398136	chr12:109398136:A:G	1.93438e-15	-2.07378	-1.51492	7.58079e-06	-1.94779	-1.47818
109398170	chr12:109398170:G:C	4.3626e-15	-1.56285	-1.21256	1.82541e-05	-1.17071	-1.37648
109398185	chr12:109398185:T:C	6.79231e-15	-1.48647	-0.846219	2.88973e-05	-1.02974	-1.05809
109398284	chr12:109398284:G:A	4.32916e-15	-1.57339	-1.20972	1.80302e-05	-1.18543	-1.37411
109398314	chr12:109398314:C:T	2.32556e-14	-3.15636e-10	-1.10194	8.14445e-05	-3.15636e-10	-1.05166
109398359	chr12:109398359:A:G	4.73641e-15	-1.93837	-0.754832	8.80488e-06	-2.04213	-1.23414
109398471	chr12:109398471:T:G	2.73254e-14	-1.62713	0.686464	0.00011663	-0.806557	0.113977
109398624	chr12:109398624:A:C	7.0723e-15	-1.52223	-0.770073	2.9364e-05	-1.07793	-0.993883
109398905	chr12:109398905:G:C	2.45045e-14	-1.60665	0.557023	0.000108404	-0.77326	0.00753728
109399032	chr12:109399032:G:A	1.59272e-14	-3.15636e-10	-1.48046	5.65618e-05	-3.15636e-10	-1.41625
109399110	chr12:109399110:C:T	4.78334e-15	-1.94409	-0.739252	8.81599e-06	-2.04596	-1.22906
109399247	chr12:109399247:C:T	6.92014e-15	-1.47459	-0.83946	2.94891e-05	-1.01486	-1.0527
109399328	chr12:109399328:G:A	1.4818e-14	-1.55264	-4.9349e-10	3.21783e-05	-1.98029	-4.9349e-10
109399330	chr12:109399330:A:C	1.41929e-14	-1.59574	-4.9349e-10	3.16232e-05	-1.99769	-4.9349e-10
109399419	chr12:109399419:C:A	1.3897e-14	-1.61681	-4.9349e-10	3.1383e-05	-2.00532	-4.9349e-10
109399521	chr12:109399521:G:A	2.69142e-13	-0.953016	2.29977	0.000749135	-0.556279	1.72362
109399681	chr12:109399681:G:A	9.67219e-15	-1.96344	-0.015791	3.40789e-05	-1.87308	-0.0498212
109399717	chr12:109399717:G:T	2.75303e-15	-2.04405	-1.19173	9.35873e-06	-2.012	-1.20327
109399776	chr12:109399776:G:A	2.76501e-15	-2.04856	-1.18288	9.50711e-06	-2.00579	-1.19375
109399800	chr12:109399800:A:C	1.86641e-14	-3.15636e-10	-1.32188	6.59272e-05	-3.15636e-10	-1.26303
109399822	chr12:109399822:G:A	4.61396e-15	-1.95082	-0.768575	8.68085e-06	-2.0479	-1.24257
109399881	chr12:109399881:T:C	2.82247e-15	-2.03806	-1.17281	9.46303e-06	-2.02003	-1.18416
109399913	chr12:109399913:T:C	2.79736e-15	-2.04012	-1.17969	9.42214e-06	-2.01763	-1.19089
109399928	chr12:109399928:A:C	2.79789e-15	-2.03937	-1.18025	9.40806e-06	-2.01857	-1.19145
109399962	chr12:109399962:C:T	2.794e-15	-2.04544	-1.17557	9.52598e-06	-2.01028	-1.18728
109400164	chr12:109400164:T:C	4.60921e-15	-1.9671	-0.753324	8.70157e-06	-2.05501	-1.23307
109400231	chr12:109400231:C:T	3.16069e-15	-1.82113	-1.27657	1.39535e-05	-1.56744	-1.24841
109400337	chr12:109400337:G:A	1.56742e-14	-3.15636e-10	-1.49647	5.49123e-05	-3.15636e-10	-1.44584
109400365	chr12:109400365:C:G	2.77287e-15	-2.04267	-1.18593	9.39235e-06	-2.01464	-1.19705
109400562	chr12:109400562:T:C	2.82211e-15	-2.0376	-1.17339	9.45053e-06	-2.02078	-1.18473
109400656	chr12:109400656:A:G	2.64871e-14	-3.15636e-10	-0.971827	7.49138e-05	-3.15636e-10	-1.13525
109401498	chr12:109401498:A:T	2.74329e-15	-1.96627	-1.27305	9.10711e-06	-2.05075	-1.19178
109401640	chr12:109401640:C:T	1.8759e-14	-3.15636e-10	-1.31681	6.64218e-05	-3.15636e-10	-1.25556
109401661	chr12:109401661:G:A	8.80834e-15	-2.07279	-4.9349e-10	3.01557e-05	-2.04521	-4.9349e-10
109401887	chr12:109401887:G:A	3.08475e-14	-3.15636e-10	-0.819428	8.4682e-05	-3.15636e-10	-1.01268
109401959	chr12:109401959:C:T	1.03858e-14	-1.90804	-4.9349e-10	2.99781e-05	-2.05112	-4.9349e-10
109401982	chr12:109401982:C:T	2.66281e-13	-0.901494	2.23756	0.000761367	-0.493105	1.67664
109402363	chr12:109402363:G:A	3.21478e-15	-1.813	-1.26773	1.42018e-05	-1.5549	-1.24332
109402451	chr12:109402451:G:A	4.06024e-15	-1.92035	-0.926896	1.50499e-05	-1.84507	-0.895139
109402555	chr12:109402555:T:G	2.47809e-14	-3.15636e-10	-1.03841	7.19284e-05	-3.15636e-10	-1.17591
109402562	chr12:109402562:A:G	7.23977e-15	-1.46676	-0.802138	3.06856e-05	-1.00495	-1.02284
109403135	chr12:109403135:A:G	7.67794e-14	-0.705933	0.798385	0.000129616	-0.378222	-0.208781
109403188	chr12:109403188:A:G	2.43539e-13	-0.95999	2.20678	0.000687439	-0.567418	1.64881
109403667	chr12:109403667:GACAA:G	5.16644e-15	-2.02248	-0.583825	1.49631e-05	-1.76776	-0.978239
109404049	chr12:109404049:C:G	2.33335e-14	-3.15636e-10	-1.0986	8.54245e-05	-3.15636e-10	-1.00395
109404307	chr12:109404307:G:C	1.46222e-14	-1.56595	-4.9349e-10	3.0902e-05	-2.02076	-4.9349e-10
109404311	chr12:109404311:G:C	1.94744e-15	-2.06936	-1.51261	7.30784e-06	-1.94921	-1.51342
109404560	chr12:109404560:G:T	9.96345e-15	-1.14492	-0.804643	5.16206e-05	-0.890551	-0.617112
109404629	chr12:109404629:A:G	9.73525e-15	-1.37543	-0.597306	4.09243e-05	-0.891041	-0.848817
109404810	chr12:109404810:G:A	2.84835e-15	-1.87929	-1.32245	6.89378e-06	-2.01273	-1.50823
109405253	chr12:109405253:T:C	2.90894e-14	-3.15636e-10	-0.878111	8.07705e-05	-3.15636e-10	-1.05997
109405273	chr12:109405273:C:T	1.99899e-15	-2.07093	-1.48491	7.57757e-06	-1.93866	-1.48773
109405367	chr12:109405367:A:G	3.76807e-15	-1.91747	-1.00445	7.53697e-06	-2.03495	-1.39681
109405466	chr12:109405466:G:A	5.99426e-15	-1.5336	-0.924084	2.33259e-05	-1.14453	-1.15749
109405601	chr12:109405601:C:T	5.86528e-14	-1.0027	0.825855	0.000179408	-0.640096	0.378178
109405789	chr12:109405789:G:A	8.78708e-15	-1.37997	-0.695233	3.75304e-05	-0.898167	-0.928264
109405861	chr12:109405861:C:T	2.10693e-14	-1.28386	0.0831931	8.63826e-05	-0.52453	-0.468267
109406276	chr12:109406276:CTGGGCCTGG:C	1.99463e-15	-2.06668	-1.49135	7.37318e-06	-1.95975	-1.49398
109406627	chr12:109406627:A:G	8.96466e-15	-1.4095	-0.645691	3.75938e-05	-0.935945	-0.888799
109406707	chr12:109406707:C:G	3.38416e-15	-1.82378	-1.2056	1.48873e-05	-1.5725	-1.17858
109406768	chr12:109406768:C:T	1.97293e-15	-2.06814	-1.50082	7.34569e-06	-1.95472	-1.50275
109406873	chr12:109406873:A:C	2.05368e-15	-2.05798	-1.47087	8.2812e-06	-1.94343	-1.39417
109406923	chr12:109406923:C:T	1.66522e-14	-3.15636e-10	-1.43594	6.1354e-05	-3.15636e-10	-1.33492
109407135	chr12:109407135:C:T	1.62426e-14	-3.15636e-10	-1.46085	5.91102e-05	-3.15636e-10	-1.37218
109407412	chr12:109407412:T:TCATATGAAC	1.36162e-13	-1.2905	1.95587	0.000135239	-1.62202	1.07748
109407450	chr12:109407450:T:C	5.14838e-15	-1.98465	-0.625149	1.89149e-05	-1.92248	-0.589155
109407790	chr12:109407790:T:C	1.55291e-14	-3.15636e-10	-1.50577	5.5074e-05	-3.15636e-10	-1.4429
109408057	chr12:109408057:A:G	2.04699e-15	-2.06322	-1.4689	8.44936e-06	-1.92654	-1.39095
109408414	chr12:109408414:A:G	1.93926e-15	-2.07078	-1.5154	7.14105e-06	-1.99527	-1.49046
109408661	chr12:109408661:G:T	3.28733e-13	-0.806137	2.3529	0.000938842	-0.389167	1.78223
109408760	chr12:109408760:G:A	1.43251e-14	-1.58647	-4.9349e-10	5.85444e-05	-1.3818	-4.9349e-10
109408779	chr12:109408779:A:G	2.91768e-15	-1.92532	-1.25238	6.82733e-06	-2.03839	-1.49226
109408812	chr12:109408812:C:T	1.61255e-14	-3.15636e-10	-1.46808	5.14559e-05	-3.15636e-10	-1.51086
109408909	chr12:109408909:A:C	9.10507e-15	-1.3432	-0.69645	3.92211e-05	-0.850732	-0.931636
109408987	chr12:109408987:C:T	1.95165e-15	-2.07036	-1.50945	7.38841e-06	-1.94094	-1.51073
109409033	chr12:109409033:C:T	1.61854e-14	-3.15636e-10	-1.46437	5.77555e-05	-3.15636e-10	-1.39536
109409054	chr12:109409054:G:A	5.32349e-15	-1.99928	-0.577071	1.95486e-05	-1.9424	-0.536282
109409077	chr12:109409077:C:T	3.31274e-15	-1.84069	-1.21002	1.4391e-05	-1.59994	-1.18505
109409253	chr12:109409253:T:C	1.00807e-14	-1.93787	-4.9349e-10	2.93933e-05	-2.07082	-4.9349e-10
109409256	chr12:109409256:T:C	5.43072e-15	-2.0569	-0.499516	1.80643e-05	-1.99195	-0.565695
109409259	chr12:109409259:T:C	2.12101e-15	-2.03771	-1.45888	7.2791e-06	-2.02029	-1.44628
109409311	chr12:109409311:A:AG	8.58874e-15	-1.38488	-0.713148	3.63631e-05	-0.913088	-0.944942
109409393	chr12:109409393:G:A	2.71425e-14	-3.15636e-10	-0.947383	9.99369e-05	-3.15636e-10	-0.847044
109409782	chr12:109409782:A:T	2.67339e-15	-1.92332	-1.34182	6.71058e-06	-2.03645	-1.51145
109410075	chr12:109410075:AT:A	7.94454e-14	-3.15636e-10	0.126586	0.000311905	-3.15636e-10	0.291117
109410237	chr12:109410237:G:A	2.48446e-14	-3.15636e-10	-1.03585	0.000113863	-3.15636e-10	-0.716585
109410417	chr12:109410417:C:T	1.31202e-14	-1.49328	-0.181046	4.99758e-05	-0.818652	-0.721391
109410762	chr12:109410762:T:C	4.17312e-15	-1.98377	-0.836052	1.17405e-05	-1.78058	-1.20795
109410948	chr12:109410948:C:T	5.94886e-15	-1.56731	-0.897977	3.14978e-05	-1.16605	-0.835615
109411074	chr12:109411074:A:G	1.58781e-13	-3.15636e-10	0.819039	0.000314748	-3.15636e-10	0.300188
109411107	chr12:109411107:G:A	2.14068e-15	-2.0126	-1.47476	7.26477e-06	-1.99148	-1.47707
109411262	chr12:109411262:C:A	9.4025e-15	-2.00751	-4.9349e-10	3.01142e-05	-2.04659	-4.9349e-10
109411380	chr12:109411380:G:A	1.81353e-14	-3.15636e-10	-1.35062	6.11656e-05	-3.15636e-10	-1.338
109411492	chr12:109411492:A:G	2.95566e-15	-1.83699	-1.32778	8.96919e-06	-1.79739	-1.4604
109411735	chr12:109411735:A:G	2.32541e-15	-1.89933	-1.50526	7.47756e-06	-1.92726	-1.51242
109411747	chr12:109411747:C:CCT	2.83673e-15	-1.86099	-1.34485	9.15269e-06	-1.81597	-1.42157
109411822	chr12:109411822:G:A	1.7603e-14	-3.15636e-10	-1.38042	5.97925e-05	-3.15636e-10	-1.3607
109412144	chr12:109412144:A:T	6.75579e-14	-3.15636e-10	-0.0354995	0.000209352	-3.15636e-10	-0.107567
109412164	chr12:109412164:T:C	1.58579e-14	-3.15636e-10	-1.48482	5.69168e-05	-3.15636e-10	-1.40999
109412582	chr12:109412582:T:C	1.6431e-14	-3.15636e-10	-1.44931	5.56175e-05	-3.15636e-10	-1.43309
109412667	chr12:109412667:T:A	1.61128e-14	-3.15636e-10	-1.46887	5.54279e-05	-3.15636e-10	-1.4365
109412868	chr12:109412868:C:T	1.6107e-14	-3.15636e-10	-1.46923	5.5402e-05	-3.15636e-10	-1.43697
109412885	chr12:109412885:A:T	1.67097e-14	-1.4325	-4.9349e-10	7.58996e-05	-1.12217	-4.9349e-10
109412983	chr12:109412983:A:G	1.19179e-14	-1.77045	-4.9349e-10	3.86545e-05	-1.79692	-4.9349e-10
109413117	chr12:109413117:G:C	4.58991e-14	-3.15636e-10	-0.422039	0.000105082	-3.15636e-10	-0.796843
109413371	chr12:109413371:T:C	1.5392e-14	-3.15636e-10	-1.51463	5.24152e-05	-3.15636e-10	-1.49239
109413431	chr12:109413431:C:G	1.55366e-14	-3.15636e-10	-1.50529	5.15125e-05	-3.15636e-10	-1.50976
109413614	chr12:109413614:T:C	2.05628e-14	-3.15636e-10	-1.225	8.36044e-05	-3.15636e-10	-1.02549
109413676	chr12:109413676:G:A	1.68967e-14	-3.15636e-10	-1.42137	5.71051e-05	-3.15636e-10	-1.40669
109413681	chr12:109413681:A:G	3.44349e-15	-2.00485	-1.00715	1.1834e-05	-1.84091	-1.1397
109413683	chr12:109413683:C:G	2.10963e-15	-1.99986	-1.50211	7.15987e-06	-1.99659	-1.4865
109414028	chr12:109414028:G:T	1.61172e-14	-3.15636e-10	-1.4686	5.54477e-05	-3.15636e-10	-1.43614
109414094	chr12:109414094:C:T	2.08835e-15	-2.02568	-1.48643	7.1192e-06	-2.02371	-1.46507
109414391	chr12:109414391:C:T	3.4723e-15	-1.55545	-1.44822	1.14435e-05	-1.52211	-1.49205
109414447	chr12:109414447:C:T	2.19132e-14	-3.15636e-10	-1.1614	7.64912e-05	-3.15636e-10	-1.11441
109414492	chr12:109414492:AAG:A	5.95006e-15	-1.5218	-0.943285	2.12752e-05	-1.29347	-1.10057
109414567	chr12:109414567:T:C	2.04089e-15	-2.02244	-1.51266	6.90733e-06	-2.01627	-1.50273
109414640	chr12:109414640:T:C	8.40056e-15	-0.975601	-1.14458	3.33242e-05	-0.677123	-1.26818
109415044	chr12:109415044:T:C	8.7437e-15	-0.965784	-1.11437	3.45847e-05	-0.665069	-1.2431
109415159	chr12:109415159:C:T	8.56639e-15	-0.977473	-1.12317	3.38616e-05	-0.678676	-1.25062
109415471	chr12:109415471:A:G	6.67812e-14	-3.15636e-10	-0.0470625	0.000207	-3.15636e-10	-0.118866
109415501	chr12:109415501:A:G	2.4294e-15	-1.9332	-1.42764	8.472e-06	-1.86905	-1.44577
109415544	chr12:109415544:A:G	2.49163e-15	-2.07175	-1.2638	1.1743e-05	-1.80601	-1.18232
109415657	chr12:109415657:G:A	2.78819e-15	-1.93784	-1.28525	9.75297e-06	-1.88321	-1.29081
109415797	chr12:109415797:C:G	2.72097e-15	-1.95372	-1.29377	9.49198e-06	-1.90201	-1.29913
109416596	chr12:109416596:A:G	2.63856e-15	-1.95513	-1.32313	9.21106e-06	-1.90275	-1.32843
109416710	chr12:109416710:C:T	6.75896e-15	-1.92835	-0.409271	1.98177e-05	-2.07285	-0.392165
109416765	chr12:109416765:A:G	4.79237e-14	-3.15636e-10	-0.378875	0.00014551	-3.15636e-10	-0.471336
109416833	chr12:109416833:CAA:C	4.80111e-14	-3.15636e-10	-0.377052	0.000145763	-3.15636e-10	-0.469604
109416848	chr12:109416848:A:T	2.96294e-14	-3.15636e-10	-0.859717	0.000122735	-3.15636e-10	-0.641554
109417036	chr12:109417036:T:C	4.59827e-15	-2.07385	-0.648953	1.56294e-05	-1.96482	-0.737608
109417224	chr12:109417224:G:A	7.66769e-15	-0.991734	-1.21974	3.07132e-05	-0.697825	-1.32906
109417306	chr12:109417306:A:G	2.55581e-15	-1.97511	-1.335	8.89549e-06	-1.92567	-1.34037
109417313	chr12:109417313:C:T	3.09981e-15	-1.81226	-1.30488	9.83405e-06	-1.81951	-1.34622
109417396	chr12:109417396:C:T	2.32499e-15	-1.96322	-1.44155	8.07396e-06	-1.90451	-1.45843
109417397	chr12:109417397:G:A	6.23247e-15	-2.07101	-0.347702	2.08564e-05	-1.98584	-0.42808
109417713	chr12:109417713:A:G	6.68475e-15	-1.08168	-1.26697	2.67395e-05	-0.800122	-1.36532
109417876	chr12:109417876:C:T	6.30661e-15	-2.07187	-0.33502	2.09346e-05	-1.9917	-0.418478
109418215	chr12:109418215:G:A	7.75892e-15	-2.06884	-0.130802	2.61704e-05	-1.97476	-0.212194
109418220	chr12:109418220:A:G	1.5862e-14	-3.15636e-10	-1.48456	5.15047e-05	-3.15636e-10	-1.50991
109418385	chr12:109418385:A:G	2.32761e-14	-1.69544	0.594381	9.05352e-05	-1.16624	0.2204
109418409	chr12:109418409:C:T	4.04014e-14	-1.77656	1.22694	9.17034e-05	-2.05757	1.12454
109418634	chr12:109418634:T:C	8.4639e-15	-0.930513	-1.18216	3.38737e-05	-0.629524	-1.29942
109418756	chr12:109418756:A:G	1.03266e-14	-2.03414	0.120378	3.49437e-05	-1.8796	-0.0182406
109418797	chr12:109418797:G:C	1.01943e-14	-2.05749	0.130833	3.31987e-05	-1.93825	-0.0108232
109418897	chr12:109418897:T:A	3.4196e-14	-1.57102	0.854649	0.00013211	-1.08004	0.512094
109418988	chr12:109418988:A:G	1.82821e-14	-3.15636e-10	-1.34256	7.12931e-05	-3.15636e-10	-1.18478
109419323	chr12:109419323:G:A	9.76233e-15	-1.63766	-0.332291	2.73572e-05	-1.61269	-0.529912
109419325	chr12:109419325:G:A	3.14123e-15	-2.04147	-1.0624	1.70671e-05	-1.65776	-0.956671
109419807	chr12:109419807:C:T	2.46096e-15	-1.97086	-1.37707	8.25724e-06	-1.917	-1.42349
109419936	chr12:109419936:T:TA	1.20952e-14	-1.75568	-4.9349e-10	3.97942e-05	-1.76786	-4.9349e-10
109420215	chr12:109420215:G:A	4.95086e-15	-1.65618	-0.992739	1.47304e-05	-1.66503	-1.09664
109420251	chr12:109420251:C:T	1.02881e-14	-2.05579	0.138288	3.31075e-05	-1.92784	-0.0239859
109420269	chr12:109420269:C:T	2.38322e-15	-1.93008	-1.44996	7.28487e-06	-2.07136	-1.39443
109420459	chr12:109420459:A:T	7.50341e-15	-2.0134	-0.219723	2.38258e-05	-1.89645	-0.384365
109420509	chr12:109420509:G:A	1.60889e-14	-3.15636e-10	-1.47036	5.24073e-05	-3.15636e-10	-1.49254
109420585	chr12:109420585:A:T	9.9152e-15	-2.06126	0.106844	3.16042e-05	-1.94426	-0.0540281
109420824	chr12:109420824:C:T	4.66192e-15	-1.68848	-1.02058	1.39084e-05	-1.69848	-1.12062
109420860	chr12:109420860:G:A	9.63455e-15	-2.06226	0.0791285	3.07079e-05	-1.9477	-0.0793625
109421259	chr12:109421259:TGAACAAGATGGAGCTCC:T	9.51341e-15	-2.06677	0.0709917	3.02527e-05	-1.96457	-0.0774294
109421295	chr12:109421295:A:G	7.41983e-15	-2.02514	-0.219187	2.35787e-05	-1.91711	-0.374134
109421569	chr12:109421569:A:G	2.02775e-15	-2.03159	-1.50997	6.77821e-06	-2.02969	-1.50818
109421662	chr12:109421662:A:T	1.55899e-14	-3.15636e-10	-1.50186	5.22372e-05	-3.15636e-10	-1.49579
109421877	chr12:109421877:G:A	2.01702e-15	-2.03404	-1.51283	6.73819e-06	-2.03223	-1.51157
109422377	chr12:109422377:G:A	8.475e-15	-0.818579	-1.29279	1.71235e-05	-1.40477	-1.20636
109422440	chr12:109422440:G:A	6.81105e-15	-1.06936	-1.26058	2.72296e-05	-0.78542	-1.36186
109422454	chr12:109422454:G:A	8.84275e-15	-2.07073	0.00184254	2.78484e-05	-1.98311	-0.141698
109422689	chr12:109422689:A:C	2.55523e-15	-1.90487	-1.40548	7.75833e-06	-2.06678	-1.33604
109422742	chr12:109422742:A:G	2.34147e-14	-3.15636e-10	-1.09512	6.72191e-05	-3.15636e-10	-1.24363
109422792	chr12:109422792:T:G	7.23967e-15	-2.03477	-0.234138	2.28694e-05	-1.93598	-0.385802
109422839	chr12:109422839:C:T	1.99812e-15	-2.04156	-1.51471	6.67026e-06	-2.03996	-1.51396
109422848	chr12:109422848:T:C	8.53281e-15	-2.06922	-0.0353468	2.70037e-05	-1.9773	-0.178313
109423106	chr12:109423106:T:A	6.10004e-15	-2.03558	-0.404608	1.98041e-05	-1.93712	-0.528568
109423871	chr12:109423871:TA:T	1.58908e-14	-3.15636e-10	-1.48274	5.15587e-05	-3.15636e-10	-1.50886
109423877	chr12:109423877:A:T	1.58726e-14	-3.15636e-10	-1.48389	5.15323e-05	-3.15636e-10	-1.50937
109424188	chr12:109424188:TCTCAGTCTGTCA:T	2.14797e-14	-3.15636e-10	-1.18138	8.17116e-05	-3.15636e-10	-1.04839
109424530	chr12:109424530:G:A	1.96702e-15	-2.068	-1.50397	6.56964e-06	-2.06745	-1.50168
109425476	chr12:109425476:C:T	1.77323e-14	-1.51368	0.140583	5.91814e-05	-0.97735	-0.393625
109425606	chr12:109425606:A:G	2.61774e-14	-3.15636e-10	-0.983587	8.32794e-05	-3.15636e-10	-1.02938
109426532	chr12:109426532:T:A	2.53679e-14	-3.15636e-10	-1.015	8.08223e-05	-3.15636e-10	-1.05933
109426794	chr12:109426794:C:T	8.00699e-15	-1.01168	-1.15649	3.13568e-05	-0.72906	-1.27709
109427113	chr12:109427113:C:T	1.72921e-14	-3.15636e-10	-1.39823	6.51811e-05	-3.15636e-10	-1.27441
109427465	chr12:109427465:A:G	1.97061e-14	-3.15636e-10	-1.26756	6.11427e-05	-3.15636e-10	-1.33837
109427773	chr12:109427773:G:A	1.8496e-14	-3.15636e-10	-1.33093	6.3416e-05	-3.15636e-10	-1.30187
109428765	chr12:109428765:G:A	6.50962e-15	-1.276	-1.0992	2.40012e-05	-1.04092	-1.23256
109428805	chr12:109428805:CT:C	2.00771e-15	-2.03656	-1.51493	6.45329e-06	-2.07166	-1.51533
109429012	chr12:109429012:C:T	1.26954e-14	-2.07349	0.366243	4.00831e-05	-1.97731	0.216677
109429484	chr12:109429484:CTATT:C	2.67387e-14	-3.15636e-10	-0.962372	0.000105171	-3.15636e-10	-0.795997
109430235	chr12:109430235:G:A	1.97167e-15	-2.0594	-1.5102	6.62865e-06	-2.05207	-1.50811
109430474	chr12:109430474:CTG:C	1.72126e-14	-3.15636e-10	-1.40284	6.55532e-05	-3.15636e-10	-1.26872
109431058	chr12:109431058:A:C	1.53933e-14	-3.15636e-10	-1.51455	5.12945e-05	-3.15636e-10	-1.514
109431106	chr12:109431106:A:G	7.86522e-15	-0.96189	-1.22414	3.13123e-05	-0.656938	-1.35063
109431311	chr12:109431311:C:T	6.91164e-15	-1.12467	-1.19061	2.69698e-05	-0.847868	-1.309
109431375	chr12:109431375:G:A	9.3829e-15	-2.0096	-4.9349e-10	2.98051e-05	-2.0569	-4.9349e-10
109431413	chr12:109431413:A:T	1.97099e-15	-2.0553	-1.51464	6.62509e-06	-2.04693	-1.51379
109431422	chr12:109431422:G:A	1.72467e-14	-3.15636e-10	-1.40086	5.35336e-05	-3.15636e-10	-1.47127
109431574	chr12:109431574:C:T	1.52668e-14	-1.52281	-4.9349e-10	3.28829e-05	-1.95863	-4.9349e-10
109431580	chr12:109431580:G:A	5.12232e-15	-1.2918	-1.32308	1.60387e-05	-1.39841	-1.27817
109431614	chr12:109431614:C:T	2.50992e-14	-3.15636e-10	-1.02565	7.99637e-05	-3.15636e-10	-1.07001
109432088	chr12:109432088:G:A	2.11962e-14	-1.19466	-4.9349e-10	6.10619e-05	-1.3397	-4.9349e-10
109432244	chr12:109432244:T:C	2.00143e-15	-2.04724	-1.50738	6.75009e-06	-2.03701	-1.50502
109432320	chr12:109432320:C:T	8.09508e-15	-1.04339	-1.11384	3.13517e-05	-0.761806	-1.24451
109432486	chr12:109432486:G:A	1.98384e-15	-2.05648	-1.50697	6.67851e-06	-2.04816	-1.50453
109433167	chr12:109433167:T:C	2.75678e-14	-3.15636e-10	-0.931837	8.74906e-05	-3.15636e-10	-0.980052
109433374	chr12:109433374:A:G	4.06788e-15	-1.35564	-1.48972	1.56275e-05	-1.18747	-1.51508
109433907	chr12:109433907:T:C	5.98396e-15	-0.978473	-1.48093	2.01722e-05	-1.00741	-1.43987
109433953	chr12:109433953:T:A	8.16364e-15	-1.6289	-0.519892	1.93888e-05	-1.99718	-0.489705
109434168	chr12:109434168:A:C	7.30437e-15	-1.62568	-0.634331	1.71981e-05	-1.99666	-0.610123
109434182	chr12:109434182:G:A	9.93089e-14	-0.419703	0.769454	0.000102425	-1.0362	0.213747
109434210	chr12:109434210:G:A	4.18737e-15	-1.79934	-1.01707	1.14345e-05	-2.03719	-0.977756
109434284	chr12:109434284:G:A	7.51505e-15	-1.61825	-0.613327	1.77153e-05	-1.99241	-0.584747
109434386	chr12:109434386:C:T	2.19073e-15	-1.9572	-1.50705	8.06639e-06	-1.84937	-1.51451
109434402	chr12:109434402:G:A	2.70499e-14	-0.9508	-4.9349e-10	0.000133151	-0.560102	-4.9349e-10
109434638	chr12:109434638:A:G	2.44972e-14	-0.669902	-0.380024	0.000126878	-0.425651	-0.182707
109434673	chr12:109434673:G:A	3.79226e-14	-3.15636e-10	-0.612937	0.000110838	-3.15636e-10	-0.743513
109434922	chr12:109434922:A:C	9.39119e-15	-0.933883	-1.07483	3.66426e-05	-0.638687	-1.21168
109435104	chr12:109435104:C:T	2.32132e-15	-1.92857	-1.47778	7.51463e-06	-1.91961	-1.51512
109435422	chr12:109435422:A:C	2.82019e-15	-1.70624	-1.50544	1.25223e-05	-1.41128	-1.5128
109435450	chr12:109435450:T:C	2.4741e-15	-2.04816	-1.29445	1.2881e-05	-1.68006	-1.21577
109435477	chr12:109435477:C:T	8.35599e-15	-1.50713	-0.618371	1.88056e-05	-1.94148	-0.575952
109436185	chr12:109436185:G:A	2.32068e-15	-1.92673	-1.47989	6.99021e-06	-2.0707	-1.43637
109436421	chr12:109436421:G:A	1.53873e-14	-3.15636e-10	-1.51494	5.15357e-05	-3.15636e-10	-1.50931
109436425	chr12:109436425:A:G	4.45791e-15	-2.06645	-0.687358	1.43563e-05	-1.9	-0.887398
109436816	chr12:109436816:C:T	2.31163e-15	-1.89985	-1.51068	8.917e-06	-1.77694	-1.48669
109437358	chr12:109437358:C:T	2.25646e-15	-1.91937	-1.51531	8.61564e-06	-1.79842	-1.49959
109437760	chr12:109437760:GA:G	6.99261e-15	-1.58542	-0.718207	1.65532e-05	-1.97564	-0.669367
109437767	chr12:109437767:G:A	2.47422e-14	-3.15636e-10	-1.03997	7.88637e-05	-3.15636e-10	-1.08386
109437948	chr12:109437948:C:T	2.25297e-15	-1.92739	-1.50884	8.73339e-06	-1.80826	-1.47617
109438129	chr12:109438129:A:C	2.36002e-15	-1.87545	-1.51436	9.13844e-06	-1.74346	-1.49563
109438176	chr12:109438176:A:G	2.37602e-15	-1.881	-1.50206	9.34619e-06	-1.74997	-1.46664
109438323	chr12:109438323:C:T	2.39927e-15	-2.05769	-1.31562	8.23513e-06	-2.06975	-1.27343
109438429	chr12:109438429:C:T	1.63482e-14	-3.15636e-10	-1.45437	5.44804e-05	-3.15636e-10	-1.45374
109438633	chr12:109438633:GTACAACA:G	2.3619e-14	-3.15636e-10	-1.08643	7.23906e-05	-3.15636e-10	-1.16951
109438641	chr12:109438641:GA:G	2.3619e-14	-3.15636e-10	-1.08643	7.23906e-05	-3.15636e-10	-1.16951
109438643	chr12:109438643:G:A	1.76579e-14	-3.15636e-10	-1.3773	6.80258e-05	-3.15636e-10	-1.2317
109439001	chr12:109439001:T:C	8.45225e-15	-0.967211	-1.14684	3.32989e-05	-0.676214	-1.26985
109440020	chr12:109440020:G:A	2.40755e-15	-1.89327	-1.47661	8.83994e-06	-1.77472	-1.49759
109440310	chr12:109440310:A:G	2.43618e-15	-1.9189	-1.43915	8.77855e-06	-1.80868	-1.4706
109440330	chr12:109440330:C:T	2.06665e-14	-3.15636e-10	-1.21997	7.94693e-05	-3.15636e-10	-1.07621
109441425	chr12:109441425:C:CA	1.71497e-14	-3.15636e-10	-1.4065	6.52164e-05	-3.15636e-10	-1.27387
109441487	chr12:109441487:T:C	2.3048e-15	-2.05545	-1.35804	7.30393e-06	-2.07323	-1.38994
109441492	chr12:109441492:T:C	3.25793e-14	-3.15636e-10	-0.764808	0.000133767	-3.15636e-10	-0.555481
109441827	chr12:109441827:G:T	9.15774e-15	-2.03389	-4.9349e-10	2.93235e-05	-2.07319	-4.9349e-10
109441960	chr12:109441960:T:C	2.57212e-14	-1.00117	-4.9349e-10	0.000125455	-0.619638	-4.9349e-10
109442167	chr12:109442167:C:T	2.58113e-15	-1.9042	-1.39606	7.86416e-06	-2.06555	-1.32372
109442474	chr12:109442474:A:C	2.36684e-15	-2.06716	-1.31977	7.5788e-06	-2.06734	-1.35889
109442520	chr12:109442520:T:C	1.5785e-14	-3.15636e-10	-1.48942	5.3049e-05	-3.15636e-10	-1.48037
109442718	chr12:109442718:G:A	2.23719e-15	-2.0635	-1.37977	7.19849e-06	-2.06875	-1.40897
109444004	chr12:109444004:C:T	8.07894e-15	-1.03979	-1.11944	2.11827e-05	-1.06191	-1.33649
109444844	chr12:109444844:G:A	8.95848e-15	-1.02956	-1.02633	3.43764e-05	-0.74415	-1.17006
109445009	chr12:109445009:A:G	2.48361e-15	-1.91617	-1.4226	7.57642e-06	-2.06787	-1.35867
109445149	chr12:109445149:T:C	2.66166e-15	-1.93401	-1.33553	8.42008e-06	-2.07116	-1.2498
109445312	chr12:109445312:T:C	2.48686e-15	-2.06435	-1.27311	8.51558e-06	-1.98439	-1.32529
109445364	chr12:109445364:TTTCC:T	7.52245e-15	-1.06083	-1.16976	1.99647e-05	-1.08761	-1.37001
109445449	chr12:109445449:T:C	2.39311e-15	-2.06406	-1.31184	7.6119e-06	-2.06983	-1.35204
109445772	chr12:109445772:C:T	2.37664e-15	-2.06247	-1.32033	7.54019e-06	-2.0716	-1.35973
109446203	chr12:109446203:GA:G	2.42855e-14	-0.552823	-0.50578	5.18925e-05	-1.05813	-0.444275
109446323	chr12:109446323:G:GA	4.76897e-15	-2.01736	-0.66899	1.20303e-05	-2.06822	-0.895934
109446591	chr12:109446591:C:T	2.22236e-15	-2.00215	-1.44777	7.30288e-06	-2.07126	-1.39206
109446719	chr12:109446719:G:A	1.60074e-14	-3.15636e-10	-1.47543	5.14423e-05	-3.15636e-10	-1.51112
109446986	chr12:109446986:C:T	3.38611e-15	-2.06896	-0.959839	1.04592e-05	-1.99915	-1.10496
109447424	chr12:109447424:C:T	1.87197e-13	0.765103	0.218573	0.000177969	-0.0137254	-0.256246
109447551	chr12:109447551:G:A	1.58586e-14	-3.15636e-10	-1.48477	5.33207e-05	-3.15636e-10	-1.47526
109447569	chr12:109447569:G:A	4.48712e-15	-1.79912	-0.948157	1.69851e-05	-1.59905	-1.0202
109447679	chr12:109447679:C:T	1.49119e-14	-1.54633	-4.9349e-10	3.44487e-05	-1.91211	-4.9349e-10
109447937	chr12:109447937:A:C	1.56143e-14	-3.15636e-10	-1.5003	5.17069e-05	-3.15636e-10	-1.50599
109448025	chr12:109448025:G:T	1.07761e-13	1.16862	-0.737195	0.000233728	0.617795	-0.615221
109448126	chr12:109448126:A:G	8.93794e-15	-2.05818	-4.9349e-10	3.24438e-05	-1.97207	-4.9349e-10
109448129	chr12:109448129:TCA:T	2.32212e-15	-1.9027	-1.50331	9.15443e-06	-1.75647	-1.48088
109448556	chr12:109448556:T:C	1.35248e-14	-1.43481	-0.209152	5.05144e-05	-0.860208	-0.669117
109448689	chr12:109448689:C:T	1.95828e-15	-2.06573	-1.51069	6.57385e-06	-2.05387	-1.51461
109448798	chr12:109448798:G:A	4.35304e-15	-1.9176	-0.860007	1.40794e-05	-1.79805	-1.00882
109449025	chr12:109449025:T:C	1.1471e-14	-0.801092	-1.00757	5.52105e-05	-0.577731	-0.862698
109449631	chr12:109449631:C:T	2.2902e-15	-1.97573	-1.44411	7.28103e-06	-2.07383	-1.39248
109449676	chr12:109449676:A:AGAT	1.80449e-14	-3.15636e-10	-1.35562	5.52189e-05	-3.15636e-10	-1.44028
109449720	chr12:109449720:C:T	2.66916e-15	-1.75896	-1.50776	6.60492e-06	-2.06883	-1.49494
109449956	chr12:109449956:AT:A	5.93307e-15	-0.984477	-1.48347	1.7924e-05	-1.0952	-1.47025
109450353	chr12:109450353:GGCC:G	3.4387e-15	-1.51016	-1.50323	1.73085e-05	-1.08506	-1.51532
109450402	chr12:109450402:T:C	1.57097e-14	-3.15636e-10	-1.49421	5.27545e-05	-3.15636e-10	-1.48593
109450461	chr12:109450461:G:A	1.83702e-14	-3.15636e-10	-1.33776	7.15689e-05	-3.15636e-10	-1.18092
109450667	chr12:109450667:A:G	1.99305e-14	-1.25623	-4.9349e-10	7.35342e-05	-1.15383	-4.9349e-10
109450677	chr12:109450677:A:G	2.36423e-15	-1.89036	-1.49767	6.695e-06	-2.07143	-1.4788
109450817	chr12:109450817:CAG:C	1.97145e-14	-3.15636e-10	-1.26713	5.667e-05	-3.15636e-10	-1.41434
109450895	chr12:109450895:A:G	2.41312e-15	-1.96501	-1.40256	7.67438e-06	-2.07323	-1.34047
109450913	chr12:109450913:A:G	1.54655e-14	-3.15636e-10	-1.50987	5.19104e-05	-3.15636e-10	-1.50206
109450974	chr12:109450974:G:A	5.11779e-14	-0.76434	0.451163	0.000150233	-0.19586	-0.243533
109451088	chr12:109451088:AAC:A	6.72792e-15	-0.953618	-1.3886	2.7501e-05	-0.682449	-1.45491
109451308	chr12:109451308:C:T	1.0113e-13	-0.0305234	0.398449	0.000117913	-0.617996	-0.06364
109451402	chr12:109451402:A:G	1.78726e-14	-3.15636e-10	-1.36522	5.4851e-05	-3.15636e-10	-1.44696
109451883	chr12:109451883:C:G	1.57414e-14	-3.15636e-10	-1.49219	5.14136e-05	-3.15636e-10	-1.51168
109451899	chr12:109451899:A:AATCAGG	5.4531e-14	-0.64707	0.397354	0.000168521	-0.03822	-0.286301
109452275	chr12:109452275:G:C	3.52609e-15	-1.99196	-0.996339	1.12404e-05	-1.91763	-1.11445
109452534	chr12:109452534:G:A	2.3865e-15	-2.06341	-1.31524	7.59488e-06	-2.04265	-1.38146
109452705	chr12:109452705:T:C	2.03541e-15	-2.04742	-1.49037	7.07202e-06	-1.98677	-1.50866
109452837	chr12:109452837:T:C	9.14137e-15	-1.2017	-0.833973	1.15273e-05	-1.89554	-1.11132
109453433	chr12:109453433:A:G	2.69027e-15	-1.79493	-1.46391	7.49437e-06	-2.02185	-1.41558
109453654	chr12:109453654:C:T	3.25101e-14	0.153268	-0.920203	5.47971e-05	-0.379	-1.06895
109453710	chr12:109453710:C:T	8.90888e-15	-2.06144	-4.9349e-10	2.95403e-05	-2.06583	-4.9349e-10
109453937	chr12:109453937:A:G	3.82003e-14	0.623384	-1.22902	0.00018701	1.14675	-1.36718
109454095	chr12:109454095:TAAC:T	2.09462e-14	-0.884166	-0.322363	4.16904e-05	-0.988165	-0.733146
109454194	chr12:109454194:G:A	2.55593e-14	0.156324	-1.16381	0.000122725	0.70247	-1.34411
109454301	chr12:109454301:T:C	2.56778e-14	0.106715	-1.10957	0.000120346	0.645064	-1.30628
109454374	chr12:109454374:T:C	2.64407e-14	0.124008	-1.09759	0.000123619	0.66342	-1.2978
109454527	chr12:109454527:G:A	1.5782e-14	-3.15636e-10	-1.48961	5.30481e-05	-3.15636e-10	-1.48038
109455329	chr12:109455329:T:C	2.38316e-14	0.0214066	-1.09888	0.000110259	0.549545	-1.29829
109455709	chr12:109455709:A:G	2.4537e-14	0.046865	-1.09517	0.000113784	0.578323	-1.29561
109456223	chr12:109456223:A:G	2.5184e-14	0.0900043	-1.11228	0.000117856	0.625826	-1.30795
109456591	chr12:109456591:T:C	2.4962e-14	0.100061	-1.13119	0.000117731	0.637586	-1.32077
109456916	chr12:109456916:C:T	2.42256e-14	0.0443674	-1.10544	0.000112505	0.574904	-1.30349
109456997	chr12:109456997:A:G	2.02418e-15	-2.05875	-1.48457	7.7575e-06	-1.95626	-1.44666
109457338	chr12:109457338:T:C	9.17307e-14	-0.300425	0.570797	0.000296887	0.322389	-0.0806216
109457363	chr12:109457363:C:G	2.62433e-15	-1.82847	-1.45519	1.15463e-05	-1.51335	-1.49187
109457423	chr12:109457423:T:C	2.85043e-14	-0.748412	-0.150018	5.62636e-05	-0.825789	-0.595747
109457831	chr12:109457831:C:A	2.10831e-14	-0.0629153	-1.1371	9.74047e-05	0.452932	-1.32564
109458049	chr12:109458049:C:T	1.87727e-14	-3.15636e-10	-1.31608	7.44397e-05	-3.15636e-10	-1.14159
109458153	chr12:109458153:G:A	2.30558e-14	0.000714755	-1.11128	0.000106799	0.526469	-1.3071
109458197	chr12:109458197:A:G	2.46592e-14	0.0955699	-1.13891	0.000117072	0.629173	-1.31797
109458199	chr12:109458199:G:A	1.43173e-14	-1.58702	-4.9349e-10	3.43741e-05	-1.91428	-4.9349e-10
109458200	chr12:109458200:G:T	3.42979e-14	-0.7134	-4.9349e-10	0.000214542	-0.0830799	-4.9349e-10
109458360	chr12:109458360:T:C	3.01564e-15	-1.68629	-1.45838	1.10491e-05	-1.5499	-1.49934
109458511	chr12:109458511:G:T	7.95057e-14	-0.388405	0.51575	0.000258079	0.218639	-0.116958
109458542	chr12:109458542:C:T	8.88528e-15	-2.06409	-4.9349e-10	3.19789e-05	-1.98651	-4.9349e-10
109458585	chr12:109458585:A:G	2.34468e-14	0.0152483	-1.109	0.000108751	0.542946	-1.30547
109459099	chr12:109459099:C:G	1.55501e-14	-3.15636e-10	-1.50442	5.12368e-05	-3.15636e-10	-1.51513
109459331	chr12:109459331:T:C	2.35963e-14	0.0256421	-1.11304	0.000109892	0.55648	-1.30856
109459346	chr12:109459346:G:A	2.25726e-14	-0.901327	-0.230422	4.55858e-05	-0.974613	-0.657374
109460193	chr12:109460193:T:G	2.36688e-14	0.04251	-1.12684	0.000110872	0.57454	-1.31775
109460270	chr12:109460270:T:C	2.17757e-15	-2.02086	-1.44942	7.26732e-06	-2.06826	-1.39993
109460389	chr12:109460389:G:A	8.79877e-15	-2.07387	-4.9349e-10	3.10414e-05	-2.01626	-4.9349e-10
109460568	chr12:109460568:G:A	1.45997e-14	-1.56748	-4.9349e-10	3.47606e-05	-1.9031	-4.9349e-10
109460589	chr12:109460589:A:C	1.5408e-14	-3.15636e-10	-1.51359	5.12309e-05	-3.15636e-10	-1.51524
109460622	chr12:109460622:AG:A	1.61544e-14	-3.15636e-10	-1.46629	5.45595e-05	-3.15636e-10	-1.45229
109460738	chr12:109460738:C:T	1.77389e-14	-3.15636e-10	-1.37272	5.45639e-05	-3.15636e-10	-1.45221
109460879	chr12:109460879:TCTCTCGG:T	1.54108e-14	-3.15636e-10	-1.51342	5.12521e-05	-3.15636e-10	-1.51483
109460992	chr12:109460992:A:G	2.32522e-14	0.0319283	-1.13401	0.000109345	0.557343	-1.31442
109461108	chr12:109461108:G:C	2.98644e-14	0.618368	-1.47019	0.000283321	1.62048	-1.42548
109461409	chr12:109461409:C:T	3.76063e-14	-0.612395	-0.0089177	7.01251e-05	-0.728762	-0.47254
109461507	chr12:109461507:C:A	1.56312e-14	-3.15636e-10	-1.49921	5.12996e-05	-3.15636e-10	-1.5139
109461540	chr12:109461540:A:G	1.86806e-14	-3.15636e-10	-1.321	6.24866e-05	-3.15636e-10	-1.31663
109462026	chr12:109462026:G:C	2.87436e-14	-0.730632	-0.159438	5.67612e-05	-0.809171	-0.603559
109462272	chr12:109462272:C:T	2.20826e-15	-2.00686	-1.44942	7.24221e-06	-2.07172	-1.39993
109462733	chr12:109462733:T:C	5.24506e-14	-0.428508	0.139895	6.40789e-05	-1.00052	-0.290948
109462960	chr12:109462960:T:C	3.09309e-14	-3.15636e-10	-0.81673	7.72626e-05	-3.15636e-10	-1.10437
109463172	chr12:109463172:G:A	1.63085e-14	-3.15636e-10	-1.4568	5.25397e-05	-3.15636e-10	-1.49001
109463550	chr12:109463550:A:G	2.17974e-15	-2.01963	-1.44965	7.26286e-06	-2.06863	-1.40018
109463816	chr12:109463816:C:T	2.26668e-14	0.0220275	-1.14961	0.000106492	0.550814	-1.33433
109463852	chr12:109463852:A:G	2.04528e-14	-0.110785	-1.11958	9.37515e-05	0.402086	-1.31302
109464061	chr12:109464061:C:T	1.59089e-14	-3.15636e-10	-1.4816	5.35273e-05	-3.15636e-10	-1.47139
109464111	chr12:109464111:C:T	2.15855e-14	-0.0365137	-1.13995	0.000100541	0.486632	-1.32765
109464374	chr12:109464374:G:A	2.9277e-14	-0.703591	-0.168092	5.78075e-05	-0.783139	-0.611325
109464499	chr12:109464499:T:C	2.3463e-14	0.0147108	-1.10777	0.000108809	0.542856	-1.30484
109465033	chr12:109465033:G:C	1.53954e-14	-3.15636e-10	-1.51442	5.15625e-05	-3.15636e-10	-1.50879
109465098	chr12:109465098:G:A	2.10266e-14	-0.0417875	-1.16091	9.84329e-05	0.480098	-1.34231
109465257	chr12:109465257:C:G	1.04275e-14	-1.19449	-0.709552	2.6026e-05	-1.20514	-0.98735
109465295	chr12:109465295:C:T	1.57107e-14	-3.15636e-10	-1.49414	5.29218e-05	-3.15636e-10	-1.48277
109465390	chr12:109465390:T:C	1.56899e-14	-3.15636e-10	-1.49547	5.28338e-05	-3.15636e-10	-1.48443
109465846	chr12:109465846:C:T	2.18299e-14	-0.0423666	-1.12284	0.000101207	0.480733	-1.31515
109466009	chr12:109466009:C:T	1.93477e-14	-3.15636e-10	-1.28591	6.72645e-05	-3.15636e-10	-1.24295
109466121	chr12:109466121:A:G	2.20189e-14	-0.00274418	-1.15384	0.000103446	0.524578	-1.33711
109466393	chr12:109466393:T:C	2.27464e-14	-0.0158227	-1.10825	0.000105283	0.509766	-1.3047
109466513	chr12:109466513:C:T	2.68183e-15	-1.80813	-1.45386	1.19542e-05	-1.47954	-1.49096
109466587	chr12:109466587:GTTC:G	1.21636e-13	1.62659	-1.07404	0.000895686	2.67496	-1.32895
109466631	chr12:109466631:A:G	2.32183e-14	-0.265758	-0.837787	3.56996e-05	-0.809237	-1.06721
109466964	chr12:109466964:A:G	2.2377e-14	-1.14045	-4.9349e-10	4.84913e-05	-1.5702	-4.9349e-10
109467127	chr12:109467127:G:A	1.9264e-14	-3.15636e-10	-1.29024	7.69646e-05	-3.15636e-10	-1.10824
109467223	chr12:109467223:T:A	5.57116e-15	-1.05024	-1.48065	5.31949e-05	0.0361315	-1.51375
109467239	chr12:109467239:C:G	2.40345e-14	0.0506718	-1.11967	0.000112623	0.585464	-1.313
109467374	chr12:109467374:T:C	2.31419e-14	0.0280804	-1.13492	0.000108617	0.559933	-1.32369
109467417	chr12:109467417:C:T	9.02413e-14	-0.316481	0.570484	0.000294631	0.307375	-0.0732336
109467563	chr12:109467563:C:A	3.2284e-15	-1.59984	-1.47665	1.22895e-05	-1.43605	-1.50679
109467569	chr12:109467569:C:T	1.62891e-14	-3.15636e-10	-1.45799	5.35523e-05	-3.15636e-10	-1.47092
109467656	chr12:109467656:T:C	2.5726e-14	-3.15636e-10	-1.00098	7.8155e-05	-3.15636e-10	-1.09289
109467904	chr12:109467904:G:A	2.57938e-14	-0.76036	-0.237989	5.1645e-05	-0.839427	-0.667762
109467915	chr12:109467915:G:A	2.28718e-14	-0.00267039	-1.11591	0.000106183	0.523992	-1.31041
109468201	chr12:109468201:G:A	1.96703e-14	-3.15636e-10	-1.26937	5.80333e-05	-3.15636e-10	-1.39057
109468313	chr12:109468313:A:G	9.25976e-15	-0.516838	-1.50597	3.90376e-05	-0.271696	-1.51536
109469146	chr12:109469146:T:C	1.84647e-14	-3.15636e-10	-1.33262	5.60857e-05	-3.15636e-10	-1.4247
109469498	chr12:109469498:A:G	2.9995e-14	0.315651	-1.16311	0.000148115	0.883411	-1.33701
109469673	chr12:109469673:C:T	1.54412e-14	-3.15636e-10	-1.51145	5.14218e-05	-3.15636e-10	-1.51152
109469859	chr12:109469859:A:T	5.30535e-14	-0.364126	0.0869419	6.4687e-05	-0.949831	-0.332192
109469865	chr12:109469865:A:T	2.37574e-14	0.0281957	-1.10878	0.000110518	0.559058	-1.30546
109470131	chr12:109470131:C:CT	1.34212e-14	-1.65165	-4.9349e-10	5.84968e-05	-1.38261	-4.9349e-10
109470279	chr12:109470279:G:C	2.37647e-14	0.0428182	-1.1231	0.000111181	0.575435	-1.31586
109470447	chr12:109470447:A:C	1.34312e-14	-1.6509	-4.9349e-10	4.22438e-05	-1.70813	-4.9349e-10
109470568	chr12:109470568:G:A	2.40245e-14	0.0672046	-1.13661	0.000113309	0.603853	-1.32532
109470725	chr12:109470725:C:T	7.34132e-14	-0.120358	0.167977	8.91837e-05	-0.697957	-0.262929
109470812	chr12:109470812:T:C	2.71045e-14	0.184689	-1.13347	0.000129272	0.733838	-1.3235
109470835	chr12:109470835:G:A	2.42744e-14	0.0806297	-1.13969	0.000114709	0.618197	-1.32738
109470927	chr12:109470927:C:G	1.42987e-14	-1.58832	-4.9349e-10	3.43248e-05	-1.91571	-4.9349e-10
109471206	chr12:109471206:A:G	2.62604e-15	-1.82729	-1.45572	1.15934e-05	-1.50932	-1.49184
109471946	chr12:109471946:A:C	1.72067e-14	-3.15636e-10	-1.40318	5.34977e-05	-3.15636e-10	-1.47194
109471991	chr12:109471991:G:T	1.57239e-14	-3.15636e-10	-1.4933	5.28126e-05	-3.15636e-10	-1.48483
109472347	chr12:109472347:C:T	1.66796e-13	-3.15636e-10	0.868284	0.000318098	-3.15636e-10	0.310778
109472713	chr12:109472713:C:A	1.56345e-14	-3.15636e-10	-1.499	5.13016e-05	-3.15636e-10	-1.51386
109472747	chr12:109472747:C:T	2.32792e-14	0.0338973	-1.13482	0.000109259	0.566184	-1.32405
109472993	chr12:109472993:C:T	2.67981e-14	-0.739607	-0.220547	2.74688e-05	-1.49939	-0.639145
109473022	chr12:109473022:T:TACC	2.37811e-14	0.0662666	-1.14586	0.000112477	0.603062	-1.3319
109473508	chr12:109473508:C:T	8.83052e-15	-0.576884	-1.49339	3.65868e-05	-0.33855	-1.51335
109473651	chr12:109473651:A:G	2.37843e-14	0.0578981	-1.13736	0.000112021	0.592836	-1.32574
109473737	chr12:109473737:A:T	1.85001e-14	-0.156143	-1.17456	8.60725e-05	0.354925	-1.35132
109473983	chr12:109473983:G:A	1.5923e-14	-3.15636e-10	-1.48072	5.37869e-05	-3.15636e-10	-1.46655
109474143	chr12:109474143:G:A	1.54646e-14	-3.15636e-10	-1.50993	5.20182e-05	-3.15636e-10	-1.49999
109474259	chr12:109474259:C:T	2.26812e-14	0.030409	-1.15736	0.000107317	0.564269	-1.34006
109474527	chr12:109474527:C:T	2.41963e-14	0.0865583	-1.14884	0.000115692	0.624582	-1.32523
109475242	chr12:109475242:G:A	2.94924e-14	-3.15636e-10	-0.864353	7.45652e-05	-3.15636e-10	-1.13991
109475518	chr12:109475518:T:TG	2.75689e-14	-0.759331	-0.172467	5.46032e-05	-0.839609	-0.611883
109475535	chr12:109475535:CAATT:C	2.75754e-14	-0.771964	-0.159597	5.45077e-05	-0.851724	-0.601516
109475887	chr12:109475887:C:CTG	2.68577e-15	-1.83779	-1.42272	1.16644e-05	-1.52552	-1.46953
109477688	chr12:109477688:A:G	1.56096e-14	-3.15636e-10	-1.5006	5.27142e-05	-3.15636e-10	-1.4867
109478124	chr12:109478124:C:G	9.28806e-14	-0.0387779	0.321608	0.000110723	-0.61697	-0.127586
109478150	chr12:109478150:G:A	1.56306e-14	-3.15636e-10	-1.49926	5.23527e-05	-3.15636e-10	-1.49358
109478657	chr12:109478657:T:A	2.02635e-15	-2.05944	-1.48281	7.78902e-06	-1.95479	-1.44408
109478848	chr12:109478848:A:G	1.69806e-14	-3.15636e-10	-1.41641	5.4149e-05	-3.15636e-10	-1.45984
109480298	chr12:109480298:G:A	1.96809e-15	-2.05614	-1.51528	9.17482e-06	-1.72478	-1.51034
109480406	chr12:109480406:G:T	1.30676e-14	-1.67835	-4.9349e-10	3.92194e-05	-1.78241	-4.9349e-10
109480600	chr12:109480600:A:G	1.79735e-14	-0.170482	-1.18911	8.47279e-05	0.349104	-1.36124
109480669	chr12:109480669:T:TA	1.60855e-14	-3.15636e-10	-1.47057	5.23647e-05	-3.15636e-10	-1.49335
109481029	chr12:109481029:C:T	2.76176e-14	-0.747842	-0.18219	5.48553e-05	-0.826686	-0.620198
109481062	chr12:109481062:G:A	2.23958e-15	-1.99355	-1.44864	7.23421e-06	-2.07363	-1.39913
109481129	chr12:109481129:C:T	2.55716e-14	0.184416	-1.19142	0.000127836	0.761117	-1.36195
109481275	chr12:109481275:C:T	1.60414e-14	-3.15636e-10	-1.47331	5.42548e-05	-3.15636e-10	-1.45789
109481532	chr12:109481532:C:A	2.69699e-14	0.486367	-1.44013	0.000252598	1.47393	-1.39371
109481682	chr12:109481682:G:A	1.8701e-14	-3.15636e-10	-1.31991	6.25522e-05	-3.15636e-10	-1.31558
109481804	chr12:109481804:G:A	1.59732e-14	-3.15636e-10	-1.47757	5.17682e-05	-3.15636e-10	-1.50481
109482160	chr12:109482160:A:C	1.91786e-14	-0.132953	-1.16174	9.00043e-05	0.390318	-1.34204
109482266	chr12:109482266:G:T	2.71572e-15	-1.8125	-1.43693	1.21541e-05	-1.47355	-1.48036
109482358	chr12:109482358:A:G	9.76565e-15	-1.2056	-0.764016	2.46163e-05	-1.21885	-1.02933
109482473	chr12:109482473:C:G	1.69909e-14	-3.15636e-10	-1.4158	5.55362e-05	-3.15636e-10	-1.43455
109482696	chr12:109482696:T:C	1.95165e-14	-0.700072	-0.577152	4.82849e-05	-0.721531	-0.852934
109483188	chr12:109483188:T:C	1.74607e-14	-3.15636e-10	-1.38853	5.52273e-05	-3.15636e-10	-1.44013
109483356	chr12:109483356:A:T	9.21436e-15	-0.531463	-1.49626	3.83607e-05	-0.290399	-1.51415
109483918	chr12:109483918:A:C	1.56266e-14	-3.15636e-10	-1.49951	5.26105e-05	-3.15636e-10	-1.48867
109484081	chr12:109484081:T:C	2.86578e-14	-0.798848	-0.0942107	5.60032e-05	-0.876541	-0.549633
109484356	chr12:109484356:C:T	1.63013e-14	-1.45724	-4.9349e-10	3.7069e-05	-1.8388	-4.9349e-10
109484538	chr12:109484538:C:T	2.2453e-15	-1.99271	-1.44693	7.24669e-06	-2.07374	-1.3973
109485070	chr12:109485070:T:A	2.18975e-14	-1.16211	-4.9349e-10	4.77718e-05	-1.58515	-4.9349e-10
109485439	chr12:109485439:A:G	1.93219e-14	-0.0955415	-1.19171	9.19891e-05	0.433104	-1.36302
109486901	chr12:109486901:C:T	1.99904e-14	-0.653072	-0.600158	4.98112e-05	-0.661674	-0.881668
109486974	chr12:109486974:G:A	1.66561e-14	-3.15636e-10	-1.43571	5.36728e-05	-3.15636e-10	-1.46868
109487684	chr12:109487684:A:G	2.84261e-15	-1.77313	-1.43063	1.29586e-05	-1.41396	-1.47587
109487917	chr12:109487917:A:G	4.49121e-15	-1.24197	-1.5044	4.01648e-05	-0.244111	-1.51448
109488060	chr12:109488060:C:T	2.04292e-14	-0.0467918	-1.18473	9.73374e-05	0.485022	-1.35842
109488491	chr12:109488491:T:C	1.06458e-14	-1.88331	-4.9349e-10	6.22294e-05	-1.32075	-4.9349e-10
109489882	chr12:109489882:A:T	1.33136e-14	-1.6597	-4.9349e-10	5.80098e-05	-1.39097	-4.9349e-10
109490001	chr12:109490001:G:C	1.56103e-14	-3.15636e-10	-1.50056	5.24951e-05	-3.15636e-10	-1.49086
109490150	chr12:109490150:C:T	2.40256e-14	-3.15636e-10	-1.06937	6.45832e-05	-3.15636e-10	-1.28363
109490923	chr12:109490923:C:T	1.84032e-14	-3.15636e-10	-1.33596	5.59333e-05	-3.15636e-10	-1.42742
109492185	chr12:109492185:C:T	1.79847e-14	-3.15636e-10	-1.35896	5.50532e-05	-3.15636e-10	-1.44328
109492519	chr12:109492519:A:G	2.51665e-14	-3.15636e-10	-1.02297	6.68152e-05	-3.15636e-10	-1.24965
109492692	chr12:109492692:G:A	1.5893e-14	-0.234039	-1.24857	7.62927e-05	0.272757	-1.38976
109493100	chr12:109493100:C:G	2.04144e-14	-0.0747006	-1.15754	9.65674e-05	0.459343	-1.34069
109493565	chr12:109493565:C:T	3.08087e-14	-0.73188	-0.0888077	6.00708e-05	-0.811592	-0.544467
109493700	chr12:109493700:G:A	2.38323e-14	-1.07744	-4.9349e-10	0.000110671	-0.745023	-4.9349e-10
109493825	chr12:109493825:G:A	1.903e-14	-0.0833892	-1.21908	9.48219e-05	0.475793	-1.37538
109493854	chr12:109493854:C:T	2.22588e-15	-1.99893	-1.4494	7.23171e-06	-2.07319	-1.39991
109493936	chr12:109493936:C:T	1.77449e-14	-0.189011	-1.18338	8.37594e-05	0.334981	-1.35862
109494380	chr12:109494380:C:T	2.52925e-14	-3.15636e-10	-1.01798	7.56249e-05	-3.15636e-10	-1.1258
109494780	chr12:109494780:C:T	1.8351e-14	-0.150405	-1.18839	8.81763e-05	0.389952	-1.3622
109494829	chr12:109494829:C:T	1.63122e-14	-3.15636e-10	-1.45657	5.15548e-05	-3.15636e-10	-1.50894
109495175	chr12:109495175:A:T	1.86069e-14	-0.403425	-0.921526	4.70864e-05	-0.493739	-1.10586
109495179	chr12:109495179:C:G	1.7941e-14	-0.441577	-0.919819	4.54519e-05	-0.5305	-1.10443
109495290	chr12:109495290:G:A	1.84736e-14	-3.15636e-10	-1.33214	6.18262e-05	-3.15636e-10	-1.32726
109495444	chr12:109495444:G:A	8.79866e-15	-2.07388	-4.9349e-10	2.95977e-05	-2.06389	-4.9349e-10
109495518	chr12:109495518:C:T	1.59101e-14	-3.15636e-10	-1.48153	5.35905e-05	-3.15636e-10	-1.47021
109495717	chr12:109495717:G:A	1.78201e-14	-0.44532	-0.922839	4.51774e-05	-0.53405	-1.10694
109496183	chr12:109496183:C:G	2.0091e-15	-2.0659	-1.4849	7.94187e-06	-1.93225	-1.44718
109496324	chr12:109496324:T:C	2.32888e-15	-1.95346	-1.44964	7.24052e-06	-2.0714	-1.40049
109496585	chr12:109496585:C:G	1.87398e-14	-0.116386	-1.20145	9.01531e-05	0.413059	-1.36313
109497276	chr12:109497276:G:A	2.81613e-14	0.500565	-1.4111	0.000267509	1.49385	-1.35628
109497670	chr12:109497670:C:T	1.78332e-14	-0.140505	-1.22692	8.6117e-05	0.385293	-1.38117
109497723	chr12:109497723:T:C	1.54271e-14	-3.15636e-10	-1.51236	5.16312e-05	-3.15636e-10	-1.50746
109498084	chr12:109498084:A:G	1.92088e-14	-3.15636e-10	-1.29312	6.424e-05	-3.15636e-10	-1.28896
109498089	chr12:109498089:G:C	1.79023e-14	-0.19547	-1.16809	8.44357e-05	0.324325	-1.33992
109498251	chr12:109498251:T:C	1.94184e-13	1.02032	-4.9349e-10	0.000572043	0.89763	-4.9349e-10
109498406	chr12:109498406:G:A	2.0045e-14	-0.0115484	-1.23895	9.87591e-05	0.529915	-1.38881
109498433	chr12:109498433:G:T	2.19974e-15	-2.00456	-1.45558	7.17662e-06	-2.07262	-1.40813
109499143	chr12:109499143:C:T	1.81079e-14	-0.150934	-1.2012	8.62613e-05	0.377103	-1.37131
109499287	chr12:109499287:A:G	8.87898e-14	0.0141152	0.223672	0.000105631	-0.572251	-0.219376
109499438	chr12:109499438:C:G	1.5879e-14	-3.15636e-10	-1.48348	5.34503e-05	-3.15636e-10	-1.47283
109499729	chr12:109499729:G:A	2.80219e-15	-1.76572	-1.45236	1.28821e-05	-1.40598	-1.48976
109500102	chr12:109500102:C:T	2.75396e-15	-1.80005	-1.43539	1.24348e-05	-1.45827	-1.47281
109500271	chr12:109500271:A:C	1.22543e-14	-1.74261	-4.9349e-10	6.59599e-05	-1.26254	-4.9349e-10
109500512	chr12:109500512:A:G	8.96505e-15	-2.05515	-4.9349e-10	3.27473e-05	-1.96276	-4.9349e-10
109500846	chr12:109500846:C:T	2.03129e-15	-2.05242	-1.48739	7.65856e-06	-1.9712	-1.44456
109500856	chr12:109500856:C:T	1.57021e-14	-3.15636e-10	-1.49469	5.39964e-05	-3.15636e-10	-1.46267
109501052	chr12:109501052:A:G	2.75523e-15	-1.77771	-1.45727	1.26688e-05	-1.42428	-1.48816
109501244	chr12:109501244:C:T	2.05005e-14	-3.15636e-10	-1.22804	8.36224e-05	-3.15636e-10	-1.02527
109501437	chr12:109501437:G:C	2.53583e-14	-3.15636e-10	-1.01538	0.000102947	-3.15636e-10	-0.817366
109501543	chr12:109501543:C:T	1.7334e-14	-3.15636e-10	-1.39581	5.88118e-05	-3.15636e-10	-1.37724
109502504	chr12:109502504:C:T	1.66802e-14	-1.43426	-4.9349e-10	4.61537e-05	-1.61961	-4.9349e-10
109502762	chr12:109502762:A:G	1.0144e-13	-3.15636e-10	0.370985	0.000200862	-3.15636e-10	-0.148966
109503498	chr12:109503498:G:A	2.02896e-14	-0.0352633	-1.20311	9.96112e-05	0.51446	-1.36477
109503645	chr12:109503645:T:A	2.01102e-14	-0.0439339	-1.20332	9.81104e-05	0.507092	-1.37258
109503646	chr12:109503646:C:T	2.02599e-14	-0.0238129	-1.21603	9.95385e-05	0.530189	-1.38123
109503666	chr12:109503666:G:T	2.91068e-15	-1.71143	-1.46867	1.19251e-05	-1.54431	-1.42863
109503700	chr12:109503700:C:T	1.59741e-14	-3.15636e-10	-1.47752	5.17798e-05	-3.15636e-10	-1.50458
109504414	chr12:109504414:G:A	3.05475e-14	-0.779477	-0.0497246	5.91823e-05	-0.858223	-0.512737
109504691	chr12:109504691:A:C	8.79829e-15	-2.07393	-4.9349e-10	2.96509e-05	-2.06209	-4.9349e-10
109504823	chr12:109504823:G:A	1.5884e-14	-3.15636e-10	-1.48317	5.37951e-05	-3.15636e-10	-1.4664
109505104	chr12:109505104:C:T	2.86605e-14	0.537684	-1.43065	0.000275391	1.54764	-1.38103
109505215	chr12:109505215:C:T	1.07464e-14	-1.19609	-0.677826	2.30277e-05	-1.2166	-1.09829
109505833	chr12:109505833:C:T	1.56652e-14	-3.15636e-10	-1.49704	5.17541e-05	-3.15636e-10	-1.50508
109506509	chr12:109506509:C:T	1.86926e-14	-3.15636e-10	-1.32036	6.25243e-05	-3.15636e-10	-1.31603
109506881	chr12:109506881:A:G	2.22642e-15	-1.99471	-1.45338	7.1925e-06	-2.07356	-1.40498
109507398	chr12:109507398:G:A	2.62054e-14	-1.03695	0.0544291	7.48689e-05	-0.685956	-0.449888
109507413	chr12:109507413:A:T	1.70088e-14	-3.15636e-10	-1.41475	5.56068e-05	-3.15636e-10	-1.43328
109507628	chr12:109507628:C:T	1.62212e-14	-3.15636e-10	-1.46217	5.48098e-05	-3.15636e-10	-1.44771
109508207	chr12:109508207:G:A	1.90919e-14	-0.140661	-1.15856	9.01346e-05	0.390781	-1.34106
109508231	chr12:109508231:A:G	1.54142e-14	-3.15636e-10	-1.5132	5.16963e-05	-3.15636e-10	-1.5062
109509002	chr12:109509002:C:G	1.87136e-14	-3.15636e-10	-1.31923	6.25956e-05	-3.15636e-10	-1.31489
109509389	chr12:109509389:A:G	1.6095e-14	-1.06022	-0.40975	6.90955e-05	-0.417919	-0.798174
109509426	chr12:109509426:C:T	2.29926e-14	-1.11331	-4.9349e-10	7.46328e-05	-1.139	-4.9349e-10
109509429	chr12:109509429:T:C	1.49138e-14	-1.5462	-4.9349e-10	3.50768e-05	-1.89404	-4.9349e-10
109509482	chr12:109509482:T:C	1.54012e-14	-3.15636e-10	-1.51404	5.16126e-05	-3.15636e-10	-1.50782
109510100	chr12:109510100:C:T	5.94107e-15	-1.19056	-1.27604	1.90357e-05	-1.22004	-1.28522
109510736	chr12:109510736:T:C	2.98997e-14	-0.717992	-0.132645	5.81127e-05	-0.800902	-0.588297
109511329	chr12:109511329:C:T	2.45323e-14	0.082052	-1.13055	0.000117894	0.632245	-1.31404
109511530	chr12:109511530:C:T	1.88896e-14	-3.15636e-10	-1.30987	6.32016e-05	-3.15636e-10	-1.30525
109511643	chr12:109511643:A:G	2.25102e-15	-1.99478	-1.44233	7.29875e-06	-2.07357	-1.3903
109511756	chr12:109511756:T:C	1.29841e-14	-0.39724	-1.28752	5.98584e-05	-0.210469	-1.14913
109511770	chr12:109511770:G:A	1.54024e-14	-3.15636e-10	-1.51396	5.15092e-05	-3.15636e-10	-1.50982
109512339	chr12:109512339:A:G	2.76607e-15	-1.79849	-1.43257	1.24945e-05	-1.4554	-1.4709
109512848	chr12:109512848:G:A	2.98013e-14	-0.755344	-0.0985887	5.81156e-05	-0.835409	-0.55374
109513294	chr12:109513294:GTGGCCACTGGAGGTGC:G	2.72826e-14	-3.15636e-10	-0.942236	7.7278e-05	-3.15636e-10	-1.10417
109514086	chr12:109514086:C:A	1.54541e-14	-3.15636e-10	-1.51061	5.19401e-05	-3.15636e-10	-1.50149
109514098	chr12:109514098:G:A	1.57113e-14	-3.15636e-10	-1.49411	5.29235e-05	-3.15636e-10	-1.48274
109514789	chr12:109514789:C:T	1.54235e-14	-3.15636e-10	-1.51259	5.17712e-05	-3.15636e-10	-1.50475
109514974	chr12:109514974:C:T	1.5919e-14	-3.15636e-10	-1.48097	5.15966e-05	-3.15636e-10	-1.50813
109515015	chr12:109515015:G:A	1.43394e-14	-0.479487	-1.10598	6.57695e-05	-0.315649	-0.949778
109515182	chr12:109515182:G:T	4.25125e-14	-0.230937	-0.267749	0.000295218	1.06479	-0.828654
109515366	chr12:109515366:TG:T	8.70302e-14	0.0788151	0.138956	0.000120923	-0.483441	-0.17299
109515370	chr12:109515370:G:T	3.27917e-15	-1.55064	-1.51026	1.21704e-05	-1.51717	-1.4354
109515526	chr12:109515526:C:T	1.95275e-14	0.0498768	-1.32654	0.00010947	0.674415	-1.43035
109515612	chr12:109515612:A:G	3.28398e-15	-1.66332	-1.3961	1.55337e-05	-1.25763	-1.45095
109515869	chr12:109515869:A:AC	1.35035e-14	-1.64554	-4.9349e-10	3.0637e-05	-2.02938	-4.9349e-10
109516446	chr12:109516446:G:A	1.59009e-14	-1.48211	-4.9349e-10	3.6521e-05	-1.8537	-4.9349e-10
109516594	chr12:109516594:C:A	1.55281e-14	-3.15636e-10	-1.50583	5.12357e-05	-3.15636e-10	-1.51515
109517512	chr12:109517512:C:T	1.87461e-14	-0.0721174	-1.24538	9.65054e-05	0.519217	-1.4012
109518289	chr12:109518289:C:T	2.16885e-15	-2.02212	-1.45217	7.24143e-06	-2.06855	-1.40322
109519103	chr12:109519103:T:A	1.5755e-14	-3.15636e-10	-1.49132	5.31047e-05	-3.15636e-10	-1.47932
109519220	chr12:109519220:G:A	1.02993e-14	-0.979653	-0.936754	4.93946e-05	-0.771102	-0.78064
109519327	chr12:109519327:G:A	2.13085e-15	-2.03849	-1.45348	7.2895e-06	-2.06074	-1.40441
109519426	chr12:109519426:G:A	1.86926e-14	-3.15636e-10	-1.32036	6.25243e-05	-3.15636e-10	-1.31603
109519779	chr12:109519779:CCTT:C	1.73864e-14	-3.15636e-10	-1.3928	5.89629e-05	-3.15636e-10	-1.37467
109521389	chr12:109521389:G:T	1.61572e-14	-3.15636e-10	-1.46612	5.44841e-05	-3.15636e-10	-1.45367
109521702	chr12:109521702:C:A	2.06727e-14	-3.15636e-10	-1.21967	6.15662e-05	-3.15636e-10	-1.33147
109522478	chr12:109522478:G:T	9.40465e-14	0.0657849	0.22952	0.000110831	-0.529276	-0.214297
109522584	chr12:109522584:G:A	1.92377e-14	-3.15636e-10	-1.29161	5.58142e-05	-3.15636e-10	-1.42955
109522585	chr12:109522585:C:T	4.03844e-14	-0.548714	-0.00132793	7.45691e-05	-0.671895	-0.467961
109522620	chr12:109522620:G:A	1.57634e-14	-3.15636e-10	-1.49079	5.31332e-05	-3.15636e-10	-1.47878
109523157	chr12:109523157:T:C	2.86072e-15	-1.77352	-1.42389	1.30323e-05	-1.41981	-1.46434
109523317	chr12:109523317:C:T	1.59786e-13	0.0446028	0.780747	0.00018741	-0.524261	0.305975
109524332	chr12:109524332:GCCATGGGTGTTCC:G	1.59985e-14	-3.15636e-10	-1.47599	5.39565e-05	-3.15636e-10	-1.4634
109524713	chr12:109524713:C:T	9.17932e-14	-0.0815136	0.352567	0.000109216	-0.659828	-0.0984285
109524925	chr12:109524925:G:T	2.12196e-14	-3.15636e-10	-1.19356	8.25627e-05	-3.15636e-10	-1.03803
109525171	chr12:109525171:A:G	2.74059e-14	-0.624833	-0.312894	5.24515e-05	-0.747214	-0.74448
109525720	chr12:109525720:C:T	1.58506e-14	-3.15636e-10	-1.48528	5.24193e-05	-3.15636e-10	-1.49231
109526067	chr12:109526067:C:T	2.65314e-14	-0.970156	-4.9349e-10	7.64434e-05	-1.11503	-4.9349e-10
109526096	chr12:109526096:A:G	1.46125e-14	-0.155595	-1.41101	5.42031e-05	0.0338382	-1.49268
109526297	chr12:109526297:C:T	2.03296e-14	-0.0729859	-1.16342	0.000101902	0.51811	-1.34568
109526591	chr12:109526591:G:A	2.32046e-14	-3.15636e-10	-1.10413	6.68446e-05	-3.15636e-10	-1.24921
109526664	chr12:109526664:A:T	1.65262e-13	0.0801177	0.77893	0.000192926	-0.49367	0.304396
109527151	chr12:109527151:A:G	2.37824e-14	-3.15636e-10	-1.07954	6.81046e-05	-3.15636e-10	-1.23054
109527434	chr12:109527434:CTT:C	1.86926e-14	-3.15636e-10	-1.32036	6.25243e-05	-3.15636e-10	-1.31603
109527707	chr12:109527707:C:G	2.81026e-15	-1.77363	-1.44158	1.28904e-05	-1.42084	-1.47426
109527852	chr12:109527852:G:A	1.80888e-14	-3.15636e-10	-1.35319	5.8338e-05	-3.15636e-10	-1.38533
109527854	chr12:109527854:G:A	1.81024e-14	-3.15636e-10	-1.35244	5.83789e-05	-3.15636e-10	-1.38463
109528080	chr12:109528080:C:T	1.72191e-14	0.0254271	-1.42789	9.96161e-05	0.639094	-1.48935
109528393	chr12:109528393:G:A	1.27117e-14	-1.70596	-4.9349e-10	3.21081e-05	-1.98248	-4.9349e-10
109528683	chr12:109528683:G:A	8.45094e-15	-0.640964	-1.47324	3.44774e-05	-0.406772	-1.50451
109528803	chr12:109528803:C:T	2.28716e-15	-2.0126	-1.40857	7.63082e-06	-2.0711	-1.34829
109528857	chr12:109528857:AAAAG:A	1.72026e-14	-0.152985	-1.25044	8.75987e-05	0.420232	-1.39905
109529127	chr12:109529127:C:T	2.99788e-14	0.551173	-1.39917	0.000302987	1.6035	-1.3414
109529259	chr12:109529259:T:A	2.24976e-14	-0.927752	-0.207325	4.38227e-05	-1.02563	-0.645802
109529607	chr12:109529607:C:T	2.17041e-15	-2.02415	-1.44942	7.26884e-06	-2.06805	-1.39993
109530040	chr12:109530040:C:T	1.53842e-14	-3.15636e-10	-1.51514	5.1688e-05	-3.15636e-10	-1.50636
109530622	chr12:109530622:C:T	2.12379e-14	-1.02433	-0.16836	4.20432e-05	-1.08949	-0.623401
109531043	chr12:109531043:T:C	4.85883e-14	-0.469171	0.104069	0.000177331	0.199124	-0.472687
109531370	chr12:109531370:C:T	9.8148e-15	-1.96459	-4.9349e-10	2.93439e-05	-2.0725	-4.9349e-10
109531457	chr12:109531457:A:G	2.16593e-15	-1.98141	-1.49422	6.80899e-06	-2.07391	-1.45943
109531473	chr12:109531473:G:A	1.53828e-14	-3.15636e-10	-1.51523	5.14453e-05	-3.15636e-10	-1.51106
109531881	chr12:109531881:C:T	4.44001e-15	-1.24786	-1.50996	4.1439e-05	-0.215868	-1.51149
109532165	chr12:109532165:G:A	2.35913e-15	-2.00637	-1.38383	7.85584e-06	-2.07236	-1.31796
109532259	chr12:109532259:A:C	2.32e-14	-0.916579	-0.187753	4.49993e-05	-1.01496	-0.629976
109532296	chr12:109532296:T:C	2.26899e-14	-3.15636e-10	-1.12656	6.55399e-05	-3.15636e-10	-1.26892
109532300	chr12:109532300:G:A	2.39833e-14	-3.15636e-10	-1.07113	6.8796e-05	-3.15636e-10	-1.22044
109532815	chr12:109532815:AT:A	5.88208e-14	-3.15636e-10	-0.173989	0.000128776	-3.15636e-10	-0.593505
109532825	chr12:109532825:GT:G	5.86397e-14	-3.15636e-10	-0.177073	0.000128448	-3.15636e-10	-0.596062
109533366	chr12:109533366:C:T	1.55157e-14	-3.15636e-10	-1.50663	5.12228e-05	-3.15636e-10	-1.5154
109533410	chr12:109533410:C:T	1.84672e-14	-0.104582	-1.22791	9.42315e-05	0.478378	-1.38421
109534005	chr12:109534005:C:T	2.37342e-14	-3.15636e-10	-1.08157	6.82141e-05	-3.15636e-10	-1.22893
109534018	chr12:109534018:G:A	3.18877e-14	-0.786266	-4.9349e-10	0.000197026	-0.168247	-4.9349e-10
109534232	chr12:109534232:G:A	1.96913e-14	-0.309437	-0.958871	9.47516e-05	0.301948	-1.20227
109535451	chr12:109535451:G:A	1.30066e-14	-1.68302	-4.9349e-10	8.41063e-05	-1.0195	-4.9349e-10
109535492	chr12:109535492:A:G	1.91893e-14	-0.183417	-1.11072	8.88985e-05	0.343097	-1.30719
109535594	chr12:109535594:C:T	2.8426e-13	-3.15636e-10	1.4014	0.000659681	-3.15636e-10	1.04017
109535869	chr12:109535869:C:A	1.5444e-14	-3.15636e-10	-1.51126	5.12671e-05	-3.15636e-10	-1.51453
109536174	chr12:109536174:G:C	2.86876e-15	-1.76022	-1.43438	1.31885e-05	-1.40036	-1.47188
109536224	chr12:109536224:A:G	1.59458e-14	-0.839175	-0.640112	4.01247e-05	-0.844763	-0.914829
109536295	chr12:109536295:C:T	3.34823e-14	-3.15636e-10	-0.737466	8.18793e-05	-3.15636e-10	-1.04634
109536346	chr12:109536346:C:T	1.94324e-14	-0.106509	-1.17503	9.78602e-05	0.477704	-1.34575
109536389	chr12:109536389:T:A	1.64691e-14	-3.15636e-10	-1.447	5.28941e-05	-3.15636e-10	-1.48329
109536459	chr12:109536459:G:A	5.34928e-14	-0.539651	0.270713	0.00017909	0.0646801	-0.328375
109536922	chr12:109536922:C:T	9.78157e-15	-1.96798	-4.9349e-10	2.93292e-05	-2.073	-4.9349e-10
109537126	chr12:109537126:T:C	2.9033e-15	-1.74657	-1.43607	1.3442e-05	-1.37987	-1.47332
109537395	chr12:109537395:G:A	1.83121e-14	-3.15636e-10	-1.34092	5.72726e-05	-3.15636e-10	-1.40376
109537485	chr12:109537485:A:G	9.16285e-14	0.000985239	0.268272	0.000108833	-0.580888	-0.180877
109537491	chr12:109537491:G:A	2.67477e-14	-0.962036	-4.9349e-10	8.99026e-05	-0.952856	-4.9349e-10
109538452	chr12:109538452:G:C	2.87273e-14	-3.15636e-10	-0.890638	7.25464e-05	-3.15636e-10	-1.16736
109538471	chr12:109538471:G:A	1.37243e-14	-1.62931	-4.9349e-10	3.08031e-05	-2.02397	-4.9349e-10
109539088	chr12:109539088:G:T	2.869e-15	-1.73372	-1.4608	1.34305e-05	-1.35894	-1.49512
109539249	chr12:109539249:C:A	1.92293e-14	-0.186721	-1.10533	9.37528e-05	0.393787	-1.30471
109539478	chr12:109539478:C:T	7.5939e-14	-0.00871534	0.0901607	9.21183e-05	-0.591198	-0.337312
109539548	chr12:109539548:C:T	4.33415e-14	-0.496232	0.0168574	0.000160225	0.167907	-0.54291
109539613	chr12:109539613:A:C	2.00942e-14	-1.01914	-0.228911	4.02302e-05	-1.08508	-0.671881
109539659	chr12:109539659:T:G	5.35517e-14	0.763354	-1.03119	0.000708329	2.38227	-1.27095
109539742	chr12:109539742:G:A	1.55266e-14	-3.15636e-10	-1.50593	5.23251e-05	-3.15636e-10	-1.49411
109539779	chr12:109539779:G:A	1.95914e-14	-0.113999	-1.1594	9.77002e-05	0.473361	-1.34304
109539802	chr12:109539802:C:T	1.88518e-14	-0.157128	-1.15475	9.33594e-05	0.424778	-1.3399
109540368	chr12:109540368:C:T	1.75676e-14	-3.15636e-10	-1.38243	5.64728e-05	-3.15636e-10	-1.41782
109540536	chr12:109540536:T:G	2.8619e-14	0.503771	-1.39818	0.00028649	1.54657	-1.34044
109541349	chr12:109541349:G:A	1.85345e-14	-0.200505	-1.12835	8.83084e-05	0.350311	-1.32106
109541438	chr12:109541438:A:G	2.02003e-14	-1.01416	-0.228631	4.04549e-05	-1.07957	-0.671828
109541442	chr12:109541442:T:C	2.18469e-15	-2.01694	-1.45007	7.24792e-06	-2.07008	-1.40078
109541462	chr12:109541462:T:C	2.07666e-14	-1.17319	-0.0419439	6.03142e-05	-0.813886	-0.53813
109541657	chr12:109541657:G:A	1.54046e-14	-3.15636e-10	-1.51382	5.14064e-05	-3.15636e-10	-1.51182
109541993	chr12:109541993:T:G	2.18207e-15	-2.01944	-1.44877	7.26523e-06	-2.06941	-1.39907
109542461	chr12:109542461:G:A	5.81529e-14	0.848065	-1.03347	0.000784646	2.49335	-1.2797
109542711	chr12:109542711:C:T	2.82094e-15	-1.77004	-1.44137	1.29353e-05	-1.41452	-1.4771
109542779	chr12:109542779:C:T	1.97828e-14	-0.14738	-1.11629	9.69893e-05	0.4358	-1.31278
109542814	chr12:109542814:G:A	4.61498e-15	-1.20791	-1.51127	4.39562e-05	-0.15808	-1.51031
109543005	chr12:109543005:AGCT:A	1.47286e-14	-1.55869	-4.9349e-10	3.48555e-05	-1.90037	-4.9349e-10
109543185	chr12:109543185:C:T	2.17492e-15	-2.02207	-1.44942	7.26482e-06	-2.06861	-1.39993
109543387	chr12:109543387:AAC:A	1.8349e-14	-3.15636e-10	-1.33891	5.69865e-05	-3.15636e-10	-1.40877
109543459	chr12:109543459:G:T	1.99124e-14	-0.114932	-1.14221	9.88426e-05	0.472701	-1.33076
109543873	chr12:109543873:C:T	2.88498e-15	-1.71262	-1.47634	1.37169e-05	-1.33251	-1.50045
109543891	chr12:109543891:T:G	3.13078e-15	-1.65887	-1.44833	1.30343e-05	-1.48163	-1.40237
109544145	chr12:109544145:T:C	2.28143e-14	-3.15636e-10	-1.1211	9.44819e-05	-3.15636e-10	-0.903174
109544220	chr12:109544220:C:T	1.71299e-14	-1.40766	-4.9349e-10	5.12446e-05	-1.51497	-4.9349e-10
109544291	chr12:109544291:A:G	1.46008e-14	-0.766562	-0.800847	3.33066e-05	-0.846181	-1.09965
109544498	chr12:109544498:A:G	7.72258e-14	-0.0450509	0.1433	9.34183e-05	-0.622247	-0.292249
109544730	chr12:109544730:G:A	1.53506e-14	-0.315915	-1.20142	5.56034e-05	-0.12932	-1.30402
109544773	chr12:109544773:T:A	3.95616e-15	-1.46989	-1.40333	1.7547e-05	-1.17717	-1.40953
109545057	chr12:109545057:CCTCA:C	2.716e-15	-1.94358	-1.30574	7.82504e-06	-2.05313	-1.34112
109545311	chr12:109545311:A:C	5.30352e-14	-3.15636e-10	-0.277528	0.000116113	-3.15636e-10	-0.697016
109545371	chr12:109545371:G:A	1.02231e-14	-1.92383	-4.9349e-10	3.02345e-05	-2.0426	-4.9349e-10
109545504	chr12:109545504:A:G	2.36137e-14	-0.888463	-0.198194	4.64419e-05	-0.960214	-0.653167
109546173	chr12:109546173:T:C	1.68336e-14	-1.42511	-4.9349e-10	3.77094e-05	-1.82167	-4.9349e-10
109547055	chr12:109547055:A:G	1.59389e-14	-3.15636e-10	-1.47972	5.36794e-05	-3.15636e-10	-1.46855
109547087	chr12:109547087:CAA:C	1.90951e-14	-0.105879	-1.19317	9.64678e-05	0.483878	-1.36625
109548180	chr12:109548180:A:G	9.24097e-15	-2.02484	-4.9349e-10	4.07611e-05	-1.74386	-4.9349e-10
109548279	chr12:109548279:C:T	2.25809e-15	-1.99755	-1.43641	7.3532e-06	-2.07332	-1.38312
109548810	chr12:109548810:C:T	1.59953e-14	-3.15636e-10	-1.47619	5.18886e-05	-3.15636e-10	-1.50248
109549002	chr12:109549002:C:T	1.54263e-14	-3.15636e-10	-1.51241	5.15146e-05	-3.15636e-10	-1.50972
109549113	chr12:109549113:C:G	3.35307e-15	-1.63763	-1.40097	1.18997e-05	-1.50121	-1.47386
109549130	chr12:109549130:G:A	2.9066e-15	-1.74472	-1.43678	1.34723e-05	-1.37685	-1.4741
109549493	chr12:109549493:A:G	9.29522e-15	-2.01898	-4.9349e-10	2.96348e-05	-2.06263	-4.9349e-10
109549771	chr12:109549771:C:G	2.1708e-14	0.2156	-1.3864	0.000210169	1.20502	-1.3087
109549786	chr12:109549786:A:G	4.65769e-14	-0.505049	0.0976702	0.000168919	0.15632	-0.478482
109549843	chr12:109549843:C:T	1.67791e-14	-3.15636e-10	-1.42835	5.30607e-05	-3.15636e-10	-1.48015
109550033	chr12:109550033:A:G	2.89403e-15	-1.76038	-1.42546	1.32622e-05	-1.40089	-1.46577
109550057	chr12:109550057:C:A	2.6449e-14	0.41647	-1.38974	0.000259997	1.43226	-1.32317
109550348	chr12:109550348:G:T	1.57023e-14	-3.15636e-10	-1.49468	5.2715e-05	-3.15636e-10	-1.48668
109550381	chr12:109550381:A:G	1.715e-14	-3.15636e-10	-1.40649	5.44936e-05	-3.15636e-10	-1.4535
109550383	chr12:109550383:C:T	2.18965e-14	0.254841	-1.417	0.000211473	1.25153	-1.34901
109550398	chr12:109550398:A:C	2.23995e-14	0.277075	-1.41652	0.000217278	1.27799	-1.34839
109550409	chr12:109550409:A:G	1.49398e-13	1.59453	-0.836401	0.00128274	2.90455	-1.19938
109550437	chr12:109550437:G:C	1.56264e-14	-3.15636e-10	-1.49952	5.12805e-05	-3.15636e-10	-1.51427
109550539	chr12:109550539:C:A	6.53752e-14	-3.15636e-10	-0.0683422	0.000134966	-3.15636e-10	-0.546557
109550541	chr12:109550541:G:A	1.54159e-14	-3.15636e-10	-1.51308	5.12532e-05	-3.15636e-10	-1.5148
109550813	chr12:109550813:T:C	4.19156e-14	-0.65109	0.138263	7.77089e-05	-0.742327	-0.356286
109550918	chr12:109550918:G:A	4.12813e-14	-0.590249	0.0621748	0.000147214	0.0483089	-0.508002
109551053	chr12:109551053:C:T	4.66693e-15	-1.20366	-1.50433	1.68857e-05	-1.24249	-1.38263
109551205	chr12:109551205:T:C	1.54251e-14	-3.15636e-10	-1.51249	5.12761e-05	-3.15636e-10	-1.51436
109551423	chr12:109551423:G:T	3.11977e-15	-2.06612	-1.0446	1.05943e-05	-1.9507	-1.14057
109551636	chr12:109551636:A:G	7.99413e-15	-0.68753	-1.48225	3.26544e-05	-0.456756	-1.50885
109551794	chr12:109551794:T:C	1.66485e-14	-3.15636e-10	-1.43616	5.32902e-05	-3.15636e-10	-1.47583
109551903	chr12:109551903:G:A	1.65476e-14	-3.15636e-10	-1.44224	5.30535e-05	-3.15636e-10	-1.48028
109552170	chr12:109552170:G:A	1.3762e-14	-1.62658	-4.9349e-10	3.3472e-05	-1.94087	-4.9349e-10
109552564	chr12:109552564:T:C	5.71705e-15	-1.46552	-1.03951	2.52514e-05	-1.11586	-1.10684
109552998	chr12:109552998:T:C	1.54516e-14	-3.15636e-10	-1.51077	5.18826e-05	-3.15636e-10	-1.5026
109553245	chr12:109553245:A:G	2.93732e-15	-1.77654	-1.39444	1.32747e-05	-1.42322	-1.44251
109553850	chr12:109553850:G:T	1.55303e-14	-3.15636e-10	-1.50569	5.23436e-05	-3.15636e-10	-1.49375
109553880	chr12:109553880:C:T	2.03121e-14	0.140757	-1.37802	0.000193658	1.11393	-1.29942
109554009	chr12:109554009:T:C	2.14362e-14	-3.15636e-10	-1.1834	6.28234e-05	-3.15636e-10	-1.31126
109554193	chr12:109554193:A:G	1.80232e-14	-0.169006	-1.18782	8.99507e-05	0.401706	-1.35403
109554344	chr12:109554344:C:G	1.79796e-14	-0.147846	-1.2114	9.04084e-05	0.430828	-1.37807
109554400	chr12:109554400:G:A	1.54241e-14	-3.15636e-10	-1.51255	5.17301e-05	-3.15636e-10	-1.50554
109555076	chr12:109555076:A:G	2.74298e-14	-0.612985	-0.323868	6.54625e-05	-0.636197	-0.633909
109555218	chr12:109555218:C:T	2.73437e-14	-0.653215	-0.286783	6.45288e-05	-0.684755	-0.599717
109555493	chr12:109555493:C:T	2.02168e-14	-0.128883	-1.11309	0.0001001	0.453488	-1.2989
109555561	chr12:109555561:G:A	2.51293e-14	-0.663982	-0.360467	6.03394e-05	-0.687104	-0.664494
109555798	chr12:109555798:C:A	3.01032e-15	-1.73675	-1.40969	1.38929e-05	-1.36724	-1.45296
109556023	chr12:109556023:T:C	2.19579e-15	-1.99713	-1.46481	7.08214e-06	-2.07338	-1.42062
109556137	chr12:109556137:G:T	2.20475e-14	0.231067	-1.38635	0.000212851	1.21897	-1.30997
109556307	chr12:109556307:A:C	3.65479e-14	-0.808483	0.158622	6.77661e-05	-0.894651	-0.34087
109556372	chr12:109556372:G:T	8.57326e-15	-0.629863	-1.46997	3.49022e-05	-0.39576	-1.50327
109556403	chr12:109556403:C:G	2.31692e-14	0.286099	-1.39176	0.000225403	1.28459	-1.31828
109556660	chr12:109556660:A:T	2.17256e-15	-1.98428	-1.4883	6.83477e-06	-2.07391	-1.45565
109556662	chr12:109556662:A:T	1.95707e-15	-2.06957	-1.50747	6.99276e-06	-2.02003	-1.48667
109556836	chr12:109556836:A:G	2.52003e-14	-0.677137	-0.344492	6.06294e-05	-0.696736	-0.650066
109557065	chr12:109557065:A:T	2.85928e-15	-1.80358	-1.39433	1.27653e-05	-1.46328	-1.44157
109557292	chr12:109557292:A:G	2.90432e-15	-1.77959	-1.4027	1.31354e-05	-1.4288	-1.44747
109557383	chr12:109557383:C:T	1.91461e-14	-1.20503	-0.0913598	5.56137e-05	-0.858649	-0.574505
109557845	chr12:109557845:C:T	2.43221e-14	-3.15636e-10	-1.0571	6.92883e-05	-3.15636e-10	-1.21331
109557958	chr12:109557958:G:A	2.25271e-15	-1.99424	-1.44211	7.30069e-06	-2.07358	-1.39003
109558052	chr12:109558052:C:T	2.24459e-15	-1.99089	-1.44907	7.23081e-06	-2.07376	-1.39947
109558171	chr12:109558171:T:C	4.12624e-14	-0.734021	0.205489	7.53847e-05	-0.830761	-0.298217
109558176	chr12:109558176:C:T	4.24703e-14	-0.719828	0.22015	7.76466e-05	-0.814121	-0.285294
109558269	chr12:109558269:T:C	3.9687e-14	-0.947808	0.380346	6.66978e-05	-0.970949	-0.280463
109558312	chr12:109558312:C:A	4.60678e-14	-0.724382	0.306012	8.27033e-05	-0.82203	-0.214293
109558322	chr12:109558322:G:A	1.63096e-14	-3.15636e-10	-1.45673	5.50286e-05	-3.15636e-10	-1.44373
109558505	chr12:109558505:G:C	1.53931e-14	-3.15636e-10	-1.51457	5.13999e-05	-3.15636e-10	-1.51195
109558653	chr12:109558653:G:A	1.58326e-14	-3.15636e-10	-1.48641	5.35018e-05	-3.15636e-10	-1.47187
109558883	chr12:109558883:C:T	3.07499e-14	-3.15636e-10	-0.822597	7.75948e-05	-3.15636e-10	-1.10008
109558884	chr12:109558884:G:A	1.91315e-14	-0.164453	-1.1327	9.26937e-05	0.397579	-1.31986
109559024	chr12:109559024:G:A	8.41408e-14	-3.15636e-10	0.184007	0.000173078	-3.15636e-10	-0.297842
109559282	chr12:109559282:G:A	2.96419e-14	-3.15636e-10	-0.859295	8.22137e-05	-3.15636e-10	-1.04226
109559358	chr12:109559358:A:G	1.56717e-14	-3.15636e-10	-1.49663	5.14463e-05	-3.15636e-10	-1.51104
109559417	chr12:109559417:C:T	2.12822e-15	-2.04938	-1.44382	7.3989e-06	-2.05448	-1.39577
109559840	chr12:109559840:G:C	2.74646e-15	-1.75993	-1.47825	1.27778e-05	-1.41392	-1.48995
109559933	chr12:109559933:GGT:G	1.55896e-14	-3.15636e-10	-1.50188	5.12834e-05	-3.15636e-10	-1.51422
109560024	chr12:109560024:C:T	2.0502e-15	-2.03804	-1.49251	9.99981e-06	-1.63773	-1.51128
109560042	chr12:109560042:C:T	1.74051e-14	-0.283632	-1.10809	8.37107e-05	0.272208	-1.29642
109560173	chr12:109560173:G:A	1.74531e-14	0.0155724	-1.40454	0.000162075	0.969236	-1.33276
109560186	chr12:109560186:A:G	3.16615e-14	-3.15636e-10	-0.793382	8.90434e-05	-3.15636e-10	-0.962459
109560292	chr12:109560292:A:G	3.19724e-15	-1.73155	-1.35464	1.46503e-05	-1.35681	-1.41031
109560320	chr12:109560320:C:T	4.48011e-14	-0.293186	-0.153066	0.00010286	-0.32332	-0.494897
109560440	chr12:109560440:T:C	3.02054e-15	-1.68102	-1.46202	1.25733e-05	-1.50112	-1.41889
109560479	chr12:109560479:G:A	4.30255e-14	-0.349059	-0.137631	9.86815e-05	-0.378614	-0.481072
109560786	chr12:109560786:T:C	3.24852e-15	-1.69562	-1.37466	1.50872e-05	-1.30319	-1.43454
109560789	chr12:109560789:C:T	2.27004e-15	-1.98625	-1.44244	7.2951e-06	-2.07391	-1.39047
109561200	chr12:109561200:G:A	1.73545e-14	-0.288322	-1.10631	8.30497e-05	0.266346	-1.29849
109561232	chr12:109561232:G:A	1.88737e-14	-0.204532	-1.10618	9.14368e-05	0.362755	-1.29869
109561243	chr12:109561243:C:T	1.99925e-15	-2.05856	-1.49716	9.21459e-06	-1.71775	-1.51305
109561263	chr12:109561263:G:A	1.68872e-14	-0.238035	-1.18389	8.30343e-05	0.323599	-1.35593
109561718	chr12:109561718:G:T	3.02669e-15	-1.6639	-1.47712	1.25721e-05	-1.4805	-1.43961
109562059	chr12:109562059:T:C	4.1752e-15	-1.31896	-1.50036	3.72119e-05	-0.319707	-1.51525
109562186	chr12:109562186:A:G	1.13263e-14	-0.571542	-1.24981	5.22442e-05	-0.392426	-1.10323
109562388	chr12:109562388:C:T	3.06064e-15	-1.7712	-1.35866	1.38008e-05	-1.41401	-1.41285
109562589	chr12:109562589:C:T	1.73818e-14	-0.261017	-1.13204	9.80474e-05	0.463572	-1.3297
109562654	chr12:109562654:T:A	1.58086e-14	-3.15636e-10	-1.48793	5.12937e-05	-3.15636e-10	-1.51402
109562877	chr12:109562877:A:G	2.21121e-14	-3.15636e-10	-1.15236	6.434e-05	-3.15636e-10	-1.2874
109562943	chr12:109562943:G:A	1.74979e-14	-0.159081	-1.22732	8.81638e-05	0.41367	-1.38606
109562989	chr12:109562989:C:T	1.74076e-14	-3.15636e-10	-1.39158	5.48542e-05	-3.15636e-10	-1.4469
109563390	chr12:109563390:A:G	3.30956e-15	-1.7307	-1.32097	1.50921e-05	-1.35492	-1.38249
109563410	chr12:109563410:G:A	3.81959e-15	-1.40849	-1.49985	3.25529e-05	-0.453449	-1.51527
109563478	chr12:109563478:C:A	1.63489e-14	-1.45432	-4.9349e-10	3.69431e-05	-1.84221	-4.9349e-10
109563582	chr12:109563582:C:T	7.45821e-14	-0.567053	0.630469	0.00012686	-0.664262	0.0557644
109563784	chr12:109563784:A:C	9.56468e-15	-1.99041	-4.9349e-10	2.94138e-05	-2.07012	-4.9349e-10
109563811	chr12:109563811:G:A	1.77229e-14	-0.168067	-1.20556	8.87238e-05	0.405224	-1.37128
109563956	chr12:109563956:T:C	1.71858e-14	-3.15636e-10	-1.4044	5.43656e-05	-3.15636e-10	-1.45585
109564077	chr12:109564077:C:T	2.22632e-15	-1.99908	-1.44905	7.23525e-06	-2.07317	-1.39945
109564328	chr12:109564328:C:T	1.7035e-14	-0.223077	-1.19014	8.47273e-05	0.337554	-1.3497
109564559	chr12:109564559:T:TA	9.16568e-15	-2.03302	-4.9349e-10	3.29001e-05	-1.95811	-4.9349e-10
109564972	chr12:109564972:C:T	3.35683e-15	-1.93776	-1.09973	1.13675e-05	-1.83952	-1.18131
109565014	chr12:109565014:A:G	3.22316e-15	-1.71338	-1.36474	1.48236e-05	-1.32825	-1.42711
109565438	chr12:109565438:G:A	1.5657e-14	-3.15636e-10	-1.49757	5.17679e-05	-3.15636e-10	-1.50481
109565594	chr12:109565594:G:A	2.08681e-15	-1.9986	-1.51425	6.45313e-06	-2.07308	-1.51394
109565697	chr12:109565697:T:G	1.554e-14	-3.15636e-10	-1.50507	5.13155e-05	-3.15636e-10	-1.51359
109565867	chr12:109565867:G:A	2.3873e-14	-0.074541	-1.0012	0.000111513	0.479378	-1.21682
109566220	chr12:109566220:C:T	1.62501e-14	-3.15636e-10	-1.46038	5.46121e-05	-3.15636e-10	-1.45133
109566235	chr12:109566235:C:T	1.9366e-13	1.91761	-0.899984	0.00148466	3.04619	-1.19483
109566643	chr12:109566643:C:T	1.55112e-14	-3.15636e-10	-1.50692	5.1416e-05	-3.15636e-10	-1.51163
109566929	chr12:109566929:C:G	1.84455e-13	-3.15636e-10	0.968921	0.000347119	-3.15636e-10	0.398086
109566934	chr12:109566934:A:G	1.94647e-14	-3.15636e-10	-1.27988	6.64276e-05	-3.15636e-10	-1.25547
109566999	chr12:109566999:C:T	3.36194e-14	-0.594686	-0.138695	0.000125474	0.0448381	-0.664321
109567007	chr12:109567007:T:C	3.79614e-14	-3.15636e-10	-0.611915	9.13098e-05	-3.15636e-10	-0.937325
109567084	chr12:109567084:C:T	1.99747e-14	-3.15636e-10	-1.25402	6.82524e-05	-3.15636e-10	-1.22837
109567155	chr12:109567155:C:T	3.2373e-15	-1.72214	-1.35161	1.47933e-05	-1.34093	-1.41648
109567192	chr12:109567192:G:A	1.06237e-13	0.90696	-0.489769	0.00122053	2.54559	-0.890138
109567597	chr12:109567597:G:A	1.99986e-15	-2.04009	-1.51532	6.65336e-06	-2.05766	-1.49881
109568127	chr12:109568127:A:G	1.92957e-14	-3.15636e-10	-1.2886	6.5821e-05	-3.15636e-10	-1.26464
109568566	chr12:109568566:G:A	1.61905e-14	-3.15636e-10	-1.46406	5.44142e-05	-3.15636e-10	-1.45496
109569237	chr12:109569237:G:A	3.32187e-14	-3.15636e-10	-0.745372	8.24205e-05	-3.15636e-10	-1.03975
109570594	chr12:109570594:C:T	1.59549e-14	-3.15636e-10	-1.47872	5.2562e-05	-3.15636e-10	-1.48959
109570641	chr12:109570641:G:T	2.21865e-15	-2.01386	-1.43772	7.36264e-06	-2.0708	-1.38437
109571249	chr12:109571249:G:T	1.64281e-14	-0.27573	-1.17376	7.98797e-05	0.283822	-1.35488
109571370	chr12:109571370:T:G	2.25342e-15	-1.9845	-1.45153	7.20638e-06	-2.07393	-1.40269
109571733	chr12:109571733:A:G	2.84423e-15	-1.71089	-1.4923	1.16227e-05	-1.53663	-1.46199
109571951	chr12:109571951:A:G	2.69779e-13	1.93702	-0.587902	0.00196484	3.12869	-0.997108
109572346	chr12:109572346:A:G	3.20581e-15	-1.80331	-1.28021	1.2881e-05	-1.55897	-1.33686
109573061	chr12:109573061:A:G	3.49692e-15	-1.5114	-1.48521	1.32544e-05	-1.36171	-1.50554
109573144	chr12:109573144:T:C	9.79361e-15	-1.96675	-4.9349e-10	3.14799e-05	-2.00223	-4.9349e-10
109573681	chr12:109573681:T:A	9.94832e-15	-1.95108	-4.9349e-10	2.93022e-05	-2.07392	-4.9349e-10
109574662	chr12:109574662:G:T	1.7057e-13	1.84351	-0.952847	0.00131753	2.95317	-1.22124
109574705	chr12:109574705:C:G	1.72109e-13	1.84305	-0.943407	0.00132873	2.9543	-1.21391
109574961	chr12:109574961:A:G	2.63104e-13	1.7195	-0.395433	0.000297088	0.940889	-0.698445
109575225	chr12:109575225:A:G	1.53914e-14	-3.15636e-10	-1.51468	5.18862e-05	-3.15636e-10	-1.50253
109575834	chr12:109575834:T:G	3.74529e-15	-1.7269	-1.20109	1.63143e-05	-1.35826	-1.30128
109576074	chr12:109576074:G:A	2.03119e-15	-2.03902	-1.50084	9.9489e-06	-1.63985	-1.51427
109576250	chr12:109576250:C:T	2.76615e-13	1.9364	-0.562262	0.00199821	3.12542	-0.976997
109576325	chr12:109576325:A:G	1.58527e-14	-3.15636e-10	-1.48515	5.15819e-05	-3.15636e-10	-1.50841
109576509	chr12:109576509:CAG:C	1.77645e-14	-3.15636e-10	-1.37128	6.78763e-05	-3.15636e-10	-1.2339
109576692	chr12:109576692:G:A	3.3224e-14	-0.633976	-0.111236	0.000122434	-0.00253261	-0.641477
109576827	chr12:109576827:C:T	3.05696e-14	-0.187793	-0.640686	0.00012084	0.363052	-1.02017
109577331	chr12:109577331:G:T	1.56027e-14	-3.15636e-10	-1.50104	5.16317e-05	-3.15636e-10	-1.50745
109577554	chr12:109577554:C:T	4.21748e-15	-1.3117	-1.49755	3.76912e-05	-0.306764	-1.51539
109577682	chr12:109577682:TG:T	1.5385e-13	1.86086	-1.07337	0.00126515	2.99407	-1.30271
109577759	chr12:109577759:G:A	1.66493e-13	1.84212	-0.975654	0.00127466	2.9278	-1.22895
109577854	chr12:109577854:A:C	2.19533e-15	-2.01273	-1.44942	7.24703e-06	-2.07106	-1.39993
109578108	chr12:109578108:G:A	2.24416e-15	-1.99855	-1.4416	7.30813e-06	-2.07324	-1.38936
109578165	chr12:109578165:T:C	1.60063e-14	-3.15636e-10	-1.4755	5.41182e-05	-3.15636e-10	-1.46041
109578438	chr12:109578438:CTAAG:C	1.3542e-13	1.76322	-1.10332	0.00111023	2.88432	-1.32358
109578754	chr12:109578754:G:A	1.72439e-14	-0.242368	-1.15866	8.44301e-05	0.321203	-1.33686
109579142	chr12:109579142:T:A	3.39074e-15	-1.71959	-1.30785	1.52872e-05	-1.34225	-1.38232
109579147	chr12:109579147:T:A	5.01702e-15	-1.35993	-1.27571	1.18717e-05	-1.58711	-1.39032
109579320	chr12:109579320:T:C	3.43602e-15	-1.52236	-1.49181	1.30551e-05	-1.37474	-1.50767
109580259	chr12:109580259:T:TCC	2.38725e-14	-1.07576	-4.9349e-10	5.09372e-05	-1.52099	-4.9349e-10
109580603	chr12:109580603:G:A	8.8108e-15	-2.07251	-4.9349e-10	3.18787e-05	-1.98965	-4.9349e-10
109581093	chr12:109581093:C:T	2.07521e-14	-0.053193	-1.16264	0.000104995	0.534681	-1.33235
109581428	chr12:109581428:G:A	2.70757e-15	-1.74842	-1.50401	1.08721e-05	-1.58356	-1.48182
109582078	chr12:109582078:C:T	1.93542e-15	-2.07288	-1.51528	8.35458e-06	-1.81979	-1.50899
109582565	chr12:109582565:CA:C	1.74159e-14	-3.15636e-10	-1.3911	5.90443e-05	-3.15636e-10	-1.37329
109582570	chr12:109582570:A:G	4.29719e-14	-3.15636e-10	-0.487939	0.000100142	-3.15636e-10	-0.84499
109582774	chr12:109582774:G:A	1.93354e-14	-0.0641907	-1.22236	9.96124e-05	0.525438	-1.37574
109583117	chr12:109583117:C:T	8.9144e-15	-2.06082	-4.9349e-10	2.9433e-05	-2.06947	-4.9349e-10
109583648	chr12:109583648:G:A	1.65687e-13	1.74342	-0.881801	0.00129187	2.87056	-1.1583
109583656	chr12:109583656:T:A	1.79782e-14	-3.15636e-10	-1.35933	6.10773e-05	-3.15636e-10	-1.33944
109584337	chr12:109584337:A:G	6.96362e-15	-0.809092	-1.49869	2.83696e-05	-0.591662	-1.5146
109584659	chr12:109584659:C:A	1.55816e-14	-3.15636e-10	-1.50239	5.13435e-05	-3.15636e-10	-1.51304
109585866	chr12:109585866:C:T	2.10427e-14	-3.15636e-10	-1.20193	7.29544e-05	-3.15636e-10	-1.16175
109585867	chr12:109585867:G:A	1.29509e-13	1.42529	-0.810025	0.000172359	0.693539	-0.995542
109585884	chr12:109585884:G:A	1.86023e-14	-0.115767	-1.20943	9.44078e-05	0.470335	-1.37429
109587782	chr12:109587782:C:T	2.22931e-14	-3.15636e-10	-1.14421	6.47768e-05	-3.15636e-10	-1.28064
109587798	chr12:109587798:T:C	1.74256e-14	-3.15636e-10	-1.39054	5.90799e-05	-3.15636e-10	-1.37269
109587812	chr12:109587812:C:T	2.15227e-14	-1.17938	-4.9349e-10	8.17233e-05	-1.04824	-4.9349e-10
109587832	chr12:109587832:G:C	2.00739e-14	0.0039834	-1.25305	0.000105519	0.60412	-1.39681
109587875	chr12:109587875:T:C	9.30888e-14	0.758049	-0.47298	0.00106436	2.40916	-0.89062
109587896	chr12:109587896:C:CCCCA	2.46153e-15	-1.94963	-1.39807	7.7457e-06	-2.07127	-1.33317
109587994	chr12:109587994:CTTGCCGCCGACCT:C	1.9561e-14	-0.0264961	-1.24845	0.000102317	0.570068	-1.39357
109588219	chr12:109588219:G:T	2.82126e-15	-1.8186	-1.3927	1.25321e-05	-1.49235	-1.43093
109588237	chr12:109588237:C:T	1.56239e-14	-3.15636e-10	-1.49968	5.24549e-05	-3.15636e-10	-1.49163
109588916	chr12:109588916:C:T	1.21817e-14	-1.74855	-4.9349e-10	3.47444e-05	-1.90357	-4.9349e-10
109589017	chr12:109589017:C:T	1.38116e-13	0.237575	0.44203	0.000142315	-0.379717	-0.113821
109589295	chr12:109589295:G:A	1.95665e-14	-0.00352366	-1.27114	0.000103388	0.595494	-1.40859
109589332	chr12:109589332:G:C	2.43269e-15	-1.96138	-1.39811	7.73368e-06	-2.07275	-1.33325
109589411	chr12:109589411:G:C	2.93329e-14	-0.869776	-4.9349e-10	0.000144551	-0.47795	-4.9349e-10
109589788	chr12:109589788:C:T	1.704e-14	-0.174223	-1.2387	8.7242e-05	0.40983	-1.39273
109589947	chr12:109589947:C:T	1.67848e-14	-3.15636e-10	-1.42801	5.67305e-05	-3.15636e-10	-1.41327
109589990	chr12:109589990:A:G	2.2391e-15	-1.96822	-1.47419	6.81259e-06	-2.06584	-1.46697
109590032	chr12:109590032:G:A	2.40609e-15	-1.88857	-1.48191	7.04227e-06	-2.05678	-1.44287
109590227	chr12:109590227:A:G	2.28855e-15	-1.92841	-1.49216	8.79867e-06	-1.76189	-1.51509
109590528	chr12:109590528:A:G	4.17548e-15	-1.36395	-1.45531	1.85551e-05	-1.11842	-1.41242
109590947	chr12:109590947:G:C	1.5725e-14	-3.15636e-10	-1.49324	5.14102e-05	-3.15636e-10	-1.51175
109591203	chr12:109591203:C:T	1.53901e-14	-0.0520272	-1.46273	9.05791e-05	0.561551	-1.50691
109591303	chr12:109591303:C:T	1.75347e-14	-3.15636e-10	-1.38431	5.95137e-05	-3.15636e-10	-1.36538
109591381	chr12:109591381:G:A	3.4127e-14	-0.603729	-0.114668	0.000128303	0.0470177	-0.64421
109591945	chr12:109591945:T:A	1.48347e-14	-0.0908366	-1.46068	8.69851e-05	0.520116	-1.50596
109593246	chr12:109593246:C:T	2.97901e-14	-0.813459	-0.0408498	6.03952e-05	-0.922061	-0.428612
109593363	chr12:109593363:C:T	3.75422e-15	-1.42627	-1.49933	1.60292e-05	-1.20186	-1.47531
109593763	chr12:109593763:G:A	4.32945e-14	-0.480459	-4.9349e-10	0.00018519	-0.230203	-4.9349e-10
109593965	chr12:109593965:G:A	1.4592e-14	-1.56801	-4.9349e-10	5.33843e-05	-1.47407	-4.9349e-10
109594439	chr12:109594439:G:T	2.57935e-14	-0.99836	-4.9349e-10	0.000130532	-0.579962	-4.9349e-10
109594607	chr12:109594607:C:T	2.47374e-15	-1.95365	-1.3891	7.83017e-06	-2.07191	-1.32169
109594610	chr12:109594610:C:T	1.13432e-14	-0.567217	-1.25265	5.1814e-05	-0.396016	-1.10791
109594649	chr12:109594649:G:A	2.92088e-14	-0.874014	-4.9349e-10	0.000143724	-0.483686	-4.9349e-10
109594735	chr12:109594735:G:T	1.56241e-14	-3.15636e-10	-1.49967	5.32187e-05	-3.15636e-10	-1.47717
109595377	chr12:109595377:C:T	1.03533e-14	-0.467171	-1.44401	5.5344e-05	0.058714	-1.49673
109595465	chr12:109595465:G:C	4.88871e-15	-1.99736	-0.664198	1.72075e-05	-1.76296	-0.843278
109595929	chr12:109595929:C:A	7.22725e-14	1.09642	-1.06446	0.0007949	2.2659	-1.03927
109596989	chr12:109596989:C:T	4.32961e-14	-3.15636e-10	-0.480423	0.000116435	-3.15636e-10	-0.694251
109597455	chr12:109597455:A:T	1.44532e-14	-0.127263	-1.4503	8.36057e-05	0.46773	-1.4932
109597521	chr12:109597521:C:T	1.40042e-14	-0.132562	-1.47657	8.2186e-05	0.466646	-1.50924
109597587	chr12:109597587:T:G	5.63722e-15	-1.51783	-1.00126	3.14164e-05	-1.10987	-0.894387
109597778	chr12:109597778:C:T	1.60021e-14	-0.014368	-1.4614	9.54549e-05	0.613034	-1.50596
109598136	chr12:109598136:G:A	3.93144e-14	-3.15636e-10	-0.576893	9.32553e-05	-3.15636e-10	-0.916242
109598315	chr12:109598315:C:T	2.21738e-15	-1.96007	-1.49209	6.51749e-06	-2.07318	-1.50392
109599266	chr12:109599266:C:T	1.77443e-14	-3.15636e-10	-1.37242	6.21464e-05	-3.15636e-10	-1.32209
109599430	chr12:109599430:C:T	1.90542e-14	0.153724	-1.45492	5.96192e-05	0.141788	-1.50539
109599477	chr12:109599477:G:A	1.63706e-14	0.059608	-1.51261	5.47005e-05	0.0582473	-1.50796
109599608	chr12:109599608:G:T	3.20759e-15	-1.96593	-1.11704	1.23757e-05	-1.67718	-1.25867
109599652	chr12:109599652:G:A	1.80757e-14	0.158825	-1.51274	5.99426e-05	0.149539	-1.50773
109600249	chr12:109600249:G:A	1.56642e-14	-3.15636e-10	-1.49711	5.13247e-05	-3.15636e-10	-1.51341
109600373	chr12:109600373:C:T	1.7173e-14	-3.15636e-10	-1.40515	5.78463e-05	-3.15636e-10	-1.39379
109601724	chr12:109601724:C:T	2.02764e-14	-3.15636e-10	-1.23903	6.93694e-05	-3.15636e-10	-1.21214
109601752	chr12:109601752:G:A	1.97095e-15	-2.06521	-1.50476	7.79397e-06	-1.91675	-1.48148
109602642	chr12:109602642:G:A	1.78365e-14	-3.15636e-10	-1.36724	6.05681e-05	-3.15636e-10	-1.34781
109602760	chr12:109602760:C:T	1.9391e-14	0.228488	-1.51216	6.49146e-05	0.227043	-1.50555
109602875	chr12:109602875:G:A	2.49691e-15	-1.94433	-1.3891	7.84134e-06	-2.07048	-1.32169
109603109	chr12:109603109:C:T	1.71956e-14	0.075679	-1.47951	0.000104069	0.705789	-1.51232
109603328	chr12:109603328:T:C	2.21665e-14	0.333658	-1.48356	0.000155705	1.10937	-1.51299
109603329	chr12:109603329:T:C	2.10796e-15	-1.99	-1.51276	6.45513e-06	-2.07131	-1.51539
109603500	chr12:109603500:A:T	1.7847e-14	0.128733	-1.49538	0.000110919	0.772557	-1.51534
109603729	chr12:109603729:G:A	2.27383e-15	-1.93189	-1.49513	6.50154e-06	-2.06859	-1.51096
109603834	chr12:109603834:C:T	1.9893e-15	-2.05594	-1.50476	7.55816e-06	-1.94748	-1.48148
109604332	chr12:109604332:G:A	2.54037e-15	-1.92114	-1.39503	7.8132e-06	-2.06637	-1.3294
109604770	chr12:109604770:C:G	2.60099e-15	-1.89388	-1.39871	7.83099e-06	-2.05951	-1.33398
109604934	chr12:109604934:A:G	1.14881e-14	-0.354798	-1.45237	6.29169e-05	0.190535	-1.5003
109605313	chr12:109605313:G:T	1.67058e-14	-3.15636e-10	-1.43273	5.61899e-05	-3.15636e-10	-1.42285
109605507	chr12:109605507:C:T	2.61158e-15	-1.889	-1.39953	7.84275e-06	-2.05803	-1.33397
109605836	chr12:109605836:C:T	6.12183e-15	-0.970749	-1.46588	7.12859e-05	0.267721	-1.45261
109606306	chr12:109606306:G:A	1.55986e-14	-3.15636e-10	-1.50131	5.12623e-05	-3.15636e-10	-1.51463
109606537	chr12:109606537:A:G	4.0341e-14	-0.572119	0.021003	5.22793e-05	-1.08331	-0.411676
109606713	chr12:109606713:G:A	1.56011e-14	-3.15636e-10	-1.50114	5.25895e-05	-3.15636e-10	-1.48907
109606969	chr12:109606969:G:A	1.12068e-14	-0.428612	-1.40335	6.08712e-05	0.129405	-1.47223
109607113	chr12:109607113:G:T	1.46608e-13	1.97933	-1.24006	0.000554447	2.11448	-1.24809
109607144	chr12:109607144:G:A	1.55044e-14	-3.15636e-10	-1.50736	5.1223e-05	-3.15636e-10	-1.51539
109607515	chr12:109607515:G:A	2.21204e-15	-1.95271	-1.50186	6.82275e-06	-2.07255	-1.45877
109608246	chr12:109608246:T:C	6.83353e-14	1.12984	-1.1539	0.000804178	2.41989	-1.18166
109608505	chr12:109608505:C:T	1.6583e-14	-3.15636e-10	-1.44011	5.61306e-05	-3.15636e-10	-1.4239
109608588	chr12:109608588:C:T	6.21424e-14	1.1491	-1.26816	0.000823141	2.56145	-1.29991
109608590	chr12:109608590:T:C	1.71987e-13	0.898933	-4.9349e-10	0.000513342	0.789359	-4.9349e-10
109608771	chr12:109608771:A:G	1.1743e-13	1.86037	-1.34301	0.00112802	2.93197	-1.35533
109608843	chr12:109608843:G:A	1.93492e-14	-1.28583	-4.9349e-10	4.17647e-05	-1.71953	-4.9349e-10
109608893	chr12:109608893:C:T	3.75437e-14	-0.498749	-0.12423	5.1717e-05	-1.02108	-0.484717
109608998	chr12:109608998:A:G	1.5879e-14	-3.15636e-10	-1.48349	5.41515e-05	-3.15636e-10	-1.4598
109609453	chr12:109609453:T:A	1.3488e-14	-0.35274	-1.29394	6.28704e-05	-0.0111365	-1.29937
109609473	chr12:109609473:G:A	1.54874e-14	-3.15636e-10	-1.50845	5.1736e-05	-3.15636e-10	-1.50543
109609790	chr12:109609790:A:G	3.11272e-15	-1.75162	-1.36137	2.09218e-05	-1.07969	-1.3311
109609926	chr12:109609926:A:AG	3.01192e-15	-2.04831	-1.0976	1.01011e-05	-2.06814	-1.0708
109609978	chr12:109609978:G:A	1.53805e-14	-3.15636e-10	-1.51539	5.15601e-05	-3.15636e-10	-1.50884
109610001	chr12:109610001:G:A	2.13453e-15	-1.98311	-1.50713	6.64487e-06	-2.07392	-1.48382
109610210	chr12:109610210:C:T	2.10371e-15	-2.028	-1.47678	6.75716e-06	-2.0413	-1.49968
109610366	chr12:109610366:A:C	9.8604e-15	-1.95996	-4.9349e-10	2.98735e-05	-2.05461	-4.9349e-10
109610414	chr12:109610414:T:C	1.53864e-14	-3.15636e-10	-1.515	5.14104e-05	-3.15636e-10	-1.51174
109610486	chr12:109610486:A:T	4.70697e-15	-1.20187	-1.49757	2.06997e-05	-0.916266	-1.5052
109610528	chr12:109610528:G:A	2.6318e-14	-3.15636e-10	-0.97823	6.94015e-05	-3.15636e-10	-1.21168
109610598	chr12:109610598:C:A	2.01636e-14	0.202335	-1.44694	9.35872e-05	0.434567	-1.34726
109610694	chr12:109610694:G:A	2.11861e-14	-3.15636e-10	-1.19514	6.24157e-05	-3.15636e-10	-1.31777
109611026	chr12:109611026:T:C	3.60341e-14	-3.15636e-10	-0.664019	0.000100565	-3.15636e-10	-0.840777
109611083	chr12:109611083:C:T	1.52497e-14	-0.0134676	-1.51046	7.14135e-05	0.30855	-1.49165
109611438	chr12:109611438:C:T	2.15342e-15	-1.97344	-1.50799	6.43839e-06	-2.07392	-1.51539
109611453	chr12:109611453:G:A	1.53824e-14	-3.15636e-10	-1.51526	5.14575e-05	-3.15636e-10	-1.51083
109611486	chr12:109611486:C:T	6.01956e-14	-3.15636e-10	-0.150885	0.000158646	-3.15636e-10	-0.384906
109612196	chr12:109612196:A:T	2.4213e-15	-1.86423	-1.49995	6.91423e-06	-2.01138	-1.50662
109612305	chr12:109612305:A:G	2.14325e-15	-2.00057	-1.48559	6.86165e-06	-2.0194	-1.50624
109612351	chr12:109612351:G:A	6.01257e-14	-3.15636e-10	-0.152048	0.000162757	-3.15636e-10	-0.359327
109612393	chr12:109612393:G:A	2.10504e-15	-1.99772	-1.50643	6.44822e-06	-2.07252	-1.51526
109612438	chr12:109612438:T:C	8.46513e-14	0.190056	-4.9349e-10	0.000355451	0.421804	-4.9349e-10
109612728	chr12:109612728:T:C	5.40733e-14	-3.15636e-10	-0.258144	0.000144064	-3.15636e-10	-0.481326
109613070	chr12:109613070:A:G	2.14325e-14	0.198806	-1.38238	3.12954e-05	-0.598144	-1.40997
109613319	chr12:109613319:C:T	1.8277e-14	0.146803	-1.48965	2.61581e-05	-0.689442	-1.49798
109613344	chr12:109613344:G:A	4.30683e-15	-1.30557	-1.48271	1.00003e-05	-1.7003	-1.44867
109613351	chr12:109613351:C:G	1.24539e-13	-3.15636e-10	0.576131	0.000310435	-3.15636e-10	0.286392
109613432	chr12:109613432:A:G	2.51311e-15	-1.97553	-1.35143	8.78119e-06	-1.91217	-1.36681
109613681	chr12:109613681:G:A	2.15107e-15	-1.98137	-1.50115	6.44719e-06	-2.07383	-1.5141
109613713	chr12:109613713:G:A	5.73979e-14	-3.15636e-10	-0.198477	0.000152124	-3.15636e-10	-0.426889
109613962	chr12:109613962:TG:T	7.3969e-15	-0.741485	-1.50594	5.98644e-05	0.0399328	-1.39943
109614127	chr12:109614127:G:A	5.73979e-14	-3.15636e-10	-0.198477	0.000152124	-3.15636e-10	-0.426889
109614180	chr12:109614180:T:C	9.37311e-15	-0.650154	-1.36049	1.90689e-05	-1.10853	-1.39499
109614440	chr12:109614440:G:A	1.70685e-14	0.0419644	-1.45322	0.000171721	1.20852	-1.51423
109614687	chr12:109614687:G:A	1.49665e-14	-0.0383057	-1.50436	6.76662e-05	0.277999	-1.515
109615040	chr12:109615040:C:A	1.71834e-14	0.109737	-1.51428	2.47476e-05	-0.728978	-1.51388
109615069	chr12:109615069:C:T	2.51183e-14	-3.15636e-10	-1.02489	0.000104589	-3.15636e-10	-0.801543
109615093	chr12:109615093:G:A	5.99987e-14	-3.15636e-10	-0.154161	0.000158073	-3.15636e-10	-0.388525
109615425	chr12:109615425:C:T	6.04103e-14	-3.15636e-10	-0.147324	0.000159084	-3.15636e-10	-0.382153
109615464	chr12:109615464:C:T	6.03726e-14	-3.15636e-10	-0.147949	0.000158994	-3.15636e-10	-0.382715
109615566	chr12:109615566:G:A	2.80031e-14	-3.15636e-10	-0.916171	8.45633e-05	-3.15636e-10	-1.01408
109615608	chr12:109615608:T:A	6.21393e-14	-3.15636e-10	-0.119105	0.000163241	-3.15636e-10	-0.356358
109616298	chr12:109616298:G:A	1.56779e-14	-3.15636e-10	-1.49623	5.15064e-05	-3.15636e-10	-1.50988
109616441	chr12:109616441:C:T	5.54075e-14	-3.15636e-10	-0.233769	0.000146504	-3.15636e-10	-0.464534
109616442	chr12:109616442:G:A	1.54855e-14	-3.15636e-10	-1.50858	5.17277e-05	-3.15636e-10	-1.50559
109616551	chr12:109616551:T:C	3.13345e-15	-1.65032	-1.45603	8.13578e-06	-1.85011	-1.5052
109616557	chr12:109616557:G:T	1.11493e-14	-0.481282	-1.35583	2.20308e-05	-0.968083	-1.39106
109616630	chr12:109616630:C:T	7.40327e-14	-3.15636e-10	0.0560226	0.000195275	-3.15636e-10	-0.177174
109616755	chr12:109616755:G:A	5.98488e-14	-3.15636e-10	-0.156663	0.000157739	-3.15636e-10	-0.390642
109616762	chr12:109616762:C:G	1.80745e-14	0.14764	-1.50162	2.56284e-05	-0.694541	-1.51334
109616849	chr12:109616849:A:C	9.80484e-15	-0.623513	-1.3421	6.36587e-05	-0.0398138	-1.25823
109616910	chr12:109616910:C:T	3.25102e-14	-3.15636e-10	-0.76693	8.22715e-05	-3.15636e-10	-1.04156
109617114	chr12:109617114:G:A	1.93486e-14	-3.15636e-10	-1.28587	7.12781e-05	-3.15636e-10	-1.18499
109617239	chr12:109617239:C:T	2.59197e-15	-1.97507	-1.321	7.09653e-06	-2.06325	-1.42872
109617382	chr12:109617382:C:A	1.65433e-14	-3.15636e-10	-1.4425	6.42054e-05	-3.15636e-10	-1.2895
109617825	chr12:109617825:A:T	5.54765e-14	-0.994041	0.761516	6.53885e-05	-1.41255	0.141318
109618526	chr12:109618526:G:A	5.45603e-15	-1.07509	-1.47668	1.64158e-05	-1.23685	-1.41648
109618545	chr12:109618545:G:A	5.68385e-14	-3.15636e-10	-0.20827	0.000134279	-3.15636e-10	-0.551667
109618677	chr12:109618677:G:C	3.7635e-14	0.882327	-1.50288	0.000375182	1.90459	-1.42876
109618744	chr12:109618744:C:T	2.52028e-14	-0.346616	-0.674913	0.000134706	0.456747	-1.00523
109618903	chr12:109618903:A:C	3.45975e-14	0.629194	-1.3339	0.000117275	0.502717	-1.18978
109619113	chr12:109619113:CTGAGTGAA:C	2.29984e-15	-1.90582	-1.50982	6.54162e-06	-2.07198	-1.50142
109619214	chr12:109619214:T:C	1.53895e-14	-0.0197268	-1.49508	9.53312e-05	0.608801	-1.50303
109619379	chr12:109619379:C:G	1.61132e-14	-3.15636e-10	-1.46885	5.18396e-05	-3.15636e-10	-1.50343
109619445	chr12:109619445:G:T	8.50896e-15	-0.928554	-1.17881	8.29171e-05	-0.0457514	-0.98799
109619677	chr12:109619677:A:C	3.21602e-14	-3.15636e-10	-0.777755	7.34779e-05	-3.15636e-10	-1.1546
109619769	chr12:109619769:G:T	1.54008e-14	-3.15636e-10	-1.51406	5.12284e-05	-3.15636e-10	-1.51529
109619951	chr12:109619951:G:C	1.61413e-14	-3.15636e-10	-1.4671	5.40374e-05	-3.15636e-10	-1.46191
109619978	chr12:109619978:A:G	3.31966e-14	0.38607	-1.13211	0.000155447	0.611277	-1.01656
109620084	chr12:109620084:T:C	5.4174e-14	1.25644	-1.51273	0.000554004	2.32701	-1.46142
109620217	chr12:109620217:G:C	8.94313e-15	-2.0576	-4.9349e-10	3.13685e-05	-2.00578	-4.9349e-10
109620415	chr12:109620415:T:C	6.21272e-15	-0.92247	-1.49942	1.67813e-05	-1.17546	-1.45586
109620797	chr12:109620797:G:A	5.81306e-14	-3.15636e-10	-0.185792	0.000287411	-3.15636e-10	0.209331
109620949	chr12:109620949:G:A	2.5515e-15	-2.02831	-1.28349	7.90863e-06	-2.02164	-1.36199
109620971	chr12:109620971:G:A	1.5402e-14	-3.15636e-10	-1.51399	5.1545e-05	-3.15636e-10	-1.50913
109621192	chr12:109621192:G:A	1.01762e-14	-0.519507	-1.40892	4.87613e-05	-0.18482	-1.37983
109621208	chr12:109621208:C:T	2.26138e-14	-3.15636e-10	-1.12993	6.68094e-05	-3.15636e-10	-1.24974
109621282	chr12:109621282:G:T	2.98544e-15	-2.0659	-1.08883	9.50212e-06	-2.07156	-1.12851
109621488	chr12:109621488:T:C	2.04822e-14	-1.22893	-4.9349e-10	4.68954e-05	-1.60366	-4.9349e-10
109621694	chr12:109621694:A:G	1.45459e-14	-0.408808	-1.16237	6.21826e-05	-0.0976499	-1.22386
109621818	chr12:109621818:A:G	1.80227e-14	-3.15636e-10	-1.35685	5.78952e-05	-3.15636e-10	-1.39295
109621935	chr12:109621935:C:T	2.41339e-14	0.449108	-1.51397	0.000177703	1.21285	-1.48432
109622006	chr12:109622006:A:C	1.56094e-14	-3.15636e-10	-1.50061	5.24538e-05	-3.15636e-10	-1.49165
109622093	chr12:109622093:G:A	3.24054e-15	-2.04665	-1.02609	1.009e-05	-2.07323	-1.06682
109622225	chr12:109622225:T:C	3.34773e-15	-1.57134	-1.46886	9.57592e-06	-1.79631	-1.39602
109622246	chr12:109622246:G:A	2.2857e-15	-2.04783	-1.37398	7.47807e-06	-2.00371	-1.4359
109622325	chr12:109622325:A:G	3.16499e-15	-1.99629	-1.10004	8.6423e-06	-2.07354	-1.22137
109622328	chr12:109622328:G:T	4.32343e-15	-1.2987	-1.48574	1.14268e-05	-1.59222	-1.4234
109622332	chr12:109622332:G:T	4.40592e-15	-1.27984	-1.48569	1.15688e-05	-1.57997	-1.42331
109622457	chr12:109622457:T:C	1.57349e-14	-3.15636e-10	-1.4926	5.1383e-05	-3.15636e-10	-1.51228
109622840	chr12:109622840:A:G	1.61359e-14	-3.15636e-10	-1.46744	5.27992e-05	-3.15636e-10	-1.48509
109623132	chr12:109623132:G:A	1.54237e-14	-3.15636e-10	-1.51258	5.17932e-05	-3.15636e-10	-1.50432
109623179	chr12:109623179:T:G	1.28669e-14	-0.20075	-1.49308	7.66778e-05	0.393614	-1.50558
109623414	chr12:109623414:C:T	1.65988e-14	0.023164	-1.46232	0.000132391	0.78609	-1.35191
109623656	chr12:109623656:A:G	1.70156e-14	-3.15636e-10	-1.41435	5.96868e-05	-3.15636e-10	-1.36247
109624415	chr12:109624415:C:T	1.67669e-14	-3.15636e-10	-1.42908	5.32307e-05	-3.15636e-10	-1.47695
109624477	chr12:109624477:C:G	1.48607e-14	-0.104808	-1.44495	9.23516e-05	0.399891	-1.32587
109624607	chr12:109624607:G:A	5.94789e-15	-0.991583	-1.47387	4.25881e-05	-0.297766	-1.40224
109624888	chr12:109624888:T:A	1.53629e-14	-1.51653	-4.9349e-10	3.8e-05	-1.814	-4.9349e-10
109625586	chr12:109625586:G:A	1.47424e-14	-0.110074	-1.44769	9.10778e-05	0.390412	-1.33028
109625722	chr12:109625722:A:G	1.93697e-15	-2.07199	-1.51536	7.23799e-06	-1.96082	-1.51141
109625935	chr12:109625935:A:G	1.86446e-14	-3.15636e-10	-1.32293	5.68107e-05	-3.15636e-10	-1.41186
109626085	chr12:109626085:G:A	8.81703e-15	-2.0718	-4.9349e-10	2.96222e-05	-2.06306	-4.9349e-10
109626252	chr12:109626252:C:T	2.059e-14	-3.15636e-10	-1.22368	6.66727e-05	-3.15636e-10	-1.25179
109626271	chr12:109626271:C:A	1.07963e-14	-1.86928	-4.9349e-10	3.40675e-05	-1.92324	-4.9349e-10
109626420	chr12:109626420:A:C	4.76645e-14	1.07069	-1.45498	0.000306271	1.78	-1.50711
109626766	chr12:109626766:C:T	2.42551e-15	-1.92828	-1.43417	8.02082e-06	-1.87834	-1.4912
109626859	chr12:109626859:G:A	2.18916e-15	-2.04067	-1.4243	7.78379e-06	-1.99822	-1.40132
109626921	chr12:109626921:C:A	1.55183e-14	-3.15636e-10	-1.50646	5.1261e-05	-3.15636e-10	-1.51465
109627085	chr12:109627085:G:A	1.48186e-14	-0.224662	-1.32794	9.53209e-05	0.260867	-1.1552
109627746	chr12:109627746:C:T	2.12953e-15	-2.04331	-1.44927	7.20719e-06	-1.99568	-1.48082
109627826	chr12:109627826:C:T	9.50056e-15	-1.99713	-4.9349e-10	3.57898e-05	-1.87392	-4.9349e-10
109628112	chr12:109628112:G:A	2.5745e-14	-3.15636e-10	-1.00025	7.72004e-05	-3.15636e-10	-1.10518
109628212	chr12:109628212:G:A	2.56201e-15	-1.94597	-1.36172	7.21187e-06	-2.06431	-1.41154
109628262	chr12:109628262:A:G	1.67522e-14	-0.0443548	-1.3856	4.28853e-05	-0.482494	-1.21056
109628271	chr12:109628271:C:T	2.79239e-14	-3.15636e-10	-0.919002	0.000105318	-3.15636e-10	-0.794595
109628896	chr12:109628896:TTC:T	2.4586e-15	-1.92737	-1.42152	6.81023e-06	-2.06923	-1.46393
109629071	chr12:109629071:C:T	1.39933e-14	-0.205841	-1.40406	8.79121e-05	0.285439	-1.26068
109629215	chr12:109629215:T:C	3.89075e-15	-1.37848	-1.5114	1.06215e-05	-1.5792	-1.5095
109629781	chr12:109629781:G:A	1.01101e-14	-1.93495	-4.9349e-10	3.22488e-05	-1.9781	-4.9349e-10
109629985	chr12:109629985:T:C	7.37841e-14	-3.15636e-10	0.0526584	0.000154975	-3.15636e-10	-0.408321
109630239	chr12:109630239:A:G	1.55894e-14	-3.15636e-10	-1.5019	5.17753e-05	-3.15636e-10	-1.50467
109630324	chr12:109630324:G:T	1.39694e-14	-0.189534	-1.42208	4.40513e-05	-0.388787	-1.27744
109630546	chr12:109630546:A:T	9.09019e-15	-2.04129	-4.9349e-10	2.96361e-05	-2.06259	-4.9349e-10
109630631	chr12:109630631:C:T	3.55867e-15	-1.47552	-1.50358	9.61523e-06	-1.72777	-1.46047
109631066	chr12:109631066:C:T	8.96033e-14	-3.15636e-10	0.246908	0.000188608	-3.15636e-10	-0.21191
109631077	chr12:109631077:G:A	4.63355e-15	-1.20061	-1.51455	1.08487e-05	-1.55656	-1.51097
109631181	chr12:109631181:T:C	3.90328e-15	-1.38369	-1.50297	1.0288e-05	-1.66125	-1.45936
109631321	chr12:109631321:G:A	2.2126e-15	-2.07196	-1.38236	8.09716e-06	-1.92175	-1.43832
109631384	chr12:109631384:G:A	1.90226e-14	-3.15636e-10	-1.30286	6.18552e-05	-3.15636e-10	-1.32679
109631673	chr12:109631673:A:G	2.23509e-14	0.32065	-1.46227	5.614e-05	-0.0719094	-1.35182
109631796	chr12:109631796:C:G	6.50937e-15	-1.00049	-1.37475	4.33852e-05	-0.417738	-1.26373
109632303	chr12:109632303:C:T	4.69468e-15	-1.18947	-1.51258	1.08444e-05	-1.55278	-1.51516
109632624	chr12:109632624:C:G	1.53925e-14	-3.15636e-10	-1.51461	5.1548e-05	-3.15636e-10	-1.50907
109632789	chr12:109632789:C:T	3.40839e-14	-3.15636e-10	-0.719658	0.000115674	-3.15636e-10	-0.700804
109632798	chr12:109632798:G:A	2.70255e-14	-3.15636e-10	-0.951704	0.000109344	-3.15636e-10	-0.757081
109633412	chr12:109633412:C:T	7.38745e-14	0.0538833	-4.9349e-10	0.000206026	-0.123579	-4.9349e-10
109633492	chr12:109633492:T:C	8.3463e-15	-0.614874	-1.51179	5.20667e-05	-0.0488304	-1.45023
109633506	chr12:109633506:A:G	3.05074e-14	-3.15636e-10	-0.830514	0.000103437	-3.15636e-10	-0.812623
109635781	chr12:109635781:C:G	5.23797e-15	-1.09113	-1.50142	1.17248e-05	-1.48114	-1.50874
109635995	chr12:109635995:CATT:C	2.21823e-15	-2.06051	-1.39126	7.50125e-06	-2.07317	-1.36335
109636182	chr12:109636182:G:A	1.3718e-14	-2.0555	0.425716	2.99016e-05	-1.97791	-0.0757594
109636186	chr12:109636186:TC:T	2.41767e-15	-1.89188	-1.4738	9.38011e-06	-1.83182	-1.38117
109636194	chr12:109636194:G:A	7.92223e-15	-0.933116	-1.2457	5.74318e-05	0.109126	-1.51011
109636364	chr12:109636364:A:G	3.33805e-14	-3.15636e-10	-0.740513	0.00011569	-3.15636e-10	-0.700665
109636518	chr12:109636518:A:G	2.08055e-15	-2.01501	-1.50085	7.07286e-06	-2.00785	-1.48747
109636775	chr12:109636775:G:A	1.69683e-14	-3.15636e-10	-1.41714	5.438e-05	-3.15636e-10	-1.45559
109636811	chr12:109636811:T:C	4.55835e-15	-1.303	-1.42853	1.08726e-05	-1.65047	-1.41486
109637055	chr12:109637055:C:A	2.86317e-15	-2.05501	-1.14155	9.20862e-06	-1.80693	-1.42451
109637092	chr12:109637092:C:T	1.53893e-14	-3.15636e-10	-1.51481	5.12698e-05	-3.15636e-10	-1.51448
109637117	chr12:109637117:T:G	4.40835e-15	-1.34903	-1.41596	1.11131e-05	-1.5975	-1.44596
109637464	chr12:109637464:C:T	2.54163e-15	-1.89095	-1.42473	8.70397e-06	-1.82479	-1.46301
109637473	chr12:109637473:A:G	2.5757e-14	-0.341599	-0.658179	0.000119943	0.0711603	-0.73573
109637659	chr12:109637659:C:A	2.29476e-15	-1.947	-1.47086	8.26383e-06	-1.88459	-1.4551
109637786	chr12:109637786:C:T	2.57333e-14	-3.15636e-10	-1.0007	7.83833e-05	-3.15636e-10	-1.08997
109637887	chr12:109637887:TG:T	2.57886e-14	-3.15636e-10	-0.998552	7.85331e-05	-3.15636e-10	-1.08806
109638268	chr12:109638268:C:T	3.99999e-14	-1.30384	0.744232	5.10636e-05	-1.64919	0.130675
109638654	chr12:109638654:C:T	2.51481e-15	-1.88664	-1.43965	8.66039e-06	-1.81834	-1.47448
109638843	chr12:109638843:A:T	1.61542e-14	-3.15636e-10	-1.46631	5.48256e-05	-3.15636e-10	-1.44743
109638861	chr12:109638861:G:C	2.73571e-14	-3.15636e-10	-0.939509	9.29847e-05	-3.15636e-10	-0.919149
109639309	chr12:109639309:G:C	2.74713e-14	-3.15636e-10	-0.935341	9.33792e-05	-3.15636e-10	-0.914915
109639599	chr12:109639599:G:A	5.77815e-15	-1.09774	-1.39666	4.94728e-05	-0.0435555	-1.50661
109639808	chr12:109639808:T:C	3.87089e-15	-1.39771	-1.49729	1.00841e-05	-1.631	-1.50962
109639931	chr12:109639931:A:G	3.50057e-14	-3.15636e-10	-0.692974	7.79915e-05	-3.15636e-10	-1.09498
109640882	chr12:109640882:G:A	1.84726e-14	-3.15636e-10	-1.3322	5.92127e-05	-3.15636e-10	-1.37045
109641142	chr12:109641142:G:A	1.77875e-14	-3.15636e-10	-1.36999	5.72727e-05	-3.15636e-10	-1.40376
109641202	chr12:109641202:T:C	1.81179e-14	-3.15636e-10	-1.35158	5.82252e-05	-3.15636e-10	-1.38727
109641258	chr12:109641258:G:A	1.9814e-14	-3.15636e-10	-1.2621	5.88471e-05	-3.15636e-10	-1.37664
109641271	chr12:109641271:T:C	8.18057e-14	-3.15636e-10	0.155862	0.000275236	-3.15636e-10	0.166044
109641435	chr12:109641435:C:T	4.02661e-15	-1.37913	-1.47643	2.73812e-05	-0.632294	-1.50943
109641570	chr12:109641570:T:G	5.04941e-14	-0.326628	-4.9349e-10	0.000145724	-0.469868	-4.9349e-10
109641601	chr12:109641601:C:T	2.59159e-14	-3.15636e-10	-0.993627	7.86767e-05	-3.15636e-10	-1.08624
109641943	chr12:109641943:G:A	5.65723e-14	-3.15636e-10	-0.212966	0.000189053	-3.15636e-10	-0.209558
109642729	chr12:109642729:A:G	4.29817e-15	-1.30702	-1.48328	3.02587e-05	-0.535882	-1.50592
109642789	chr12:109642789:A:G	4.15886e-15	-1.42145	-1.4018	2.5842e-05	-0.685566	-1.51401
109642825	chr12:109642825:G:A	2.73705e-15	-2.05836	-1.18324	9.27432e-06	-1.95961	-1.26472
109642838	chr12:109642838:T:C	5.21845e-15	-1.42313	-1.17316	1.21228e-05	-1.73019	-1.22631
109642912	chr12:109642912:G:A	4.2327e-15	-1.31905	-1.48659	2.98351e-05	-0.552037	-1.50386
109642927	chr12:109642927:C:T	2.59576e-14	-3.15636e-10	-0.99202	7.87889e-05	-3.15636e-10	-1.08481
109643416	chr12:109643416:T:A	2.87444e-14	0.613883	-1.50393	9.2763e-05	0.563925	-1.48546
109643421	chr12:109643421:TC:T	4.3828e-15	-1.4786	-1.29219	1.03563e-05	-1.77253	-1.34145
109643422	chr12:109643422:C:T	1.55608e-14	-3.15636e-10	-1.50373	5.8385e-05	-3.15636e-10	-1.38452
109643838	chr12:109643838:C:A	2.5887e-14	-3.15636e-10	-0.994743	7.86002e-05	-3.15636e-10	-1.08721
109644022	chr12:109644022:A:T	1.55183e-14	-3.15636e-10	-1.50647	5.14824e-05	-3.15636e-10	-1.51034
109644079	chr12:109644079:T:C	4.81721e-15	-1.41843	-1.25786	2.69951e-05	-0.681489	-1.47444
109644095	chr12:109644095:C:A	5.04664e-15	-1.30553	-1.32423	3.08122e-05	-0.526687	-1.49699
109644123	chr12:109644123:A:C	1.6152e-14	-3.15636e-10	-1.46644	5.48496e-05	-3.15636e-10	-1.44699
109644146	chr12:109644146:G:A	1.53804e-14	-3.15636e-10	-1.51539	5.14953e-05	-3.15636e-10	-1.51009
109644155	chr12:109644155:A:G	5.28527e-15	-1.27072	-1.31284	3.25233e-05	-0.476229	-1.4934
109644266	chr12:109644266:A:G	2.46733e-15	-1.83338	-1.51197	1.7792e-05	-1.11575	-1.45708
109644310	chr12:109644310:T:C	3.94188e-15	-1.39178	-1.48504	8.42732e-06	-1.80525	-1.51486
109644332	chr12:109644332:T:A	2.03924e-15	-2.0468	-1.48911	6.93626e-06	-2.00334	-1.51148
109644349	chr12:109644349:G:A	4.03583e-15	-1.37672	-1.47656	8.51663e-06	-1.79629	-1.51328
109644352	chr12:109644352:C:T	1.54318e-14	-3.15636e-10	-1.51206	5.14407e-05	-3.15636e-10	-1.51115
109644426	chr12:109644426:G:A	3.70246e-15	-1.78999	-1.14949	1.51026e-05	-1.64705	-1.08967
109644515	chr12:109644515:T:C	1.67077e-14	0.065923	-1.49854	9.66735e-05	0.62088	-1.50112
109645254	chr12:109645254:A:G	4.47172e-15	-1.75624	-0.994474	1.22602e-05	-1.8808	-1.06443
109645420	chr12:109645420:G:A	1.12927e-14	-0.863835	-0.960496	7.71001e-05	-0.325004	-0.781475
109645584	chr12:109645584:C:T	6.05337e-15	-1.6279	-0.819969	3.10856e-05	-1.35513	-0.659707
109645636	chr12:109645636:G:C	1.17882e-14	-1.00801	-0.773376	1.32409e-05	-1.65948	-1.20879
109646025	chr12:109646025:C:A	2.17686e-14	-3.15636e-10	-1.16801	6.9894e-05	-3.15636e-10	-1.2046
109646244	chr12:109646244:G:C	2.71044e-15	-2.02481	-1.22656	8.01754e-06	-2.05255	-1.31741
109646446	chr12:109646446:C:A	4.59296e-15	-1.56588	-1.15808	1.02111e-05	-1.87021	-1.2579
109647008	chr12:109647008:T:C	2.37698e-15	-2.06879	-1.31386	8.51255e-06	-2.07371	-1.23633
109647126	chr12:109647126:G:C	3.58917e-15	-1.52022	-1.45034	9.86298e-06	-1.78942	-1.37338
109647454	chr12:109647454:G:A	3.22933e-15	-1.73329	-1.34292	9.85204e-06	-1.69275	-1.47116
109647797	chr12:109647797:A:T	1.3063e-14	-1.6787	-4.9349e-10	3.70591e-05	-1.83907	-4.9349e-10
109647819	chr12:109647819:A:G	2.04984e-15	-2.01634	-1.51438	7.34102e-06	-2.0735	-1.3846
109647917	chr12:109647917:T:C	1.76412e-14	-3.15636e-10	-1.37825	6.00091e-05	-3.15636e-10	-1.35709
109648034	chr12:109648034:T:C	1.9784e-15	-2.06749	-1.49871	7.40981e-06	-1.93895	-1.50983
109648309	chr12:109648309:A:G	1.95167e-14	-3.15636e-10	-1.27721	6.03922e-05	-3.15636e-10	-1.35072
109648520	chr12:109648520:C:T	4.09892e-15	-1.32299	-1.51477	2.30584e-05	-0.798847	-1.51471
109649081	chr12:109649081:G:A	5.96562e-14	1.04627	-1.20616	0.000435827	1.98552	-1.35986
109649123	chr12:109649123:C:A	8.90149e-15	-0.741886	-1.32038	4.45907e-05	-0.380875	-1.27318
109649201	chr12:109649201:G:A	2.65827e-14	0.448008	-1.41623	0.000132098	0.851638	-1.41967
109649211	chr12:109649211:A:G	5.00437e-14	0.769277	-1.10486	0.000729171	2.39917	-1.25885
109649233	chr12:109649233:C:T	8.69933e-15	-0.900064	-1.18517	4.40758e-05	-0.461428	-1.20424
109649250	chr12:109649250:G:A	4.15605e-15	-2.05633	-0.767585	1.04754e-05	-2.04504	-1.05751
109649315	chr12:109649315:A:G	5.93044e-15	-0.956494	-1.51189	3.60799e-05	-0.351496	-1.51435
109649647	chr12:109649647:C:A	2.8529e-14	-0.0207261	-0.876836	0.000172189	0.866637	-1.16963
109649713	chr12:109649713:G:A	8.8196e-15	-2.07151	-4.9349e-10	2.93142e-05	-2.07351	-4.9349e-10
109649722	chr12:109649722:C:G	3.94595e-14	-0.0960239	-0.477186	0.000221245	0.715493	-0.767804
109649870	chr12:109649870:G:C	3.84563e-14	-0.00484162	-0.594122	0.000223196	0.819465	-0.862997
109649916	chr12:109649916:C:G	1.96005e-14	-3.15636e-10	-1.27293	5.61771e-05	-3.15636e-10	-1.42307
109650190	chr12:109650190:G:A	4.2479e-14	0.0339192	-0.533394	0.0002463	0.86507	-0.810101
109650682	chr12:109650682:C:G	5.93512e-15	-2.03353	-0.434069	1.42284e-05	-2.0674	-0.728943
109650804	chr12:109650804:G:A	3.52513e-15	-2.04182	-0.946747	8.92388e-06	-2.00433	-1.25852
109651032	chr12:109651032:G:A	4.01701e-14	-0.0401615	-0.515201	0.000229117	0.777142	-0.794495
109651062	chr12:109651062:C:T	2.02336e-15	-2.07359	-1.47014	6.43887e-06	-2.0739	-1.51533
109651183	chr12:109651183:G:T	1.89218e-14	-3.15636e-10	-1.30817	5.87838e-05	-3.15636e-10	-1.37772
109651294	chr12:109651294:C:T	5.00562e-15	-1.12464	-1.51328	2.57674e-05	-0.690311	-1.51216
109651430	chr12:109651430:C:T	8.84445e-15	-2.06869	-4.9349e-10	3.09729e-05	-2.01847	-4.9349e-10
109651557	chr12:109651557:T:G	1.78808e-14	-3.15636e-10	-1.36476	6.55901e-05	-3.15636e-10	-1.26816
109651688	chr12:109651688:C:T	8.05712e-15	-2.04737	-0.114553	1.91525e-05	-2.07215	-0.427002
109652062	chr12:109652062:G:A	3.73737e-14	-0.0622407	-0.565277	0.000214207	0.747927	-0.832565
109652086	chr12:109652086:G:T	3.70509e-14	-0.036402	-0.599791	0.000214741	0.780133	-0.862285
109652222	chr12:109652222:G:A	5.29656e-15	-1.07991	-1.50152	2.73106e-05	-0.637396	-1.50691
109652358	chr12:109652358:G:A	3.91366e-14	-0.0068785	-0.574547	0.000226839	0.814002	-0.841344
109652517	chr12:109652517:C:T	2.04893e-13	1.07401	-4.9349e-10	0.000976208	1.43209	-4.9349e-10
109652786	chr12:109652786:G:A	9.60407e-15	-1.9863	-4.9349e-10	2.9897e-05	-2.05383	-4.9349e-10
109652889	chr12:109652889:A:T	2.32179e-14	-3.15636e-10	-1.10356	7.03872e-05	-3.15636e-10	-1.19757
109653052	chr12:109653052:A:G	3.79403e-14	-0.0423348	-0.570136	0.000217683	0.774433	-0.842977
109653190	chr12:109653190:C:T	4.1503e-15	-1.32058	-1.50472	1.92346e-05	-1.05113	-1.44374
109653779	chr12:109653779:A:G	3.75421e-14	0.410042	-1.03306	0.000799038	2.0529	-0.82107
109653954	chr12:109653954:AC:A	2.1256e-14	-3.15636e-10	-1.19184	6.5488e-05	-3.15636e-10	-1.26972
109654084	chr12:109654084:G:A	2.16203e-14	-3.15636e-10	-1.17485	9.26435e-05	-3.15636e-10	-0.922824
109654126	chr12:109654126:G:A	6.25887e-15	-0.953941	-1.46054	3.30236e-05	-0.48431	-1.47005
109654283	chr12:109654283:G:A	8.27853e-15	-0.88702	-1.2478	3.58526e-05	-0.515331	-1.35683
109655011	chr12:109655011:C:T	3.38017e-14	-0.727974	-4.9349e-10	7.22623e-05	-1.17128	-4.9349e-10
109655281	chr12:109655281:G:T	4.37933e-15	-2.06692	-0.704663	1.58906e-05	-1.87931	-0.806542
109656042	chr12:109656042:A:G	5.1298e-15	-1.12601	-1.48741	4.55794e-05	-0.174876	-1.45725
109656237	chr12:109656237:C:T	9.73394e-15	-1.97287	-4.9349e-10	3.01708e-05	-2.04471	-4.9349e-10
109656238	chr12:109656238:A:G	3.47233e-14	-3.15636e-10	-0.701072	0.000104893	-3.15636e-10	-0.798647
109656408	chr12:109656408:C:T	2.83e-15	-2.07259	-1.13562	1.26082e-05	-1.89487	-1.02236
109656786	chr12:109656786:A:G	2.82676e-15	-2.07372	-1.13563	1.23783e-05	-1.91385	-1.02179
109657018	chr12:109657018:C:T	2.11857e-14	-3.15636e-10	-1.19516	6.62087e-05	-3.15636e-10	-1.25877
109657084	chr12:109657084:G:A	1.64061e-14	-3.15636e-10	-1.45083	5.28475e-05	-3.15636e-10	-1.48417
109657336	chr12:109657336:G:A	9.54724e-15	-1.99223	-4.9349e-10	3.17159e-05	-1.99477	-4.9349e-10
109658578	chr12:109658578:G:C	5.25572e-14	0.132726	-0.419308	0.00102911	1.71077	-0.225902
109658741	chr12:109658741:A:G	4.8645e-15	-1.4323	-1.23422	3.92878e-05	-0.633577	-1.14709
109658764	chr12:109658764:T:C	5.27982e-15	-1.12696	-1.45763	4.71296e-05	-0.185089	-1.41359
109659327	chr12:109659327:G:A	3.19386e-15	-2.05182	-1.03543	8.25288e-06	-2.02042	-1.3206
109659403	chr12:109659403:G:A	1.5258e-14	-0.0320434	-1.49133	0.000213133	1.37229	-1.46195
109659612	chr12:109659612:A:G	4.5386e-14	0.160661	-0.593943	0.000878146	1.74574	-0.419513
109659686	chr12:109659686:A:C	3.41995e-15	-1.73275	-1.2861	2.35725e-05	-1.09062	-1.20088
109659972	chr12:109659972:A:G	1.02595e-14	-1.92028	-4.9349e-10	3.10022e-05	-2.01753	-4.9349e-10
109660226	chr12:109660226:G:A	3.68164e-14	-3.15636e-10	-0.642541	0.000102941	-3.15636e-10	-0.817431
109660259	chr12:109660259:T:C	1.81018e-14	0.111577	-1.46405	0.000263086	1.54702	-1.42612
109660328	chr12:109660328:T:C	8.1923e-15	-0.635817	-1.50947	4.50928e-05	-0.131017	-1.51184
109660675	chr12:109660675:T:TA	3.41321e-15	-1.72159	-1.29924	2.36264e-05	-1.07246	-1.21676
109661216	chr12:109661216:C:T	9.5127e-15	-1.99586	-4.9349e-10	2.97698e-05	-2.05809	-4.9349e-10
109661225	chr12:109661225:C:A	9.33585e-15	-2.01462	-4.9349e-10	2.95623e-05	-2.06508	-4.9349e-10
109662573	chr12:109662573:G:A	2.89451e-15	-1.78633	-1.39934	1.67207e-05	-1.27484	-1.36009
109662769	chr12:109662769:TTAC:T	5.24433e-14	-0.288752	-4.9349e-10	0.000224979	-0.0355748	-4.9349e-10
109663101	chr12:109663101:C:T	8.69673e-14	0.217048	-4.9349e-10	0.000420949	0.590929	-4.9349e-10
109663144	chr12:109663144:A:G	1.74034e-14	-3.15636e-10	-1.39182	5.72047e-05	-3.15636e-10	-1.40495
109663163	chr12:109663163:A:G	1.79502e-14	-3.15636e-10	-1.36088	5.87471e-05	-3.15636e-10	-1.37834
109663236	chr12:109663236:G:A	1.91131e-14	-3.15636e-10	-1.29811	6.60362e-05	-3.15636e-10	-1.26138
109663849	chr12:109663849:A:G	1.55982e-14	-0.927579	-0.573747	6.05188e-05	-0.48816	-0.860469
109663850	chr12:109663850:T:C	1.75603e-14	-1.38285	-4.9349e-10	6.17429e-05	-1.3286	-4.9349e-10
109664448	chr12:109664448:A:G	1.79993e-14	-3.15636e-10	-1.35815	6.92927e-05	-3.15636e-10	-1.21324
109664722	chr12:109664722:A:G	1.54044e-14	-3.15636e-10	-1.51383	5.12251e-05	-3.15636e-10	-1.51535
109664965	chr12:109664965:C:G	3.34729e-15	-1.73117	-1.30916	2.1823e-05	-1.00183	-1.36678
109665494	chr12:109665494:C:T	2.90862e-14	-0.306033	-0.572189	0.000124119	0.059285	-0.689631
109665674	chr12:109665674:G:A	3.21988e-14	-3.15636e-10	-0.776554	9.50925e-05	-3.15636e-10	-0.896733
109665683	chr12:109665683:C:T	3.99848e-14	-3.15636e-10	-0.559984	0.000118094	-3.15636e-10	-0.680106
109665684	chr12:109665684:G:A	1.8161e-14	-3.15636e-10	-1.34921	5.72946e-05	-3.15636e-10	-1.40338
109665814	chr12:109665814:G:A	1.5731e-14	-3.15636e-10	-1.49285	5.2353e-05	-3.15636e-10	-1.49357
109665896	chr12:109665896:G:A	1.63468e-14	-3.15636e-10	-1.45445	5.24921e-05	-3.15636e-10	-1.49092
109666009	chr12:109666009:T:A	1.58109e-14	-1.48778	-4.9349e-10	8.0468e-05	-1.06372	-4.9349e-10
109666602	chr12:109666602:G:A	4.85919e-15	-2.041	-0.626614	1.99707e-05	-1.61223	-0.845094
109666792	chr12:109666792:C:T	4.46076e-15	-1.35192	-1.40124	2.89054e-05	-0.738356	-1.3492
109666837	chr12:109666837:G:A	1.84571e-14	-3.15636e-10	-1.33304	6.96895e-05	-3.15636e-10	-1.20753
109667028	chr12:109667028:A:G	5.36731e-15	-1.05421	-1.51395	1.85262e-05	-1.01927	-1.51313
109667227	chr12:109667227:C:T	1.53804e-14	-3.15636e-10	-1.51539	5.19712e-05	-3.15636e-10	-1.50089
109667567	chr12:109667567:C:T	1.74045e-14	-1.39176	-4.9349e-10	6.15588e-05	-1.33159	-4.9349e-10
109667596	chr12:109667596:C:G	5.7539e-15	-1.008	-1.49061	1.99238e-05	-0.972319	-1.48735
109667698	chr12:109667698:G:A	3.80671e-14	-3.15636e-10	-0.609134	0.00011215	-3.15636e-10	-0.731743
109668305	chr12:109668305:A:T	1.84058e-14	-3.15636e-10	-1.33582	7.04452e-05	-3.15636e-10	-1.19675
109668321	chr12:109668321:T:A	1.08346e-14	-1.63992	-0.225817	6.40799e-05	-0.721974	-0.569479
109668338	chr12:109668338:G:A	2.26945e-14	-3.15636e-10	-1.12636	9.87487e-05	-3.15636e-10	-0.859005
109668362	chr12:109668362:A:G	5.33554e-15	-1.19602	-1.37808	1.81195e-05	-1.14621	-1.40839
109668624	chr12:109668624:G:A	1.62517e-14	-1.46029	-4.9349e-10	4.13045e-05	-1.73061	-4.9349e-10
109668705	chr12:109668705:CA:C	4.6783e-15	-1.23437	-1.47118	1.60871e-05	-1.18685	-1.48672
109668815	chr12:109668815:G:C	3.2221e-14	-3.15636e-10	-0.775867	9.51552e-05	-3.15636e-10	-0.896074
109669010	chr12:109669010:A:C	2.52537e-14	-3.15636e-10	-1.01951	7.6176e-05	-3.15636e-10	-1.11854
109669534	chr12:109669534:G:A	1.27293e-13	0.59801	-4.9349e-10	0.000621289	0.980213	-4.9349e-10
109669669	chr12:109669669:G:A	1.57932e-14	-3.15636e-10	-1.48891	5.41953e-05	-3.15636e-10	-1.45899
109669683	chr12:109669683:G:A	1.25459e-13	0.583496	-4.9349e-10	0.000610359	0.962464	-4.9349e-10
109669792	chr12:109669792:C:T	1.62509e-14	-3.15636e-10	-1.46034	5.53052e-05	-3.15636e-10	-1.43872
109669963	chr12:109669963:A:C	1.81031e-14	-1.56386	0.211458	9.53168e-05	-0.49223	-0.402147
109669985	chr12:109669985:G:A	1.73646e-14	-3.15636e-10	-1.39405	5.50878e-05	-3.15636e-10	-1.44265
109670073	chr12:109670073:T:C	1.2942e-13	0.614577	-4.9349e-10	0.000630243	0.994523	-4.9349e-10
109670181	chr12:109670181:G:A	2.22755e-14	-3.15636e-10	-1.145	9.11147e-05	-3.15636e-10	-0.939464
109670202	chr12:109670202:A:C	3.02261e-14	-3.15636e-10	-0.839779	8.98978e-05	-3.15636e-10	-0.952909
109670229	chr12:109670229:C:T	1.61399e-14	-3.15636e-10	-1.46719	5.48574e-05	-3.15636e-10	-1.44685
109670258	chr12:109670258:C:T	1.54761e-14	-1.58294	0.0737512	9.39998e-05	-0.547012	-0.361278
109670452	chr12:109670452:T:C	7.28404e-15	-0.832233	-1.43057	3.3132e-05	-0.47592	-1.47516
109670661	chr12:109670661:T:C	1.77201e-14	-3.15636e-10	-1.37379	6.59866e-05	-3.15636e-10	-1.26213
109670674	chr12:109670674:C:T	1.29344e-14	-1.63185	-0.0567487	7.9973e-05	-0.648408	-0.421485
109671060	chr12:109671060:C:T	1.72394e-14	-3.15636e-10	-1.40129	5.48365e-05	-3.15636e-10	-1.44723
109671071	chr12:109671071:G:A	1.68825e-14	-3.15636e-10	-1.42221	5.39442e-05	-3.15636e-10	-1.46363
109671186	chr12:109671186:G:A	6.10981e-15	-1.01463	-1.42396	2.10811e-05	-0.955044	-1.44816
109671522	chr12:109671522:A:C	2.23402e-14	-3.15636e-10	-1.1421	9.14846e-05	-3.15636e-10	-0.935412
109671577	chr12:109671577:C:G	9.20125e-15	-2.0708	0.0416569	3.17413e-05	-2.07344	0.0794783
109671677	chr12:109671677:G:A	3.27026e-14	-3.15636e-10	-0.761031	9.72945e-05	-3.15636e-10	-0.87384
109671703	chr12:109671703:T:C	2.92989e-14	-3.15636e-10	-0.870936	8.7384e-05	-3.15636e-10	-0.981271
109671860	chr12:109671860:G:A	7.51084e-14	-3.15636e-10	0.0704481	0.000181258	-3.15636e-10	-0.25166
109672100	chr12:109672100:G:A	3.08537e-14	-3.15636e-10	-0.819226	9.14078e-05	-3.15636e-10	-0.936253
109672234	chr12:109672234:C:T	1.84736e-14	-3.15636e-10	-1.33214	6.93911e-05	-3.15636e-10	-1.21182
109672399	chr12:109672399:G:A	2.05513e-14	-3.15636e-10	-1.22556	6.37694e-05	-3.15636e-10	-1.29631
109672679	chr12:109672679:C:G	1.54371e-14	-3.15636e-10	-1.51171	5.12369e-05	-3.15636e-10	-1.51512
109672733	chr12:109672733:T:C	1.62099e-14	-3.15636e-10	-1.46286	5.22539e-05	-3.15636e-10	-1.49547
109672737	chr12:109672737:G:A	3.27565e-15	-2.05314	-1.00883	9.82972e-06	-2.04529	-1.12088
109672758	chr12:109672758:G:A	5.66411e-15	-1.77877	-0.735566	1.18791e-05	-1.86503	-1.11177
109673104	chr12:109673104:C:T	8.67915e-14	0.215024	-4.9349e-10	0.000415529	0.577969	-4.9349e-10
109673199	chr12:109673199:A:AAC	2.49107e-14	-1.03319	-4.9349e-10	5.33655e-05	-1.47442	-4.9349e-10
109673409	chr12:109673409:T:C	8.87356e-15	-1.21703	-0.848383	8.1681e-05	0.0629765	-1.11174
109673469	chr12:109673469:G:A	8.79927e-15	-2.07382	-4.9349e-10	2.93451e-05	-2.07246	-4.9349e-10
109673554	chr12:109673554:T:G	3.23774e-14	-3.15636e-10	-0.771023	9.5807e-05	-3.15636e-10	-0.889248
109673657	chr12:109673657:T:C	5.3993e-15	-1.20786	-1.35436	5.89978e-05	0.136724	-1.51081
109673762	chr12:109673762:A:G	1.08593e-14	-1.86347	-4.9349e-10	3.75056e-05	-1.82709	-4.9349e-10
109674090	chr12:109674090:G:A	1.54742e-14	-3.15636e-10	-1.50931	5.12583e-05	-3.15636e-10	-1.5147
109674863	chr12:109674863:C:T	8.97524e-15	-2.05401	-4.9349e-10	3.55231e-05	-1.8814	-4.9349e-10
109675056	chr12:109675056:A:G	2.93278e-14	-3.15636e-10	-0.869949	8.74663e-05	-3.15636e-10	-0.98033
109675127	chr12:109675127:G:A	4.83729e-15	-1.15743	-1.5147	2.41459e-05	-0.752071	-1.5154
109675694	chr12:109675694:A:T	1.54502e-14	-3.15636e-10	-1.51086	5.18046e-05	-3.15636e-10	-1.5041
109675892	chr12:109675892:A:G	3.163e-14	-3.15636e-10	-0.794379	9.34341e-05	-3.15636e-10	-0.914327
109676325	chr12:109676325:G:A	3.12954e-14	-3.15636e-10	-0.805014	9.25158e-05	-3.15636e-10	-0.924203
109677481	chr12:109677481:A:G	8.90403e-15	-1.03013	-1.03185	2.44149e-05	-1.09749	-1.1589
109677510	chr12:109677510:G:A	1.56066e-14	-3.15636e-10	-1.50079	5.12953e-05	-3.15636e-10	-1.51398
109677540	chr12:109677540:G:A	3.98155e-14	-3.15636e-10	-0.564228	0.000132159	-3.15636e-10	-0.567578
109677870	chr12:109677870:G:A	4.99279e-14	-3.15636e-10	-0.337905	0.000205904	-3.15636e-10	-0.124175
109677898	chr12:109677898:C:T	6.75205e-15	-0.892047	-1.44659	1.6667e-05	-1.13963	-1.49852
109677934	chr12:109677934:G:A	2.15001e-15	-1.96769	-1.51532	8.72674e-06	-1.77014	-1.51505
109677995	chr12:109677995:G:A	3.19984e-14	-0.782797	-4.9349e-10	7.75718e-05	-1.10038	-4.9349e-10
109678454	chr12:109678454:G:C	5.77406e-15	-0.981367	-1.51374	1.1981e-05	-1.46087	-1.50739
109678705	chr12:109678705:A:C	4.23953e-15	-1.29245	-1.51159	8.66113e-06	-1.77989	-1.51284
109678880	chr12:109678880:T:C	1.26309e-13	-3.15636e-10	0.590246	0.000378546	-3.15636e-10	0.484755
109679005	chr12:109679005:T:C	9.13002e-15	-1.54029	-0.49663	2.70402e-05	-1.92807	-0.22619
109679067	chr12:109679067:A:G	1.62387e-14	-3.15636e-10	-1.46109	5.25037e-05	-3.15636e-10	-1.4907
109679220	chr12:109679220:T:C	5.82726e-15	-1.03559	-1.45035	1.28398e-05	-1.62176	-1.27727
109679529	chr12:109679529:T:C	1.78295e-14	-3.15636e-10	-1.36763	5.46556e-05	-3.15636e-10	-1.45053
109680232	chr12:109680232:G:A	1.53808e-14	-3.15636e-10	-1.51536	5.20543e-05	-3.15636e-10	-1.4993
109680358	chr12:109680358:C:T	1.54972e-14	-3.15636e-10	-1.50783	5.13264e-05	-3.15636e-10	-1.51338
109681098	chr12:109681098:G:A	9.15481e-15	-2.03421	-4.9349e-10	3.25005e-05	-1.97033	-4.9349e-10
109681190	chr12:109681190:T:C	3.40342e-15	-1.52554	-1.49816	1.36764e-05	-1.39407	-1.44184
109681622	chr12:109681622:G:A	2.45148e-15	-1.95944	-1.39235	7.37736e-06	-2.02344	-1.42973
109681716	chr12:109681716:G:T	9.16289e-15	-2.03332	-4.9349e-10	3.20878e-05	-1.98311	-4.9349e-10
109681804	chr12:109681804:C:T	2.61884e-15	-2.07215	-1.2136	7.48903e-06	-2.07372	-1.36442
109681889	chr12:109681889:A:C	8.42598e-15	-0.649909	-1.46726	3.85247e-05	-0.474187	-1.3261
109682238	chr12:109682238:G:C	2.49886e-15	-2.00188	-1.33077	7.54959e-06	-2.05186	-1.37823
109682417	chr12:109682417:T:A	1.53822e-14	-3.15636e-10	-1.51527	5.22703e-05	-3.15636e-10	-1.49516
109682713	chr12:109682713:G:A	2.59708e-15	-1.94837	-1.34573	7.72255e-06	-2.0176	-1.38984
109683455	chr12:109683455:T:C	1.8856e-14	-3.15636e-10	-1.31166	6.23537e-05	-3.15636e-10	-1.31876
109683458	chr12:109683458:C:A	2.01278e-14	-3.15636e-10	-1.24638	6.52941e-05	-3.15636e-10	-1.27268
109683678	chr12:109683678:G:T	6.52361e-15	-1.64927	-0.723782	2.0233e-05	-1.91082	-0.533445
109684521	chr12:109684521:A:G	8.81934e-15	-2.07154	-4.9349e-10	2.94852e-05	-2.06769	-4.9349e-10
109684655	chr12:109684655:A:G	7.69867e-15	-1.35592	-0.851522	1.87583e-05	-1.37797	-1.14198
109684852	chr12:109684852:C:T	8.51642e-15	-0.616822	-1.48967	2.94761e-05	-0.552784	-1.51522
109685316	chr12:109685316:T:C	1.61588e-14	-3.15636e-10	-1.46602	5.51825e-05	-3.15636e-10	-1.44094
109685513	chr12:109685513:G:A	2.88263e-14	-3.15636e-10	-0.887198	0.000105669	-3.15636e-10	-0.791275
109685530	chr12:109685530:G:A	5.5162e-14	-3.15636e-10	-0.238211	0.000229999	-3.15636e-10	-0.0135089
109686315	chr12:109686315:AACTTT:A	6.15277e-15	-0.948476	-1.48311	1.03178e-05	-1.61446	-1.50325
109686331	chr12:109686331:A:G	3.00682e-15	-2.06046	-1.08714	9.71919e-06	-2.07137	-1.10611
109686650	chr12:109686650:C:T	1.55843e-14	-3.15636e-10	-1.50222	5.1319e-05	-3.15636e-10	-1.51352
109686663	chr12:109686663:C:T	1.05843e-14	-1.88911	-4.9349e-10	3.3705e-05	-1.93394	-4.9349e-10
109686665	chr12:109686665:G:A	3.60124e-15	-1.80332	-1.16389	2.03414e-05	-1.61531	-0.823609
109687731	chr12:109687731:C:T	1.98387e-14	-3.15636e-10	-1.26085	6.47765e-05	-3.15636e-10	-1.28064
109687998	chr12:109687998:C:T	2.05991e-14	-3.15636e-10	-1.22324	6.72655e-05	-3.15636e-10	-1.24294
109688669	chr12:109688669:C:A	3.32707e-14	-3.15636e-10	-0.743808	0.000141251	-3.15636e-10	-0.501046
109688895	chr12:109688895:T:C	4.53962e-15	-1.22976	-1.50588	9.70766e-06	-1.66603	-1.51264
109689306	chr12:109689306:G:GT	2.55043e-15	-2.06365	-1.24858	8.32023e-06	-2.07313	-1.25977
109689567	chr12:109689567:T:C	3.6949e-15	-1.488	-1.45353	9.55458e-06	-1.82562	-1.36894
109689609	chr12:109689609:G:A	2.04819e-15	-2.02097	-1.51056	6.58632e-06	-2.05211	-1.51447
109689675	chr12:109689675:T:C	1.89286e-14	-3.15636e-10	-1.30781	5.95139e-05	-3.15636e-10	-1.36537
109690294	chr12:109690294:C:T	2.0328e-15	-2.06076	-1.47831	6.90555e-06	-2.07242	-1.44684
109690430	chr12:109690430:A:G	2.90491e-14	-1.53073	0.651234	7.25659e-05	-1.96092	0.793836
109690462	chr12:109690462:A:G	1.5385e-14	-3.15636e-10	-1.51509	5.13804e-05	-3.15636e-10	-1.51233
109690633	chr12:109690633:G:A	1.99741e-14	-3.15636e-10	-1.25405	6.22844e-05	-3.15636e-10	-1.31987
109690850	chr12:109690850:G:C	1.76757e-14	-3.15636e-10	-1.3763	5.84807e-05	-3.15636e-10	-1.38289
109691147	chr12:109691147:C:T	1.95707e-15	-2.0715	-1.50554	6.50652e-06	-2.07332	-1.50546
109691222	chr12:109691222:T:C	2.03884e-15	-2.07341	-1.46269	7.16879e-06	-2.05624	-1.4256
109691374	chr12:109691374:A:G	3.61493e-15	-1.66967	-1.29374	1.07634e-05	-1.74636	-1.32907
109691610	chr12:109691610:C:T	7.35196e-14	0.0490677	-4.9349e-10	0.000152939	-0.421542	-4.9349e-10
109691964	chr12:109691964:A:G	1.79604e-14	-1.36031	-4.9349e-10	3.54837e-05	-1.88251	-4.9349e-10
109692564	chr12:109692564:T:G	1.94842e-14	-3.15636e-10	-1.27888	6.09766e-05	-3.15636e-10	-1.34109
109692570	chr12:109692570:A:G	2.34808e-15	-1.99065	-1.40423	7.11175e-06	-2.04372	-1.44612
109693142	chr12:109693142:T:C	1.95162e-15	-2.07392	-1.50591	6.65282e-06	-2.06753	-1.48901
109693986	chr12:109693986:T:C	1.5927e-14	-3.15636e-10	-1.48047	5.13902e-05	-3.15636e-10	-1.51214
109694987	chr12:109694987:G:C	5.27157e-15	-1.09192	-1.49424	2.65609e-05	-0.667154	-1.50499
109695122	chr12:109695122:T:A	3.92369e-15	-1.72892	-1.15253	2.90001e-05	-1.35359	-0.730695
109696343	chr12:109696343:G:A	1.58098e-13	-3.15636e-10	0.814733	0.000452356	-3.15636e-10	0.662886
109696904	chr12:109696904:G:C	5.92481e-14	-1.51972	1.35297	0.000148017	-1.93019	1.47593
109697012	chr12:109697012:G:A	8.80837e-15	-2.07278	-4.9349e-10	3.02108e-05	-2.04338	-4.9349e-10
109698139	chr12:109698139:C:T	1.88594e-14	-3.15636e-10	-1.31147	6.2246e-05	-3.15636e-10	-1.32049
109698299	chr12:109698299:T:C	2.11888e-15	-2.04267	-1.45493	6.7016e-06	-2.04487	-1.50437
109698358	chr12:109698358:G:A	2.61866e-15	-1.98926	-1.29656	7.95618e-06	-2.01048	-1.36715
109698469	chr12:109698469:C:G	4.29844e-15	-1.81357	-0.976661	9.97007e-06	-1.94764	-1.20436
109699181	chr12:109699181:G:A	1.34088e-14	-1.65257	-4.9349e-10	4.86918e-05	-1.56607	-4.9349e-10
109699237	chr12:109699237:G:A	2.9535e-15	-1.96726	-1.19823	8.81896e-06	-1.9907	-1.28398
109699359	chr12:109699359:C:T	2.78189e-15	-1.93974	-1.28562	8.35416e-06	-1.97061	-1.35821
109699400	chr12:109699400:A:T	2.75975e-15	-1.91328	-1.32006	9.3213e-06	-1.96609	-1.2532
109699552	chr12:109699552:CT:C	4.19069e-15	-1.48821	-1.32741	1.16138e-05	-1.80357	-1.19582
109699624	chr12:109699624:C:A	3.57113e-15	-2.06225	-0.913349	8.80411e-06	-2.07291	-1.20345
109699686	chr12:109699686:C:G	3.56183e-15	-1.66397	-1.31424	9.93836e-06	-1.80339	-1.35179
109699715	chr12:109699715:G:A	2.15211e-15	-2.0006	-1.48143	6.90895e-06	-2.00605	-1.51272
109699719	chr12:109699719:G:T	2.07067e-15	-2.02839	-1.49223	6.68751e-06	-2.03634	-1.515
109699771	chr12:109699771:C:T	2.15596e-15	-2.00553	-1.47472	6.88586e-06	-2.01153	-1.51059
109699789	chr12:109699789:A:C	2.17375e-15	-1.9918	-1.48023	6.96536e-06	-1.99828	-1.51235
109699923	chr12:109699923:C:T	4.22602e-15	-1.48974	-1.31748	1.29871e-05	-1.53479	-1.35284
109700385	chr12:109700385:C:T	2.1668e-15	-1.99271	-1.48252	6.95447e-06	-1.99923	-1.51297
109700468	chr12:109700468:G:A	4.23205e-15	-1.53731	-1.26849	1.24685e-05	-1.80206	-1.12632
109700557	chr12:109700557:A:C	2.18983e-15	-1.97111	-1.49355	7.0874e-06	-1.97811	-1.51515
109700766	chr12:109700766:G:A	1.54106e-14	-3.15636e-10	-1.51343	5.16453e-05	-3.15636e-10	-1.50718
109700827	chr12:109700827:C:T	2.16147e-15	-1.99764	-1.48006	6.92683e-06	-2.00391	-1.51227
109700831	chr12:109700831:GT:G	2.1598e-15	-1.99799	-1.48048	6.92358e-06	-2.00425	-1.5124
109700963	chr12:109700963:T:C	2.67444e-15	-2.06891	-1.19583	7.02153e-06	-2.05741	-1.44519
109701295	chr12:109701295:T:C	2.2186e-15	-1.9706	-1.481	7.10359e-06	-1.97848	-1.5125
109701303	chr12:109701303:G:A	2.22157e-15	-1.97712	-1.47315	7.07069e-06	-1.98571	-1.50992
109701648	chr12:109701648:A:G	2.1298e-15	-1.98868	-1.50377	6.96231e-06	-1.99614	-1.51493
109701701	chr12:109701701:G:A	2.14138e-15	-1.97986	-1.50717	7.02776e-06	-1.98781	-1.51391
109701771	chr12:109701771:G:T	2.12317e-15	-1.98395	-1.51162	7.0284e-06	-1.99101	-1.51061
109701883	chr12:109701883:A:G	2.06806e-15	-2.00653	-1.51534	6.97683e-06	-2.01313	-1.49586
109701884	chr12:109701884:T:C	2.67807e-14	-3.15636e-10	-0.960802	0.0001196	-3.15636e-10	-0.667429
109701887	chr12:109701887:C:T	1.56337e-14	-3.15636e-10	-1.49906	5.12672e-05	-3.15636e-10	-1.51453
109702208	chr12:109702208:C:T	2.04414e-15	-2.01865	-1.51486	6.92851e-06	-2.02465	-1.49129
109702295	chr12:109702295:T:G	2.105e-15	-1.98954	-1.51462	7.14257e-06	-1.99576	-1.48975
109702385	chr12:109702385:G:A	2.19523e-15	-1.99101	-1.47119	6.99432e-06	-1.99537	-1.51111
109702584	chr12:109702584:T:C	2.1375e-15	-1.9751	-1.51374	7.26283e-06	-1.9829	-1.48591
109702622	chr12:109702622:C:T	3.43223e-15	-1.61887	-1.39641	9.76862e-06	-1.7556	-1.4168
109702704	chr12:109702704:G:C	1.87145e-14	-3.15636e-10	-1.31919	6.18088e-05	-3.15636e-10	-1.32754
109702871	chr12:109702871:T:C	2.12515e-15	-1.98038	-1.51427	7.21097e-06	-1.98798	-1.488
109702967	chr12:109702967:A:C	6.65566e-15	-1.12799	-1.22502	1.97199e-05	-1.48675	-0.983208
109703090	chr12:109703090:T:C	2.12573e-15	-1.9793	-1.51507	7.18188e-06	-1.98702	-1.493
109703178	chr12:109703178:C:T	3.42922e-15	-2.05875	-0.957406	8.52093e-06	-2.07331	-1.23575
109703221	chr12:109703221:G:T	2.09089e-15	-1.99717	-1.51372	7.11631e-06	-2.00365	-1.48554
109703620	chr12:109703620:C:T	2.25396e-15	-1.92042	-1.51537	7.53582e-06	-1.93251	-1.49941
109703708	chr12:109703708:C:T	2.13808e-15	-1.97431	-1.51426	7.25204e-06	-1.98228	-1.48802
109703910	chr12:109703910:C:T	2.13525e-15	-1.97546	-1.51444	7.23807e-06	-1.9833	-1.48893
109704209	chr12:109704209:G:A	1.55948e-14	-3.15636e-10	-1.50155	5.13035e-05	-3.15636e-10	-1.51382
109704325	chr12:109704325:G:A	2.12347e-15	-1.98085	-1.51459	7.19561e-06	-1.9884	-1.48972
109704398	chr12:109704398:T:A	2.07791e-15	-2.01458	-1.50254	7.21745e-06	-2.01841	-1.45667
109704406	chr12:109704406:T:A	1.55415e-14	-3.15636e-10	-1.50497	5.1377e-05	-3.15636e-10	-1.51239
109704636	chr12:109704636:T:C	1.61589e-14	-3.15636e-10	-1.46601	5.18396e-05	-3.15636e-10	-1.50343
109705200	chr12:109705200:C:T	1.56068e-14	-3.15636e-10	-1.50078	5.12889e-05	-3.15636e-10	-1.51411
109705252	chr12:109705252:G:A	4.95231e-15	-1.62762	-1.02101	1.58088e-05	-1.86028	-0.830732
109706829	chr12:109706829:G:A	1.88754e-14	-3.15636e-10	-1.31062	6.23086e-05	-3.15636e-10	-1.31948
109707060	chr12:109707060:A:G	2.49869e-14	-3.15636e-10	-1.03013	7.49588e-05	-3.15636e-10	-1.13465
109707127	chr12:109707127:C:T	2.18312e-15	-1.98403	-1.4837	7.68344e-06	-1.99451	-1.418
109707455	chr12:109707455:G:A	1.54629e-14	-3.15636e-10	-1.51004	5.14317e-05	-3.15636e-10	-1.51133
109707970	chr12:109707970:C:T	2.67459e-14	-3.15636e-10	-0.962103	0.000105112	-3.15636e-10	-0.796554
109708012	chr12:109708012:C:G	2.03318e-15	-2.07237	-1.46651	7.8841e-06	-1.99349	-1.39324
109708037	chr12:109708037:G:A	3.71393e-15	-1.44375	-1.49265	1.16793e-05	-1.48909	-1.50468
109708571	chr12:109708571:A:G	2.4155e-14	-3.15636e-10	-1.06399	7.27982e-05	-3.15636e-10	-1.16389
109708707	chr12:109708707:C:T	2.60134e-14	-3.15636e-10	-0.989874	0.000101732	-3.15636e-10	-0.829237
109708752	chr12:109708752:G:A	1.56061e-14	-3.15636e-10	-1.50082	5.12912e-05	-3.15636e-10	-1.51406
109708978	chr12:109708978:G:A	3.55333e-13	1.62457	-4.9349e-10	0.00183009	2.06054	-4.9349e-10
109709068	chr12:109709068:G:A	1.4037e-14	-1.60679	-4.9349e-10	6.68597e-05	-1.24899	-4.9349e-10
109709362	chr12:109709362:T:C	1.61481e-14	-3.15636e-10	-1.46668	5.14075e-05	-3.15636e-10	-1.5118
109710008	chr12:109710008:G:C	3.85776e-13	3.02847	-1.32169	0.00248154	3.52821	-1.16316
109711289	chr12:109711289:G:T	1.54116e-14	-3.15636e-10	-1.51337	5.27611e-05	-3.15636e-10	-1.48581
109711405	chr12:109711405:A:T	8.81101e-15	-2.07248	-4.9349e-10	2.9471e-05	-2.06818	-4.9349e-10
109711460	chr12:109711460:C:G	1.54401e-14	-3.15636e-10	-1.51152	5.15158e-05	-3.15636e-10	-1.50969
109711844	chr12:109711844:T:C	1.716e-14	-3.15636e-10	-1.4059	5.38497e-05	-3.15636e-10	-1.46539
109711905	chr12:109711905:C:A	4.61596e-13	3.23551	-1.3493	0.00298019	3.75004	-1.20189
109712491	chr12:109712491:T:C	1.59583e-13	-3.15636e-10	0.824078	0.000462576	-3.15636e-10	0.685228
109712747	chr12:109712747:A:G	2.02535e-15	-2.05832	-1.48443	7.80496e-06	-1.9655	-1.43132
109713272	chr12:109713272:A:G	2.45851e-14	-3.15636e-10	-1.04635	9.54931e-05	-3.15636e-10	-0.892529
109713798	chr12:109713798:G:A	1.87802e-14	-3.15636e-10	-1.31568	6.19639e-05	-3.15636e-10	-1.32503
109713839	chr12:109713839:G:C	7.67211e-15	-1.0449	-1.166	3.17643e-05	-0.941256	-1.05198
109714355	chr12:109714355:C:T	2.67391e-15	-1.77428	-1.49066	8.72498e-06	-1.77565	-1.50974
109714411	chr12:109714411:C:T	9.35605e-15	-2.01246	-4.9349e-10	3.1374e-05	-2.0056	-4.9349e-10
109714532	chr12:109714532:C:G	1.67188e-14	-3.15636e-10	-1.43195	6.08579e-05	-3.15636e-10	-1.34304
109714679	chr12:109714679:C:T	2.18007e-15	-1.98196	-1.48717	7.01463e-06	-1.98971	-1.51387
109714745	chr12:109714745:C:T	1.62882e-14	-3.15636e-10	-1.45804	5.66059e-05	-3.15636e-10	-1.41547
109715024	chr12:109715024:C:T	2.81003e-14	-0.912706	-4.9349e-10	6.51411e-05	-1.27503	-4.9349e-10
109716187	chr12:109716187:C:T	1.58074e-14	-3.15636e-10	-1.48801	5.21013e-05	-3.15636e-10	-1.49839
109716353	chr12:109716353:G:A	7.19516e-15	-0.993962	-1.28111	2.99607e-05	-0.871393	-1.1803
109716440	chr12:109716440:T:G	1.63313e-14	-3.15636e-10	-1.4554	5.86823e-05	-3.15636e-10	-1.37944
109716630	chr12:109716630:C:A	9.60206e-15	-1.98651	-4.9349e-10	3.62002e-05	-1.86252	-4.9349e-10
109716829	chr12:109716829:AG:A	2.00145e-14	-3.15636e-10	-1.25203	6.54147e-05	-3.15636e-10	-1.27084
109717073	chr12:109717073:A:G	1.67365e-14	-3.15636e-10	-1.43089	6.09562e-05	-3.15636e-10	-1.34143
109717317	chr12:109717317:C:T	1.83304e-14	-3.15636e-10	-1.33992	6.044e-05	-3.15636e-10	-1.34993
109717547	chr12:109717547:G:A	1.53903e-14	-3.15636e-10	-1.51475	5.17242e-05	-3.15636e-10	-1.50566
109717659	chr12:109717659:C:G	2.20266e-15	-1.97547	-1.48335	7.47801e-06	-1.92594	-1.51368
109717766	chr12:109717766:T:C	7.82432e-15	-0.856053	-1.33519	3.65299e-05	-0.369735	-1.48372
109717773	chr12:109717773:G:A	2.34916e-14	-3.15636e-10	-1.09184	7.83584e-05	-3.15636e-10	-1.09029
109718016	chr12:109718016:G:A	1.53869e-14	-3.15636e-10	-1.51497	5.17756e-05	-3.15636e-10	-1.50466
109718171	chr12:109718171:ACCT:A	1.53804e-14	-3.15636e-10	-1.51539	5.20489e-05	-3.15636e-10	-1.4994
109718534	chr12:109718534:GC:G	8.83133e-15	-2.07018	-4.9349e-10	2.95461e-05	-2.06563	-4.9349e-10
109718955	chr12:109718955:T:G	1.54357e-14	-3.15636e-10	-1.5118	5.33736e-05	-3.15636e-10	-1.47427
109719369	chr12:109719369:G:C	1.75562e-14	-3.15636e-10	-1.38308	5.59773e-05	-3.15636e-10	-1.42664
109719428	chr12:109719428:T:A	1.7977e-14	-3.15636e-10	-1.35939	5.57366e-05	-3.15636e-10	-1.43095
109719687	chr12:109719687:A:G	4.75656e-14	-1.24149	0.855115	0.000102991	-1.7546	0.93766
109719872	chr12:109719872:C:G	1.756e-14	-3.15636e-10	-1.38286	5.5069e-05	-3.15636e-10	-1.443
109719874	chr12:109719874:A:G	1.79827e-14	-3.15636e-10	-1.35907	5.57508e-05	-3.15636e-10	-1.43069
109720552	chr12:109720552:A:G	2.31845e-14	-3.15636e-10	-1.105	7.00704e-05	-3.15636e-10	-1.20208
109720639	chr12:109720639:G:A	3.1114e-14	-3.15636e-10	-0.810827	0.000118112	-3.15636e-10	-0.679946
109720776	chr12:109720776:T:C	2.17374e-14	-3.15636e-10	-1.16945	6.17981e-05	-3.15636e-10	-1.32771
109720816	chr12:109720816:T:C	1.83688e-14	-3.15636e-10	-1.33783	5.66225e-05	-3.15636e-10	-1.41518
109721296	chr12:109721296:C:T	1.56258e-14	-3.15636e-10	-1.49956	5.12726e-05	-3.15636e-10	-1.51443
109721302	chr12:109721302:T:C	3.75931e-14	-3.15636e-10	-0.621664	0.000166766	-3.15636e-10	-0.334992
109721315	chr12:109721315:T:A	1.81096e-14	-3.15636e-10	-1.35204	5.60362e-05	-3.15636e-10	-1.42559
109721681	chr12:109721681:C:T	9.00209e-15	-2.05103	-4.9349e-10	2.93024e-05	-2.07391	-4.9349e-10
109722367	chr12:109722367:C:T	4.25917e-14	-3.15636e-10	-0.496826	0.000122056	-3.15636e-10	-0.647104
109722456	chr12:109722456:A:C	1.54193e-14	-3.15636e-10	-1.51287	5.19912e-05	-3.15636e-10	-1.50051
109722550	chr12:109722550:G:T	1.60744e-14	-3.15636e-10	-1.47126	5.15417e-05	-3.15636e-10	-1.50919
109722816	chr12:109722816:G:A	1.30739e-14	-0.982609	-0.695255	2.96557e-05	-1.43011	-0.631814
109723404	chr12:109723404:G:A	2.09957e-15	-2.05898	-1.44777	9.85843e-06	-1.90461	-1.25865
109723471	chr12:109723471:G:A	1.65133e-14	-3.15636e-10	-1.44432	5.76352e-05	-3.15636e-10	-1.39745
109723507	chr12:109723507:G:A	3.23218e-14	-3.15636e-10	-0.772743	9.74396e-05	-3.15636e-10	-0.872351
109723554	chr12:109723554:C:CCAT	2.25184e-14	-3.15636e-10	-1.13415	5.92616e-05	-3.15636e-10	-1.36962
109723681	chr12:109723681:G:A	5.06134e-14	-3.15636e-10	-0.324268	0.000142616	-3.15636e-10	-0.491425
109724331	chr12:109724331:CAT:C	1.65764e-14	-3.15636e-10	-1.4405	5.79003e-05	-3.15636e-10	-1.39286
109724943	chr12:109724943:G:C	8.45981e-15	-0.606096	-1.50706	5.59667e-05	-0.0063267	-1.4205
109724974	chr12:109724974:G:A	8.79851e-15	-2.0739	-4.9349e-10	2.93783e-05	-2.07133	-4.9349e-10
109724997	chr12:109724997:C:T	3.13747e-14	-3.15636e-10	-0.802482	0.000119186	-3.15636e-10	-0.670899
109725920	chr12:109725920:G:A	3.71039e-14	-3.15636e-10	-0.634764	0.000151726	-3.15636e-10	-0.429505
109726143	chr12:109726143:T:C	1.74566e-14	-3.15636e-10	-1.38877	6.49328e-05	-3.15636e-10	-1.27823
109726572	chr12:109726572:G:A	3.40419e-15	-2.06715	-0.956328	8.55423e-06	-2.06772	-1.23744
109726650	chr12:109726650:C:G	8.87033e-15	-2.06577	-4.9349e-10	2.93991e-05	-2.07062	-4.9349e-10
109727902	chr12:109727902:A:G	3.00637e-14	-3.15636e-10	-0.845166	0.000120245	-3.15636e-10	-0.66205
109728419	chr12:109728419:C:T	4.7005e-14	0.439303	-0.837533	0.000137487	-0.0455458	-0.482506
109728420	chr12:109728420:G:A	2.17048e-14	-3.15636e-10	-1.17095	6.37048e-05	-3.15636e-10	-1.29732
109728528	chr12:109728528:A:AT	1.54164e-14	-3.15636e-10	-1.51306	5.35168e-05	-3.15636e-10	-1.47159
109728894	chr12:109728894:T:C	2.20381e-14	-3.15636e-10	-1.15571	8.43217e-05	-3.15636e-10	-1.01694
109729785	chr12:109729785:C:T	2.26961e-14	-3.15636e-10	-1.12629	6.72283e-05	-3.15636e-10	-1.24349
109729834	chr12:109729834:AAC:A	1.66083e-14	-3.15636e-10	-1.43858	5.29819e-05	-3.15636e-10	-1.48163
109729838	chr12:109729838:C:T	1.63405e-14	-3.15636e-10	-1.45484	5.91525e-05	-3.15636e-10	-1.37146
109729956	chr12:109729956:G:A	3.85399e-15	-1.89563	-1.00374	1.07751e-05	-1.92542	-1.14892
109731173	chr12:109731173:C:G	1.86602e-14	-1.32209	-4.9349e-10	6.38426e-05	-1.29516	-4.9349e-10
109731239	chr12:109731239:G:A	1.53898e-14	-3.15636e-10	-1.51478	5.30819e-05	-3.15636e-10	-1.47975
109731307	chr12:109731307:G:A	2.43429e-14	-0.451495	-0.604748	0.000114045	-0.243639	-0.47135
109731341	chr12:109731341:T:C	1.987e-15	-2.05151	-1.51034	6.81396e-06	-2.01981	-1.5128
109731444	chr12:109731444:T:G	1.53979e-14	-3.15636e-10	-1.51425	5.20116e-05	-3.15636e-10	-1.50012
109731918	chr12:109731918:T:C	4.68722e-14	-1.34721	0.946149	4.18842e-05	-1.85822	0.141547
109732223	chr12:109732223:G:A	2.86124e-15	-2.01006	-1.18717	1.18768e-05	-1.7521	-1.2249
109732383	chr12:109732383:G:T	2.01063e-14	-0.677445	-0.570008	9.23158e-05	-0.486491	-0.439877
109732495	chr12:109732495:C:T	4.23683e-14	-0.186705	-0.315379	7.42145e-05	-0.754176	-0.390447
109732519	chr12:109732519:A:G	2.10133e-14	-3.15636e-10	-1.20333	6.43256e-05	-3.15636e-10	-1.28763
109732656	chr12:109732656:C:T	9.15675e-15	-2.03399	-4.9349e-10	3.12855e-05	-2.00843	-4.9349e-10
109732847	chr12:109732847:C:T	1.58493e-14	-3.15636e-10	-1.48536	5.16142e-05	-3.15636e-10	-1.50779
109732923	chr12:109732923:G:A	1.19756e-14	-1.21996	-0.545657	4.62655e-05	-1.19894	-0.418244
109734328	chr12:109734328:C:T	2.23798e-15	-2.00041	-1.4425	8.08835e-06	-1.92844	-1.43271
109734382	chr12:109734382:C:T	1.15432e-14	-1.80239	-4.9349e-10	6.77403e-05	-1.2359	-4.9349e-10
109734494	chr12:109734494:A:G	2.17274e-15	-1.98374	-1.48876	7.88319e-06	-1.90381	-1.48304
109734608	chr12:109734608:AAAAAG:A	2.00767e-14	-3.15636e-10	-1.24892	6.10333e-05	-3.15636e-10	-1.34016
109734683	chr12:109734683:AG:A	1.55075e-14	-3.15636e-10	-1.50716	5.29334e-05	-3.15636e-10	-1.48255
109734817	chr12:109734817:G:A	2.19566e-15	-1.99945	-1.46256	7.90685e-06	-1.9284	-1.45546
109735045	chr12:109735045:C:A	2.46361e-14	-3.15636e-10	-1.04427	6.95187e-05	-3.15636e-10	-1.20999
109735169	chr12:109735169:C:T	1.39946e-14	-1.42016	-0.189652	6.45318e-05	-1.53187	0.247447
109735481	chr12:109735481:C:T	2.25211e-15	-2.00095	-1.43567	8.13627e-06	-1.92996	-1.42529
109735488	chr12:109735488:C:T	2.06362e-14	-3.15636e-10	-1.22144	8.20876e-05	-3.15636e-10	-1.0438
109735874	chr12:109735874:G:A	1.54065e-14	-1.01847	-0.495229	3.95058e-05	-1.46391	-0.311226
109736040	chr12:109736040:G:A	1.55215e-14	-3.15636e-10	-1.50626	5.29987e-05	-3.15636e-10	-1.48131
109736224	chr12:109736224:C:G	2.17367e-14	-3.15636e-10	-1.16948	8.37396e-05	-3.15636e-10	-1.02387
109736408	chr12:109736408:T:C	1.95158e-14	-3.15636e-10	-1.27726	6.01259e-05	-3.15636e-10	-1.35514
109736759	chr12:109736759:C:T	2.72054e-15	-2.04723	-1.20042	1.07871e-05	-1.98865	-1.08458
109737732	chr12:109737732:G:A	1.5625e-14	-1.05215	-0.447461	4.04584e-05	-1.4929	-0.258413
109737801	chr12:109737801:C:T	3.30554e-14	-3.15636e-10	-0.750299	0.000141853	-3.15636e-10	-0.496793
109737906	chr12:109737906:C:T	2.19123e-15	-2.01912	-1.4449	7.84357e-06	-1.95678	-1.4351
109738018	chr12:109738018:A:G	2.20476e-15	-2.02351	-1.43436	7.89294e-06	-1.96199	-1.42362
109738125	chr12:109738125:C:T	2.16265e-15	-2.02476	-1.4524	7.72045e-06	-1.96473	-1.44298
109738763	chr12:109738763:T:C	1.05854e-14	-1.32808	-0.56093	3.43552e-05	-1.66405	-0.25078
109739324	chr12:109739324:A:T	1.53921e-14	-3.15636e-10	-1.51463	5.12248e-05	-3.15636e-10	-1.51536
109739393	chr12:109739393:G:A	1.45416e-13	0.731116	-4.9349e-10	0.000415084	0.576897	-4.9349e-10
109740456	chr12:109740456:G:A	1.8283e-14	-0.181957	-1.16055	5.94974e-05	-0.221583	-1.14407
109740692	chr12:109740692:T:C	9.4377e-15	-0.939702	-1.06407	6.24076e-05	-0.278812	-1.03908
109740773	chr12:109740773:C:T	6.5827e-14	-3.15636e-10	-0.0614543	0.000264559	-3.15636e-10	0.12648
109741560	chr12:109741560:C:T	1.55996e-14	-3.15636e-10	-1.50124	5.14946e-05	-3.15636e-10	-1.51011
109742346	chr12:109742346:A:G	6.28711e-15	-0.943579	-1.4664	4.14927e-05	-0.245587	-1.48048
109742414	chr12:109742414:G:A	2.12902e-15	-2.04223	-1.45059	7.67115e-06	-1.98086	-1.43326
109743206	chr12:109743206:T:C	6.6466e-15	-0.887072	-1.46731	4.44653e-05	-0.173033	-1.48384
109743326	chr12:109743326:C:T	2.06031e-15	-2.06263	-1.463	8.10412e-06	-1.95167	-1.40754
109743340	chr12:109743340:A:G	9.93315e-15	-0.522615	-1.42999	2.2417e-05	-0.831377	-1.51039
109743375	chr12:109743375:C:T	8.83584e-15	-2.06967	-4.9349e-10	3.02806e-05	-2.04108	-4.9349e-10
109743433	chr12:109743433:T:A	1.70635e-13	-3.15636e-10	0.891043	0.00119997	-3.15636e-10	1.63847
109743947	chr12:109743947:C:T	1.54531e-14	-3.15636e-10	-1.51068	5.25076e-05	-3.15636e-10	-1.49062
109745883	chr12:109745883:ACTAAT:A	1.0739e-14	-1.15775	-0.716852	2.87566e-05	-1.47643	-0.616291
109745980	chr12:109745980:C:T	1.10175e-14	-1.10199	-0.747009	2.92377e-05	-1.43031	-0.645811
109746291	chr12:109746291:C:T	1.64966e-14	-3.15636e-10	-1.44533	5.22282e-05	-3.15636e-10	-1.49596
109746406	chr12:109746406:T:C	9.29429e-15	-1.25865	-0.760434	2.53533e-05	-1.55556	-0.663111
109746633	chr12:109746633:G:A	6.6413e-15	-0.839781	-1.5154	4.50294e-05	-0.130865	-1.5134
109747309	chr12:109747309:G:A	9.46049e-15	-2.00136	-4.9349e-10	3.02159e-05	-2.04322	-4.9349e-10
109747320	chr12:109747320:C:T	2.89214e-14	-0.883904	-4.9349e-10	6.38274e-05	-1.2954	-4.9349e-10
109747802	chr12:109747802:T:TTAA	1.53957e-14	-3.15636e-10	-1.5144	5.12691e-05	-3.15636e-10	-1.51449
109747832	chr12:109747832:C:T	9.4758e-15	-1.99974	-4.9349e-10	3.09261e-05	-2.01998	-4.9349e-10
109748341	chr12:109748341:T:C	2.20643e-14	-0.878564	-0.275958	5.15523e-05	-1.26259	-0.246395
109748748	chr12:109748748:T:C	2.04704e-15	-2.04237	-1.48972	7.34449e-06	-1.98183	-1.4758
109749250	chr12:109749250:G:A	1.08335e-14	-1.04706	-0.81878	2.82495e-05	-1.38927	-0.721237
109749528	chr12:109749528:A:G	1.5586e-14	-3.15636e-10	-1.50211	5.14682e-05	-3.15636e-10	-1.51062
109751008	chr12:109751008:T:G	2.30837e-15	-1.9755	-1.43645	8.66504e-06	-1.87843	-1.41385
109751678	chr12:109751678:T:C	1.8253e-14	-3.15636e-10	-1.34416	5.43399e-05	-3.15636e-10	-1.45633
109752402	chr12:109752402:C:T	1.17465e-14	-0.940263	-0.844669	2.99048e-05	-1.30511	-0.748458
109752475	chr12:109752475:TTGTCCC:T	1.18755e-14	-0.971989	-0.802018	3.05473e-05	-1.32966	-0.702641
109752731	chr12:109752731:G:A	1.60233e-14	-3.15636e-10	-1.47444	5.16869e-05	-3.15636e-10	-1.50638
109752925	chr12:109752925:C:T	2.04974e-14	-3.15636e-10	-1.22819	7.45769e-05	-3.15636e-10	-1.13975
109753386	chr12:109753386:C:T	1.96063e-14	-3.15636e-10	-1.27263	5.84134e-05	-3.15636e-10	-1.38404
109753400	chr12:109753400:A:G	1.53897e-14	-3.15636e-10	-1.51479	5.15048e-05	-3.15636e-10	-1.50991
109753407	chr12:109753407:A:G	1.15117e-14	-1.02945	-0.775668	3.18308e-05	-1.39108	-0.600072
109753853	chr12:109753853:A:G	1.56676e-14	-3.15636e-10	-1.49689	5.1632e-05	-3.15636e-10	-1.50744
109754014	chr12:109754014:A:G	1.54756e-14	-3.15636e-10	-1.50922	5.28605e-05	-3.15636e-10	-1.48393
109754362	chr12:109754362:T:C	2.2636e-15	-1.97533	-1.4562	8.62575e-06	-1.86096	-1.43587
109754738	chr12:109754738:G:A	2.46435e-14	-3.15636e-10	-1.04397	9.23025e-05	-3.15636e-10	-0.926512
109755109	chr12:109755109:G:A	2.42554e-14	-1.05985	-4.9349e-10	0.000201034	-0.148108	-4.9349e-10
109755814	chr12:109755814:T:C	1.53822e-14	-3.15636e-10	-1.51528	5.1761e-05	-3.15636e-10	-1.50495
109756098	chr12:109756098:C:T	2.41699e-14	-3.15636e-10	-1.06338	9.48597e-05	-3.15636e-10	-0.899184
109757295	chr12:109757295:G:A	1.21559e-14	-1.0329	-0.717774	3.39938e-05	-1.38621	-0.539195
109757509	chr12:109757509:C:T	1.57462e-14	-3.15636e-10	-1.49188	5.13305e-05	-3.15636e-10	-1.5133
109758108	chr12:109758108:C:T	1.15806e-14	-1.07139	-0.727763	3.27267e-05	-1.4142	-0.549189
109758401	chr12:109758401:C:T	3.62167e-14	-3.15636e-10	-0.658965	0.000100692	-3.15636e-10	-0.839517
109758521	chr12:109758521:T:C	1.55353e-14	-3.15636e-10	-1.50537	5.12954e-05	-3.15636e-10	-1.51398
109758794	chr12:109758794:C:T	2.84505e-15	-2.06518	-1.13772	7.46285e-06	-2.01366	-1.42798
109759280	chr12:109759280:T:C	7.34111e-15	-0.78657	-1.46842	5.27903e-05	-0.0245161	-1.46074
109759357	chr12:109759357:G:A	1.53846e-14	-3.15636e-10	-1.51512	5.26429e-05	-3.15636e-10	-1.48805
109760468	chr12:109760468:G:A	2.8039e-15	-1.94356	-1.27392	1.53348e-05	-1.53443	-1.18703
109760613	chr12:109760613:GC:G	2.14569e-15	-2.07249	-1.41254	7.93052e-06	-2.04071	-1.34016
109760725	chr12:109760725:A:T	2.68451e-15	-1.9304	-1.33058	1.47277e-05	-1.50847	-1.25338
109760760	chr12:109760760:G:A	9.6908e-15	-0.504903	-1.4724	6.97464e-05	0.268965	-1.47568
109761281	chr12:109761281:C:T	1.03098e-14	-1.19383	-0.721569	2.97949e-05	-1.51483	-0.542418
109761449	chr12:109761449:A:T	3.87289e-14	-3.15636e-10	-0.591898	0.000145443	-3.15636e-10	-0.471798
109761596	chr12:109761596:G:A	2.80454e-15	-1.92806	-1.28918	1.55135e-05	-1.50359	-1.20628
109761844	chr12:109761844:T:C	1.00425e-14	-1.28567	-0.655989	2.99055e-05	-1.58496	-0.468584
109762871	chr12:109762871:C:CA	1.5446e-14	-3.15636e-10	-1.51113	5.13129e-05	-3.15636e-10	-1.51364
109762930	chr12:109762930:C:T	1.63649e-14	-3.15636e-10	-1.45334	5.65647e-05	-3.15636e-10	-1.4162
109763645	chr12:109763645:G:A	1.55782e-14	-3.15636e-10	-1.50262	5.29189e-05	-3.15636e-10	-1.48282
109763960	chr12:109763960:A:C	2.34328e-14	-3.15636e-10	-1.09435	9.44722e-05	-3.15636e-10	-0.903278
109764573	chr12:109764573:A:G	1.69557e-14	-3.15636e-10	-1.41788	5.62247e-05	-3.15636e-10	-1.42223
109764645	chr12:109764645:G:A	1.93535e-13	-1.17543	2.19241	0.000343469	-1.55088	1.93839
109765227	chr12:109765227:T:A	1.57998e-14	-3.15636e-10	-1.48849	5.30246e-05	-3.15636e-10	-1.48083
109765331	chr12:109765331:T:A	9.31849e-14	1.23303	-0.946928	0.000458172	1.74681	-1.07115
109765370	chr12:109765370:G:C	1.51514e-14	-0.0768738	-1.45352	2.90282e-05	-0.663829	-1.41949
109765408	chr12:109765408:C:T	2.52176e-14	-1.02094	-4.9349e-10	4.59055e-05	-1.625	-4.9349e-10
109765430	chr12:109765430:T:C	1.85298e-14	-3.15636e-10	-1.3291	5.87229e-05	-3.15636e-10	-1.37875
109765710	chr12:109765710:GA:G	2.09558e-14	-3.15636e-10	-1.20607	6.08719e-05	-3.15636e-10	-1.34281
109766008	chr12:109766008:A:T	1.0254e-14	-1.92081	-4.9349e-10	3.55609e-05	-1.88034	-4.9349e-10
109766739	chr12:109766739:C:T	1.54458e-14	-3.15636e-10	-1.51115	5.17849e-05	-3.15636e-10	-1.50449
109766750	chr12:109766750:G:A	2.38623e-14	-3.15636e-10	-1.07618	9.39059e-05	-3.15636e-10	-0.90929
109766817	chr12:109766817:C:T	2.3566e-14	-3.15636e-10	-1.08868	9.30654e-05	-3.15636e-10	-0.918281
109767116	chr12:109767116:C:T	2.31183e-14	-3.15636e-10	-1.10786	6.08209e-05	-3.15636e-10	-1.34365
109767421	chr12:109767421:A:G	1.66213e-14	-1.4378	-4.9349e-10	3.55342e-05	-1.88109	-4.9349e-10
109767454	chr12:109767454:C:G	7.13144e-15	-1.64415	-0.63982	2.61403e-05	-1.66298	-0.525124
109767509	chr12:109767509:A:G	8.00527e-14	-3.15636e-10	0.1342	0.00030713	-3.15636e-10	0.275688
109769727	chr12:109769727:C:T	6.68572e-15	-1.00163	-1.34688	1.9069e-05	-1.0781	-1.42541
109770002	chr12:109770002:T:C	2.15216e-14	-3.15636e-10	-1.17943	6.19635e-05	-3.15636e-10	-1.32504
109770023	chr12:109770023:A:G	7.05858e-15	-0.953117	-1.34112	2.01579e-05	-1.02677	-1.42121
109770821	chr12:109770821:C:T	1.60254e-14	-3.15636e-10	-1.47431	5.14867e-05	-3.15636e-10	-1.51026
109770864	chr12:109770864:T:TC	8.16504e-15	-1.80889	-0.339733	6.01612e-05	-1.88848	0.533923
109771141	chr12:109771141:G:A	8.92339e-15	-2.05981	-4.9349e-10	2.93231e-05	-2.07321	-4.9349e-10
109771163	chr12:109771163:T:C	1.68629e-14	-3.15636e-10	-1.42337	6.49031e-05	-3.15636e-10	-1.27869
109771218	chr12:109771218:C:G	3.74376e-14	-3.15636e-10	-0.625809	0.000118183	-3.15636e-10	-0.679345
109771296	chr12:109771296:T:C	1.24813e-14	-1.72425	-4.9349e-10	4.35858e-05	-1.67685	-4.9349e-10
109771540	chr12:109771540:C:T	3.33364e-15	-1.97921	-1.06521	8.70148e-06	-2.02324	-1.26485
109772042	chr12:109772042:C:G	1.75379e-14	-3.15636e-10	-1.38412	5.61119e-05	-3.15636e-10	-1.42423
109772071	chr12:109772071:CG:C	6.29414e-15	-1.46165	-0.94722	2.86125e-05	-1.57756	-0.520173
109772270	chr12:109772270:G:A	5.31908e-15	-1.23665	-1.34053	1.5456e-05	-1.2939	-1.41968
109772286	chr12:109772286:G:A	2.17611e-14	-3.15636e-10	-1.16836	6.72888e-05	-3.15636e-10	-1.24259
109772696	chr12:109772696:C:T	8.95913e-15	-2.05581	-4.9349e-10	2.98429e-05	-2.05563	-4.9349e-10
109772800	chr12:109772800:A:C	1.84274e-14	-3.15636e-10	-1.33465	6.26778e-05	-3.15636e-10	-1.31358
109773132	chr12:109773132:T:C	5.78105e-15	-1.11836	-1.37554	1.68925e-05	-1.18025	-1.44446
109773549	chr12:109773549:C:T	1.57485e-14	-3.15636e-10	-1.49174	5.12741e-05	-3.15636e-10	-1.5144
109774008	chr12:109774008:A:G	9.79334e-15	-1.96678	-4.9349e-10	3.07257e-05	-2.02649	-4.9349e-10
109774090	chr12:109774090:C:T	5.54713e-15	-1.08933	-1.44588	1.64516e-05	-1.16158	-1.48957
109774904	chr12:109774904:A:G	5.51886e-15	-1.10551	-1.43481	1.62157e-05	-1.18047	-1.48513
109775437	chr12:109775437:G:A	8.90051e-15	-2.06238	-4.9349e-10	2.93052e-05	-2.07382	-4.9349e-10
109777016	chr12:109777016:A:G	4.34721e-14	-3.15636e-10	-0.476366	0.000141684	-3.15636e-10	-0.497983
109777042	chr12:109777042:T:A	2.44638e-13	1.25129	-4.9349e-10	0.000447437	0.651953	-4.9349e-10
109777080	chr12:109777080:G:A	1.57591e-14	-3.15636e-10	-1.49107	5.12516e-05	-3.15636e-10	-1.51484
109777366	chr12:109777366:C:T	2.23356e-15	-1.93143	-1.51345	7.48126e-06	-2.00217	-1.43702
109778150	chr12:109778150:G:T	3.92434e-15	-1.46816	-1.41313	1.2892e-05	-1.54265	-1.35233
109778816	chr12:109778816:C:T	1.96227e-15	-2.07359	-1.50079	6.44101e-06	-2.07393	-1.51497
109779079	chr12:109779079:T:C	4.70294e-15	-1.28885	-1.41145	1.47997e-05	-1.40893	-1.34805
109779315	chr12:109779315:G:A	6.08138e-15	-1.13645	-1.30681	2.98842e-05	-0.839401	-1.21485
109779411	chr12:109779411:T:C	2.29629e-15	-2.07227	-1.34492	7.17291e-06	-2.06979	-1.41148
109779416	chr12:109779416:T:A	2.30975e-14	-3.15636e-10	-1.10876	7.07106e-05	-3.15636e-10	-1.19299
109779703	chr12:109779703:A:G	4.76436e-15	-1.25899	-1.42833	1.48913e-05	-1.38206	-1.36875
109779734	chr12:109779734:A:G	4.90918e-15	-1.18551	-1.47187	1.50192e-05	-1.31546	-1.4268
109779762	chr12:109779762:G:A	2.20725e-14	-3.15636e-10	-1.15415	6.49695e-05	-3.15636e-10	-1.27767
109779783	chr12:109779783:C:T	9.56423e-15	-1.99045	-4.9349e-10	3.22584e-05	-1.9778	-4.9349e-10
109779797	chr12:109779797:C:T	1.16985e-14	-1.78902	-4.9349e-10	3.60713e-05	-1.86609	-4.9349e-10
109780198	chr12:109780198:C:CTCAGCCTCTGAG	4.45686e-15	-1.30389	-1.45015	1.3857e-05	-1.4246	-1.39819
109780280	chr12:109780280:G:A	1.61629e-14	-3.15636e-10	-1.46576	5.73167e-05	-3.15636e-10	-1.40299
109781774	chr12:109781774:C:T	1.19721e-14	-1.7659	-4.9349e-10	4.04703e-05	-1.75102	-4.9349e-10
109781845	chr12:109781845:C:T	1.80401e-14	-3.15636e-10	-1.35589	5.95979e-05	-3.15636e-10	-1.36396
109781891	chr12:109781891:C:A	4.51293e-15	-1.28053	-1.46101	1.3978e-05	-1.39884	-1.41525
109782193	chr12:109782193:C:T	1.71593e-14	-0.477762	-0.928183	6.88495e-05	-0.420217	-0.799443
109782206	chr12:109782206:A:G	4.94967e-14	-0.346578	-4.9349e-10	0.000112728	-0.726603	-4.9349e-10
109782283	chr12:109782283:G:A	4.02004e-14	-3.15636e-10	-0.554609	0.000106246	-3.15636e-10	-0.785823
109782304	chr12:109782304:G:A	1.56244e-14	-0.760001	-0.73965	6.02236e-05	-0.737328	-0.616191
109782349	chr12:109782349:C:T	2.00316e-14	-3.15636e-10	-1.25117	6.09568e-05	-3.15636e-10	-1.34142
109782659	chr12:109782659:G:A	2.60452e-15	-1.94095	-1.35029	1.46396e-05	-1.82731	-0.940549
109782947	chr12:109782947:A:G	1.15285e-14	-1.26847	-0.53519	3.24037e-05	-1.56941	-0.403901
109783243	chr12:109783243:C:G	1.87361e-14	-3.15636e-10	-1.31803	5.86413e-05	-3.15636e-10	-1.38014
109783787	chr12:109783787:A:C	3.49694e-15	-1.50252	-1.49408	1.08709e-05	-1.60458	-1.46091
109783815	chr12:109783815:TG:T	2.02467e-14	-3.15636e-10	-1.24049	6.059e-05	-3.15636e-10	-1.34745
109783969	chr12:109783969:C:G	1.54289e-14	-3.15636e-10	-1.51224	5.12249e-05	-3.15636e-10	-1.51536
109784023	chr12:109784023:G:A	1.55857e-14	-3.15636e-10	-1.50213	5.12317e-05	-3.15636e-10	-1.51522
109784192	chr12:109784192:C:T	1.68813e-14	-3.15636e-10	-1.42228	6.0247e-05	-3.15636e-10	-1.35313
109784556	chr12:109784556:G:A	1.71989e-14	-3.15636e-10	-1.40364	6.33207e-05	-3.15636e-10	-1.30337
109784683	chr12:109784683:T:A	1.5382e-14	-3.15636e-10	-1.51529	5.21413e-05	-3.15636e-10	-1.49763
109784730	chr12:109784730:G:A	3.49572e-15	-1.49576	-1.50119	1.08071e-05	-1.59834	-1.47304
109784820	chr12:109784820:G:A	1.06562e-14	-1.88234	-4.9349e-10	4.43544e-05	-1.65937	-4.9349e-10
109785928	chr12:109785928:G:A	3.24683e-15	-1.7716	-1.29921	1.13186e-05	-1.52925	-1.49589
109786206	chr12:109786206:T:G	8.35306e-13	-3.15636e-10	2.47931	0.00476019	-3.15636e-10	3.01646
109786331	chr12:109786331:T:C	3.53232e-15	-1.49215	-1.49438	1.09822e-05	-1.59365	-1.46165
109786369	chr12:109786369:A:G	7.48294e-15	-1.42191	-0.81395	3.4661e-05	-1.23726	-0.668709
109786469	chr12:109786469:C:T	3.70134e-15	-1.45364	-1.48615	1.15368e-05	-1.55701	-1.44904
109786586	chr12:109786586:G:A	2.69766e-14	-3.15636e-10	-0.953516	8.30612e-05	-3.15636e-10	-1.03201
109787193	chr12:109787193:G:A	4.80583e-13	-3.15636e-10	1.92652	0.00398262	-3.15636e-10	2.83811
109787289	chr12:109787289:T:C	1.59742e-14	-3.15636e-10	-1.47751	5.21547e-05	-3.15636e-10	-1.49737
109787290	chr12:109787290:G:T	3.32579e-14	-3.15636e-10	-0.744193	9.06804e-05	-3.15636e-10	-0.944242
109787462	chr12:109787462:G:A	3.16202e-15	-1.77589	-1.32138	1.1088e-05	-1.5435	-1.50222
109788118	chr12:109788118:C:G	3.34921e-15	-1.67069	-1.36908	1.11997e-05	-1.54712	-1.48858
109788867	chr12:109788867:C:T	1.00771e-14	-1.93822	-4.9349e-10	3.18261e-05	-1.9913	-4.9349e-10
109788991	chr12:109788991:A:G	3.57518e-15	-1.60597	-1.3685	1.21304e-05	-1.46777	-1.48809
109789225	chr12:109789225:A:G	1.56561e-14	-3.15636e-10	-1.49762	5.12373e-05	-3.15636e-10	-1.51511
109789513	chr12:109789513:G:A	2.16165e-14	-3.15636e-10	-1.17503	6.49064e-05	-3.15636e-10	-1.27864
109789562	chr12:109789562:G:C	1.14403e-14	-1.81134	-4.9349e-10	2.98707e-05	-2.05471	-4.9349e-10
109790160	chr12:109790160:C:T	4.41951e-15	-1.71504	-1.04741	1.42898e-05	-1.62505	-1.16699
109790621	chr12:109790621:G:A	3.48451e-14	-3.15636e-10	-0.697573	9.43798e-05	-3.15636e-10	-0.904256
109790878	chr12:109790878:G:A	2.00298e-14	-1.45271	0.201449	6.03497e-05	-1.72202	0.370597
109791100	chr12:109791100:T:C	1.53069e-12	-3.15636e-10	3.08499	0.00882949	-3.15636e-10	3.63427
109791363	chr12:109791363:AGAGT:A	5.19001e-14	-3.15636e-10	-0.299163	0.000168754	-3.15636e-10	-0.32314
109791453	chr12:109791453:A:G	5.15711e-15	-1.12965	-1.47846	1.38712e-05	-1.30901	-1.51276
109792315	chr12:109792315:C:T	1.54545e-14	-3.15636e-10	-1.51058	5.15759e-05	-3.15636e-10	-1.50853
109792732	chr12:109792732:G:A	2.07223e-14	-3.15636e-10	-1.21728	6.26311e-05	-3.15636e-10	-1.31432
109792907	chr12:109792907:G:A	7.26786e-15	-1.67673	-0.588293	2.15848e-05	-1.88801	-0.491589
109793065	chr12:109793065:G:A	4.71076e-14	-3.15636e-10	-0.396051	0.000173012	-3.15636e-10	-0.29822
109793270	chr12:109793270:A:G	3.49403e-14	-3.15636e-10	-0.694843	0.000105122	-3.15636e-10	-0.796457
109794095	chr12:109794095:C:G	1.54241e-14	-3.15636e-10	-1.51255	5.15168e-05	-3.15636e-10	-1.50968
109794229	chr12:109794229:G:T	2.47553e-15	-1.96612	-1.37591	1.00216e-05	-1.89812	-1.24873
109794243	chr12:109794243:G:C	3.3985e-12	-3.15636e-10	3.8826	0.0496105	-3.15636e-10	5.36037
109794611	chr12:109794611:T:C	1.61137e-14	-3.15636e-10	-1.46881	5.16031e-05	-3.15636e-10	-1.508
109794839	chr12:109794839:G:A	4.6685e-15	-1.52092	-1.18673	1.86606e-05	-1.46286	-1.06231
109794879	chr12:109794879:G:A	2.37841e-15	-1.87408	-1.50797	7.49038e-06	-1.92414	-1.51382
109795486	chr12:109795486:T:G	2.94997e-15	-1.67167	-1.49502	1.15568e-05	-1.58644	-1.41787
109795606	chr12:109795606:G:A	1.54512e-14	-3.15636e-10	-1.5108	5.38426e-05	-3.15636e-10	-1.46552
109795695	chr12:109795695:C:T	2.98861e-15	-1.6689	-1.48478	1.18311e-05	-1.58539	-1.39547
109795721	chr12:109795721:A:G	2.15258e-15	-2.02525	-1.45657	7.1461e-06	-2.04972	-1.4353
109795735	chr12:109795735:T:C	4.10534e-15	-1.46662	-1.36958	1.59622e-05	-1.39956	-1.2818
109795939	chr12:109795939:G:T	5.86025e-15	-1.7912	-0.689094	1.90541e-05	-1.90592	-0.598379
109796017	chr12:109796017:C:G	2.41088e-15	-1.98034	-1.38815	7.21729e-06	-2.01033	-1.46477
109796056	chr12:109796056:A:G	2.87926e-15	-1.70541	-1.48554	1.13042e-05	-1.62898	-1.39743
109796853	chr12:109796853:T:C	3.16122e-15	-1.58214	-1.51538	1.06671e-05	-1.57481	-1.50961
109796902	chr12:109796902:T:C	1.08412e-14	-1.86513	-4.9349e-10	3.44582e-05	-1.91183	-4.9349e-10
109796958	chr12:109796958:A:G	1.89493e-14	-3.15636e-10	-1.30672	7.15736e-05	-3.15636e-10	-1.18086
109797137	chr12:109797137:C:T	2.42533e-15	-2.00392	-1.3586	8.12022e-06	-2.03376	-1.32347
109797365	chr12:109797365:G:T	9.65875e-15	-1.98062	-4.9349e-10	3.17807e-05	-1.99272	-4.9349e-10
109797827	chr12:109797827:A:G	2.90653e-15	-1.70307	-1.47845	1.14835e-05	-1.62843	-1.38224
109798314	chr12:109798314:C:T	3.423e-15	-1.66887	-1.34909	1.66028e-05	-1.50454	-1.13747
109798351	chr12:109798351:T:C	1.82592e-14	-3.15636e-10	-1.34382	5.55569e-05	-3.15636e-10	-1.43418
109798917	chr12:109798917:G:A	1.70482e-14	-3.15636e-10	-1.41244	5.40584e-05	-3.15636e-10	-1.46152
109799222	chr12:109799222:G:A	2.48796e-14	-3.15636e-10	-1.03444	8.00769e-05	-3.15636e-10	-1.0686
109799966	chr12:109799966:A:G	1.45982e-14	-0.358263	-1.20933	3.17353e-05	-0.852871	-1.14128
109800224	chr12:109800224:C:T	2.22089e-15	-2.00022	-1.45036	6.8917e-06	-2.02544	-1.49583
109800279	chr12:109800279:T:A	1.89058e-12	-3.15636e-10	3.29615	0.0354479	-3.15636e-10	5.02424
109800409	chr12:109800409:T:TGCCA	4.52266e-15	-1.96853	-0.770855	1.69569e-05	-2.0456	-0.575308
109800460	chr12:109800460:A:G	2.8185e-15	-1.74092	-1.47136	1.11753e-05	-1.66981	-1.36807
109800462	chr12:109800462:C:T	1.59698e-14	-3.15636e-10	-1.47778	5.43525e-05	-3.15636e-10	-1.45609
109800497	chr12:109800497:A:G	4.17407e-15	-1.4948	-1.32479	1.63971e-05	-1.43038	-1.2241
109800676	chr12:109800676:G:A	1.7689e-12	-2.05259	5.28222	0.0341561	-2.07343	7.06054
109800682	chr12:109800682:A:G	2.76737e-15	-1.74536	-1.48523	1.08293e-05	-1.67525	-1.39408
109801206	chr12:109801206:C:T	1.74551e-14	-3.15636e-10	-1.38885	5.35873e-05	-3.15636e-10	-1.47027
109801471	chr12:109801471:T:C	1.65039e-14	-3.15636e-10	-1.44489	5.19931e-05	-3.15636e-10	-1.50047
109801632	chr12:109801632:G:A	3.5787e-15	-1.50327	-1.47021	1.47965e-05	-1.3937	-1.36349
109802114	chr12:109802114:C:CTCAGAA	1.69212e-14	-3.15636e-10	-1.41992	5.25929e-05	-3.15636e-10	-1.489
109802197	chr12:109802197:A:G	1.62565e-14	-3.15636e-10	-1.45999	5.16626e-05	-3.15636e-10	-1.50685
109802521	chr12:109802521:T:G	3.82511e-15	-1.41305	-1.49384	1.21367e-05	-1.44078	-1.51457
109803033	chr12:109803033:T:G	6.113e-15	-1.98391	-0.454162	2.17447e-05	-2.04897	-0.323242
109803640	chr12:109803640:G:A	1.79966e-14	-1.06361	-0.294688	6.44128e-05	-1.52059	0.234318
109803835	chr12:109803835:T:C	1.80429e-14	-3.15636e-10	-1.35573	5.51712e-05	-3.15636e-10	-1.44114
109803878	chr12:109803878:G:A	3.61e-15	-1.48166	-1.48311	1.1312e-05	-1.51035	-1.51537
109804020	chr12:109804020:G:A	3.73645e-15	-1.76733	-1.16302	1.6241e-05	-1.59136	-1.07269
109804561	chr12:109804561:A:G	1.55991e-14	-3.15636e-10	-1.50127	5.66276e-05	-3.15636e-10	-1.41509
109804572	chr12:109804572:G:A	4.34437e-15	-1.3405	-1.4391	1.33032e-05	-1.38427	-1.47931
109804637	chr12:109804637:T:C	1.76091e-14	-3.15636e-10	-1.38007	5.38723e-05	-3.15636e-10	-1.46497
109804776	chr12:109804776:A:G	2.60451e-14	-0.211656	-0.776999	6.341e-05	-0.739772	-0.562189
109804797	chr12:109804797:T:C	2.47903e-15	-2.03563	-1.30498	7.64338e-06	-2.04309	-1.37465
109804984	chr12:109804984:A:G	1.56322e-14	-3.15636e-10	-1.49915	5.42481e-05	-3.15636e-10	-1.45802
109805483	chr12:109805483:C:T	1.77589e-14	-3.15636e-10	-1.3716	5.5209e-05	-3.15636e-10	-1.44046
109805887	chr12:109805887:A:G	4.08955e-15	-1.35221	-1.48784	1.67254e-05	-1.23083	-1.40382
109805959	chr12:109805959:G:A	2.65443e-15	-1.76538	-1.50687	9.54705e-06	-1.69444	-1.50092
109806145	chr12:109806145:T:A	3.09856e-15	-1.67652	-1.44103	1.14431e-05	-1.59414	-1.42005
109806478	chr12:109806478:T:C	3.62369e-15	-1.44589	-1.5151	1.3734e-05	-1.35314	-1.47858
109806523	chr12:109806523:T:C	4.40937e-14	-3.15636e-10	-0.462167	0.000179946	-3.15636e-10	-0.258925
109806866	chr12:109806866:AAAAAAAG:A	1.36883e-14	-1.63194	-4.9349e-10	6.00807e-05	-1.3559	-4.9349e-10
109807189	chr12:109807189:T:C	1.58283e-14	-3.15636e-10	-1.48669	5.30339e-05	-3.15636e-10	-1.48065
109807208	chr12:109807208:G:A	2.41088e-15	-2.06047	-1.30802	8.52818e-06	-2.04181	-1.2664
109807591	chr12:109807591:G:A	3.9031e-15	-1.81704	-1.06967	1.84661e-05	-1.74129	-0.794358
109807734	chr12:109807734:T:C	1.89831e-14	-3.15636e-10	-1.30494	5.68999e-05	-3.15636e-10	-1.41029
109807828	chr12:109807828:G:A	2.15239e-14	-3.15636e-10	-1.17932	6.9649e-05	-3.15636e-10	-1.20811
109808173	chr12:109808173:C:T	1.97107e-14	-3.15636e-10	-1.26732	5.83425e-05	-3.15636e-10	-1.38525
109808472	chr12:109808472:G:A	1.96882e-14	-3.15636e-10	-1.26846	5.82974e-05	-3.15636e-10	-1.38603
109808564	chr12:109808564:A:G	3.47864e-15	-2.04343	-0.958414	1.05209e-05	-2.07232	-1.0259
109808578	chr12:109808578:T:C	6.39864e-15	-0.911935	-1.48046	1.90436e-05	-0.99562	-1.50923
109808624	chr12:109808624:T:G	1.81881e-14	-3.15636e-10	-1.34772	5.50327e-05	-3.15636e-10	-1.44366
109808664	chr12:109808664:T:C	1.61969e-14	-3.15636e-10	-1.46367	5.21024e-05	-3.15636e-10	-1.49837
109809460	chr12:109809460:C:T	4.93422e-15	-1.46114	-1.19115	3.08282e-05	-1.10502	-0.918132
109810284	chr12:109810284:A:G	5.03485e-15	-1.15426	-1.47784	1.61139e-05	-1.18303	-1.48887
109810752	chr12:109810752:A:G	2.75375e-14	-0.932935	-4.9349e-10	0.000247648	0.0604253	-4.9349e-10
109811044	chr12:109811044:T:G	4.87345e-15	-1.18185	-1.48283	1.56562e-05	-1.20759	-1.49313
109811140	chr12:109811140:A:G	3.27208e-15	-2.04982	-1.01324	9.99269e-06	-2.07344	-1.07629
109811271	chr12:109811271:C:T	2.28832e-15	-1.91647	-1.50419	7.53491e-06	-1.91807	-1.51396
109812435	chr12:109812435:T:C	2.03623e-14	-3.15636e-10	-1.2348	6.88934e-05	-3.15636e-10	-1.21902
109812782	chr12:109812782:A:G	2.49058e-15	-1.97247	-1.3635	7.74781e-06	-1.97707	-1.4271
109812873	chr12:109812873:G:T	1.54425e-14	-3.15636e-10	-1.51136	5.13143e-05	-3.15636e-10	-1.51361
109813024	chr12:109813024:G:GATA	2.49631e-15	-2.04418	-1.28949	7.54012e-06	-2.04694	-1.3844
109813477	chr12:109813477:G:A	4.90303e-14	-3.15636e-10	-0.356047	0.000158998	-3.15636e-10	-0.38269
109813542	chr12:109813542:TTTGTATAAATGAGTGGGTGGATGGATGCA:T	1.70489e-14	-3.15636e-10	-1.4124	5.28509e-05	-3.15636e-10	-1.48411
109813731	chr12:109813731:G:A	1.16291e-12	-3.15636e-10	2.8102	0.0122978	-3.15636e-10	3.96559
109813995	chr12:109813995:A:G	1.67135e-14	-3.15636e-10	-1.43227	5.19466e-05	-3.15636e-10	-1.50137
109814199	chr12:109814199:C:T	1.66272e-14	-3.15636e-10	-1.43744	5.20839e-05	-3.15636e-10	-1.49873
109814231	chr12:109814231:C:T	5.34902e-14	-3.15636e-10	-0.268987	0.000174908	-3.15636e-10	-0.28732
109814716	chr12:109814716:A:G	1.66916e-14	-3.15636e-10	-1.43358	5.19293e-05	-3.15636e-10	-1.5017
109814742	chr12:109814742:G:A	2.33695e-15	-2.06777	-1.33187	8.0192e-06	-2.07372	-1.29603
109815241	chr12:109815241:C:T	1.10224e-14	-1.49775	-0.350802	7.21411e-05	-0.870016	-0.302943
109815444	chr12:109815444:T:C	3.07198e-15	-1.61435	-1.51182	8.92253e-06	-1.77441	-1.4886
109815955	chr12:109815955:T:C	1.57891e-14	-3.15636e-10	-1.48916	5.66578e-05	-3.15636e-10	-1.41455
109815966	chr12:109815966:C:G	1.81272e-14	-1.35107	-4.9349e-10	5.24233e-05	-1.49223	-4.9349e-10
109815989	chr12:109815989:A:G	1.67617e-14	-3.15636e-10	-1.42939	5.20186e-05	-3.15636e-10	-1.49998
109816066	chr12:109816066:T:C	1.68096e-14	-3.15636e-10	-1.42654	5.92042e-05	-3.15636e-10	-1.37059
109816652	chr12:109816652:A:C	2.56183e-15	-2.0651	-1.24267	7.68888e-06	-2.07065	-1.34115
109816956	chr12:109816956:A:G	1.58894e-14	-3.15636e-10	-1.48283	5.15603e-05	-3.15636e-10	-1.50883
109817141	chr12:109817141:T:C	5.07244e-14	-0.322077	-4.9349e-10	0.000140299	-0.507807	-4.9349e-10
109817165	chr12:109817165:T:G	3.24999e-15	-1.63816	-1.43167	1.08747e-05	-1.57125	-1.49389
109817372	chr12:109817372:CT:C	1.86002e-14	-3.15636e-10	-1.32531	5.8018e-05	-3.15636e-10	-1.39083
109818233	chr12:109818233:C:T	1.59026e-14	-3.15636e-10	-1.482	5.13882e-05	-3.15636e-10	-1.51218
109818297	chr12:109818297:G:A	9.96725e-15	-1.94918	-4.9349e-10	3.13941e-05	-2.00496	-4.9349e-10
109818418	chr12:109818418:T:C	1.73903e-14	-3.15636e-10	-1.39257	6.18477e-05	-3.15636e-10	-1.32691
109818582	chr12:109818582:CCATTCT:C	2.18578e-14	-3.15636e-10	-1.16393	6.36047e-05	-3.15636e-10	-1.2989
109819154	chr12:109819154:T:C	1.57302e-14	-3.15636e-10	-1.49291	5.61864e-05	-3.15636e-10	-1.42291
109819699	chr12:109819699:T:C	3.23948e-15	-1.63293	-1.44014	1.12499e-05	-1.60241	-1.42882
109819724	chr12:109819724:A:G	4.18748e-15	-1.34966	-1.46673	1.37853e-05	-1.32522	-1.50276
109820304	chr12:109820304:G:A	3.64634e-15	-1.45715	-1.49761	1.26528e-05	-1.41084	-1.50287
109821522	chr12:109821522:A:G	1.56467e-14	-3.15636e-10	-1.49822	5.12235e-05	-3.15636e-10	-1.51538
109821572	chr12:109821572:C:T	1.55886e-14	-3.15636e-10	-1.50194	5.12401e-05	-3.15636e-10	-1.51506
109821615	chr12:109821615:C:T	3.6047e-15	-1.61995	-1.3463	1.1709e-05	-1.55054	-1.44069
109821704	chr12:109821704:G:A	1.55224e-14	-3.15636e-10	-1.5062	5.1268e-05	-3.15636e-10	-1.51452
109822046	chr12:109822046:G:A	3.20454e-15	-2.02094	-1.06297	1.72825e-05	-1.87177	-0.730117
109822057	chr12:109822057:G:C	1.56305e-14	-3.15636e-10	-1.49926	5.12669e-05	-3.15636e-10	-1.51454
109822699	chr12:109822699:G:A	1.97382e-14	-3.15636e-10	-1.26593	7.05189e-05	-3.15636e-10	-1.1957
109822897	chr12:109822897:C:G	6.76187e-15	-1.31004	-1.02715	1.6621e-05	-1.53837	-1.10255
109822969	chr12:109822969:G:A	1.77865e-14	-3.15636e-10	-1.37005	6.20803e-05	-3.15636e-10	-1.32316
109823183	chr12:109823183:C:T	6.77607e-14	-3.15636e-10	-0.0325025	0.000188651	-3.15636e-10	-0.211684
109823220	chr12:109823220:A:C	1.63688e-14	-3.15636e-10	-1.45311	5.7667e-05	-3.15636e-10	-1.3969
109823224	chr12:109823224:C:T	1.33735e-13	-3.15636e-10	0.647373	0.000713918	-3.15636e-10	1.11918
109823570	chr12:109823570:G:A	3.20529e-15	-1.5684	-1.51528	1.12537e-05	-1.51553	-1.51536
109823684	chr12:109823684:G:GTCCT	2.37966e-14	-3.15636e-10	-1.07894	7.6755e-05	-3.15636e-10	-1.11097
109824044	chr12:109824044:C:A	9.27615e-15	-2.02104	-4.9349e-10	3.01913e-05	-2.04403	-4.9349e-10
109824349	chr12:109824349:T:A	9.27646e-15	-1.2277	-0.793306	3.22794e-05	-1.51622	-0.460931
109824499	chr12:109824499:T:C	2.24357e-15	-2.02521	-1.4152	7.82446e-06	-2.04151	-1.35282
109824691	chr12:109824691:G:A	1.59534e-14	-3.15636e-10	-1.47881	5.54992e-05	-3.15636e-10	-1.43521
109824855	chr12:109824855:G:C	3.69471e-15	-1.50767	-1.43391	1.31079e-05	-1.45699	-1.42138
109825003	chr12:109825003:T:C	2.57776e-15	-1.85479	-1.44678	9.27613e-06	-1.79101	-1.43313
109825510	chr12:109825510:T:C	1.62187e-14	-3.15636e-10	-1.46232	5.21303e-05	-3.15636e-10	-1.49784
109826053	chr12:109826053:T:C	1.54125e-14	-3.15636e-10	-1.51331	5.15299e-05	-3.15636e-10	-1.50942
109826360	chr12:109826360:C:G	2.19223e-15	-2.04249	-1.42108	6.73128e-06	-2.07288	-1.47193
109826996	chr12:109826996:AGCAGCTGCTCAAGAT:A	1.70953e-14	-3.15636e-10	-1.40968	6.46611e-05	-3.15636e-10	-1.28242
109827440	chr12:109827440:C:T	2.14449e-14	-3.15636e-10	-1.183	7.60415e-05	-3.15636e-10	-1.1203
109827650	chr12:109827650:G:A	2.54907e-15	-1.93659	-1.37617	9.08262e-06	-1.90061	-1.34461
109827665	chr12:109827665:CAT:C	8.15591e-14	-3.15636e-10	0.152844	0.000236702	-3.15636e-10	0.0152206
109827898	chr12:109827898:G:A	1.7273e-14	-0.149602	-1.24974	4.71164e-05	-0.427886	-1.17108
109828099	chr12:109828099:T:C	2.59064e-14	-3.15636e-10	-0.993996	7.10814e-05	-3.15636e-10	-1.18776
109828468	chr12:109828468:C:T	1.57362e-14	-3.15636e-10	-1.49252	5.13624e-05	-3.15636e-10	-1.51268
109828470	chr12:109828470:G:A	9.58081e-13	-0.920838	3.53729	0.00435561	-1.01406	3.9417
109828483	chr12:109828483:A:AG	9.82316e-15	-1.96374	-4.9349e-10	3.36274e-05	-1.93624	-4.9349e-10
109829990	chr12:109829990:A:AT	2.05901e-14	-3.15636e-10	-1.22367	6.57446e-05	-3.15636e-10	-1.2658
109830050	chr12:109830050:G:A	2.5395e-14	-1.76743	0.753496	0.000164245	-1.60199	1.25176
109830174	chr12:109830174:A:G	1.93381e-14	-3.15636e-10	-1.28641	6.42445e-05	-3.15636e-10	-1.28889
109830728	chr12:109830728:T:A	1.66495e-14	-3.15636e-10	-1.43611	5.89062e-05	-3.15636e-10	-1.37564
109830754	chr12:109830754:C:T	2.31546e-14	-3.15636e-10	-1.10629	8.59129e-05	-3.15636e-10	-0.998249
109831316	chr12:109831316:G:A	1.6959e-14	-3.15636e-10	-1.41769	5.37214e-05	-3.15636e-10	-1.46777
109831639	chr12:109831639:A:T	2.388e-14	-3.15636e-10	-1.07544	7.36937e-05	-3.15636e-10	-1.15167
109832109	chr12:109832109:C:T	1.63626e-14	-3.15636e-10	-1.45349	5.24389e-05	-3.15636e-10	-1.49193
109832274	chr12:109832274:C:T	1.60963e-14	-3.15636e-10	-1.46989	5.17387e-05	-3.15636e-10	-1.50538
109832860	chr12:109832860:G:A	1.01603e-14	-1.92999	-4.9349e-10	3.90568e-05	-1.78657	-4.9349e-10
109832916	chr12:109832916:CAAG:C	1.65036e-13	-1.51256	2.37024	0.00127269	-1.54675	3.24405
109832969	chr12:109832969:G:C	1.61721e-14	-3.15636e-10	-1.4652	5.1858e-05	-3.15636e-10	-1.50307
109833413	chr12:109833413:C:T	1.57866e-14	-3.15636e-10	-1.48932	5.14893e-05	-3.15636e-10	-1.51021
109833448	chr12:109833448:G:A	1.58082e-14	-3.15636e-10	-1.48795	5.1532e-05	-3.15636e-10	-1.50938
109833579	chr12:109833579:C:T	7.2384e-15	-1.64096	-0.628119	1.84879e-05	-1.73045	-0.804015
109834242	chr12:109834242:G:A	1.53368e-14	-2.03607	0.517839	7.68257e-05	-1.96455	0.854506
109834317	chr12:109834317:C:A	2.51462e-13	-1.45866	2.73747	0.00192012	-1.40518	3.51374
109835084	chr12:109835084:T:C	1.56829e-14	-3.15636e-10	-1.49591	5.13461e-05	-3.15636e-10	-1.51299
109835235	chr12:109835235:C:G	2.43066e-15	-1.91036	-1.44996	9.82227e-06	-1.8259	-1.34103
109835258	chr12:109835258:T:C	2.55945e-14	-1.00611	-4.9349e-10	8.23523e-05	-1.04058	-4.9349e-10
109835728	chr12:109835728:G:A	5.61724e-14	-3.15636e-10	-0.220058	0.000161829	-3.15636e-10	-0.365045
109836111	chr12:109836111:T:C	5.04592e-13	-0.780676	2.75594	0.00303236	-0.792135	3.35765
109836340	chr12:109836340:G:A	2.97913e-15	-1.8681	-1.28875	1.28747e-05	-1.77744	-1.11888
109836569	chr12:109836569:G:T	1.73667e-13	-1.31993	2.22858	0.00125639	-1.26057	2.94498
109836640	chr12:109836640:G:T	9.88508e-15	-1.63923	-0.318225	2.3632e-05	-1.74378	-0.5452
109836711	chr12:109836711:T:C	1.61832e-14	-1.46451	-4.9349e-10	4.80588e-05	-1.57916	-4.9349e-10
109837363	chr12:109837363:C:T	1.51823e-14	-1.52835	-4.9349e-10	4.69331e-05	-1.60286	-4.9349e-10
109837497	chr12:109837497:C:T	5.0061e-15	-2.07049	-0.567339	2.08162e-05	-2.06779	-0.348062
109837628	chr12:109837628:T:C	1.44503e-14	-1.57777	-4.9349e-10	4.48525e-05	-1.6482	-4.9349e-10
109837943	chr12:109837943:G:A	7.08262e-14	-3.15636e-10	0.0117439	0.000281201	-3.15636e-10	0.187485
109838139	chr12:109838139:A:C	2.31763e-14	-1.10536	-4.9349e-10	9.65515e-05	-0.881506	-4.9349e-10
109838247	chr12:109838247:A:C	5.99898e-15	-1.65031	-0.806584	1.50603e-05	-1.7592	-0.980325
109838274	chr12:109838274:A:T	7.25467e-15	-1.71132	-0.555516	5.17046e-05	-1.61637	0.110334
109838373	chr12:109838373:G:A	2.15235e-14	-3.15636e-10	-1.17934	6.35694e-05	-3.15636e-10	-1.29945
109838672	chr12:109838672:A:G	3.08054e-13	-1.24091	2.7227	0.00201623	-1.19412	3.35152
109838743	chr12:109838743:C:T	2.00174e-14	-3.15636e-10	-1.25188	6.05973e-05	-3.15636e-10	-1.34733
109839109	chr12:109839109:C:T	3.06734e-15	-1.7833	-1.34438	1.91352e-05	-1.63595	-0.864097
109839495	chr12:109839495:T:A	2.41322e-15	-2.00957	-1.35796	7.34401e-06	-2.02867	-1.42903
109839530	chr12:109839530:C:T	1.85129e-14	-3.15636e-10	-1.33002	6.87275e-05	-3.15636e-10	-1.22143
109839582	chr12:109839582:C:T	2.57492e-14	-2.0244	1.02431	9.34709e-05	-2.04824	1.13431
109839750	chr12:109839750:G:A	1.58761e-14	-3.15636e-10	-1.48367	5.49468e-05	-3.15636e-10	-1.44522
109840192	chr12:109840192:C:T	8.80519e-15	-2.07314	-4.9349e-10	2.93248e-05	-2.07315	-4.9349e-10
109840484	chr12:109840484:T:A	1.56329e-14	-3.15636e-10	-1.4991	5.30299e-05	-3.15636e-10	-1.48073
109840891	chr12:109840891:G:A	2.73296e-15	-2.04359	-1.19951	1.1511e-05	-2.03394	-0.974335
109841007	chr12:109841007:C:T	8.27816e-15	-2.04183	-0.0930318	5.04891e-05	-2.05571	0.525884
109841374	chr12:109841374:G:A	2.63843e-15	-2.05063	-1.22768	1.0956e-05	-2.04091	-1.01678
109841853	chr12:109841853:C:T	2.23064e-14	-1.14361	-4.9349e-10	6.02245e-05	-1.3535	-4.9349e-10
109842013	chr12:109842013:T:C	2.49371e-15	-2.04529	-1.28942	1.02108e-05	-2.03563	-1.09251
109842758	chr12:109842758:TA:T	1.25623e-13	-3.15636e-10	0.584801	0.000323842	-3.15636e-10	0.328672
109842824	chr12:109842824:C:T	1.56334e-14	-3.15636e-10	-1.49908	5.12632e-05	-3.15636e-10	-1.51461
109843248	chr12:109843248:C:A	4.86806e-15	-1.81311	-0.85268	1.37488e-05	-2.03703	-0.793602
109843488	chr12:109843488:A:G	1.85433e-14	-3.15636e-10	-1.32837	6.6846e-05	-3.15636e-10	-1.24919
109843908	chr12:109843908:A:G	1.1028e-12	-3.15636e-10	2.75712	0.0126331	-3.15636e-10	3.99249
109844744	chr12:109844744:CAGG:C	2.43658e-14	-1.91329	0.857989	7.2209e-05	-1.90348	0.731463
109845405	chr12:109845405:G:A	2.34861e-14	-3.15636e-10	-1.09208	6.94058e-05	-3.15636e-10	-1.21161
109845752	chr12:109845752:G:T	9.27017e-15	-2.02168	-4.9349e-10	2.96958e-05	-2.06058	-4.9349e-10
109845827	chr12:109845827:G:C	6.82857e-14	-1.1261	1.10132	0.000350314	-1.39601	1.80326
109846344	chr12:109846344:G:T	1.14443e-14	-2.07393	0.262939	5.8093e-05	-2.05173	0.662192
109846660	chr12:109846660:T:C	2.01714e-13	1.05837	-4.9349e-10	0.00064242	1.01366	-4.9349e-10
109846818	chr12:109846818:G:T	4.75596e-13	-3.15636e-10	1.91608	0.00281367	-3.15636e-10	2.49066
109846832	chr12:109846832:G:A	7.03332e-13	-3.15636e-10	2.30734	0.00789157	-3.15636e-10	3.52197
109846883	chr12:109846883:G:T	1.96177e-14	-3.15636e-10	-1.27205	5.92905e-05	-3.15636e-10	-1.36913
109847841	chr12:109847841:A:G	2.55004e-15	-2.07358	-1.23879	7.72339e-06	-2.04434	-1.36299
109848197	chr12:109848197:C:T	4.57938e-15	-1.72413	-1.00279	1.49355e-05	-1.87807	-0.86977
109848282	chr12:109848282:C:T	1.76039e-12	-3.15636e-10	3.22481	0.0357679	-3.15636e-10	5.03322
109848845	chr12:109848845:G:GA	1.64355e-14	-3.15636e-10	-1.44904	6.31219e-05	-3.15636e-10	-1.30652
109849675	chr12:109849675:A:G	1.55254e-14	-3.15636e-10	-1.506	5.12356e-05	-3.15636e-10	-1.51515
109851591	chr12:109851591:G:A	2.05289e-14	-3.15636e-10	-1.22665	6.34082e-05	-3.15636e-10	-1.30199
109851696	chr12:109851696:T:G	9.89359e-15	-1.89004	-0.0665598	7.1813e-05	-2.00161	0.82409
109851750	chr12:109851750:G:A	8.26303e-14	-3.15636e-10	0.165892	0.000181977	-3.15636e-10	-0.247704
109852268	chr12:109852268:G:A	4.12058e-15	-1.99642	-0.836066	8.69842e-06	-2.06291	-1.22553
109853241	chr12:109853241:T:C	1.99592e-15	-2.0664	-1.49099	6.64758e-06	-2.04232	-1.51501
109853247	chr12:109853247:G:A	2.46849e-15	-1.9908	-1.35407	8.2017e-06	-2.07248	-1.27476
109853520	chr12:109853520:C:CT	1.99376e-15	-2.06251	-1.49596	6.70466e-06	-2.03476	-1.51402
109853675	chr12:109853675:G:A	1.5988e-14	-3.15636e-10	-1.47664	5.54924e-05	-3.15636e-10	-1.43534
109853756	chr12:109853756:T:A	5.25867e-15	-2.02181	-0.566801	2.32755e-05	-2.02217	-0.282014
109853767	chr12:109853767:A:G	8.11752e-15	-1.97861	-0.175848	5.83805e-05	-2.0506	0.666
109854350	chr12:109854350:A:C	7.35157e-15	-1.786	-0.467574	3.29915e-05	-1.91222	-0.0431126
109854545	chr12:109854545:C:T	1.54618e-14	-3.15636e-10	-1.51011	5.18537e-05	-3.15636e-10	-1.50316
109854609	chr12:109854609:A:C	1.97397e-15	-2.05846	-1.50998	6.81587e-06	-2.02754	-1.50479
109854708	chr12:109854708:G:A	9.22133e-15	-1.91661	-0.110354	4.64595e-05	-2.00723	0.394224
109855044	chr12:109855044:C:T	2.5991e-15	-1.94617	-1.34715	8.15862e-06	-2.06308	-1.28942
109855345	chr12:109855345:C:T	8.28813e-14	-3.15636e-10	0.168925	0.000370545	-3.15636e-10	0.463392
109855817	chr12:109855817:T:A	1.9901e-15	-2.06966	-1.49064	6.60117e-06	-2.04929	-1.51505
109857004	chr12:109857004:A:AG	2.01435e-15	-2.05919	-1.48899	6.75216e-06	-2.02673	-1.51499
109857023	chr12:109857023:G:T	6.15552e-14	-3.15636e-10	-0.12855	0.000267248	-3.15636e-10	0.136595
109857097	chr12:109857097:T:C	6.63441e-15	-1.9659	-0.390312	1.37612e-05	-1.9611	-0.868625
109857454	chr12:109857454:G:A	1.62423e-14	-3.15636e-10	-1.46086	5.27035e-05	-3.15636e-10	-1.4869
109857964	chr12:109857964:G:A	1.16046e-13	0.5055	-4.9349e-10	0.000307518	0.276951	-4.9349e-10
109858092	chr12:109858092:A:C	3.65924e-15	-1.93681	-1.01441	1.21405e-05	-2.05863	-0.896405
109859144	chr12:109859144:T:C	1.66228e-14	-3.15636e-10	-1.43771	5.25432e-05	-3.15636e-10	-1.48995
109859158	chr12:109859158:C:T	1.55608e-14	-3.15636e-10	-1.50373	5.12253e-05	-3.15636e-10	-1.51535
109859417	chr12:109859417:G:A	9.04741e-15	-2.0694	0.0233982	3.88912e-05	-2.07148	0.280661
109859497	chr12:109859497:A:C	9.05758e-15	-1.88587	-0.159012	4.52564e-05	-1.9873	0.348064
109859891	chr12:109859891:C:T	1.98559e-15	-2.07357	-1.489	6.47427e-06	-2.06854	-1.51521
109860104	chr12:109860104:G:A	9.6162e-15	-1.98504	-4.9349e-10	3.10465e-05	-2.0161	-4.9349e-10
109860693	chr12:109860693:C:T	1.59305e-14	-2.06534	0.585094	4.79516e-05	-2.07329	0.491895
109860927	chr12:109860927:G:A	1.66166e-14	-3.15636e-10	-1.43808	5.25323e-05	-3.15636e-10	-1.49016
109861047	chr12:109861047:T:C	2.26988e-15	-1.98926	-1.4395	7.39653e-06	-2.07228	-1.37829
109862010	chr12:109862010:G:A	8.14747e-15	-2.07132	-0.0794596	2.5173e-05	-2.07369	-0.15212
109862116	chr12:109862116:T:C	1.60246e-14	-3.15636e-10	-1.47436	5.17667e-05	-3.15636e-10	-1.50484
109862179	chr12:109862179:G:A	2.07582e-14	-3.15636e-10	-1.21554	8.12699e-05	-3.15636e-10	-1.05381
109862342	chr12:109862342:A:G	5.35725e-15	-1.90721	-0.662827	1.02053e-05	-2.0189	-1.10978
109862389	chr12:109862389:T:TTC	1.79694e-14	-1.35981	-4.9349e-10	5.43192e-05	-1.4567	-4.9349e-10
109862546	chr12:109862546:C:G	3.37756e-14	-0.728747	-4.9349e-10	8.6842e-05	-0.987492	-4.9349e-10
109862657	chr12:109862657:G:A	5.92131e-15	-2.01252	-0.457408	2.6584e-05	-2.01267	-0.158599
109862749	chr12:109862749:C:CT	2.00271e-15	-2.0692	-1.48478	6.61768e-06	-2.04648	-1.51536
109862839	chr12:109862839:G:C	1.46606e-14	-2.07357	0.51025	4.57197e-05	-2.07157	0.442512
109863009	chr12:109863009:G:A	1.99917e-14	-3.15636e-10	-1.25317	6.0791e-05	-3.15636e-10	-1.34414
109863173	chr12:109863173:A:T	3.31642e-14	0.591151	-1.33816	7.90437e-05	0.317229	-1.39881
109863220	chr12:109863220:CAT:C	5.7033e-15	-2.01514	-0.492302	2.53932e-05	-2.01662	-0.200484
109863687	chr12:109863687:T:A	2.08268e-15	-2.06329	-1.45154	6.45607e-06	-2.07225	-1.51431
109863817	chr12:109863817:TGAA:T	2.06628e-14	-3.15636e-10	-1.22015	8.08307e-05	-3.15636e-10	-1.05923
109864184	chr12:109864184:G:C	3.38281e-14	-0.727194	-4.9349e-10	8.62328e-05	-0.994533	-4.9349e-10
109864336	chr12:109864336:G:A	8.69638e-14	-3.15636e-10	0.217008	0.000562148	-3.15636e-10	0.880183
109865525	chr12:109865525:G:A	1.53803e-14	-3.15636e-10	-1.5154	5.14233e-05	-3.15636e-10	-1.51149
109866027	chr12:109866027:G:T	4.42695e-14	-3.15636e-10	-0.458188	0.000137672	-3.15636e-10	-0.526712
109866130	chr12:109866130:G:T	1.60863e-14	-3.15636e-10	-1.47052	5.15126e-05	-3.15636e-10	-1.50976
109866191	chr12:109866191:A:G	1.66962e-14	-3.15636e-10	-1.4333	5.82608e-05	-3.15636e-10	-1.38665
109866485	chr12:109866485:A:AC	1.18393e-14	-2.07178	0.294716	3.73896e-05	-2.06056	0.230367
109867425	chr12:109867425:A:G	5.98309e-15	-2.00525	-0.4543	2.6995e-05	-2.00656	-0.149374
109868024	chr12:109868024:G:A	2.17333e-12	-3.15636e-10	3.43553	0.0467188	-3.15636e-10	5.30032
109868067	chr12:109868067:G:A	1.63592e-14	-3.15636e-10	-1.45369	5.20738e-05	-3.15636e-10	-1.49892
109869197	chr12:109869197:G:C	3.02571e-14	-3.15636e-10	-0.838754	8.98583e-05	-3.15636e-10	-0.95335
109869949	chr12:109869949:G:A	1.53946e-14	-3.15636e-10	-1.51447	5.24526e-05	-3.15636e-10	-1.49167
109870744	chr12:109870744:T:C	1.31588e-14	-2.07157	0.400172	5.3146e-05	-2.05432	0.575776
109871435	chr12:109871435:A:C	3.38131e-14	-0.727635	-4.9349e-10	8.71262e-05	-0.984226	-4.9349e-10
109872333	chr12:109872333:G:A	6.53397e-15	-2.06917	-0.302304	2.16765e-05	-2.05329	-0.322065
109872781	chr12:109872781:C:T	9.32443e-15	-2.07379	0.0579403	2.97558e-05	-2.06729	0.00873268
109873092	chr12:109873092:C:T	1.86197e-14	-3.15636e-10	-1.32427	6.49789e-05	-3.15636e-10	-1.27752
109873111	chr12:109873111:C:T	2.96861e-15	-1.91741	-1.24298	1.19698e-05	-1.98938	-0.979815
109873756	chr12:109873756:C:T	9.31039e-14	-3.15636e-10	0.285231	0.000423506	-3.15636e-10	0.596985
109873875	chr12:109873875:C:T	6.53341e-15	-2.0739	-0.297659	2.10006e-05	-2.06815	-0.338882
109874427	chr12:109874427:A:G	3.17983e-13	-1.79115	3.30467	0.000990896	-1.8703	3.31733
109874510	chr12:109874510:G:A	1.7969e-14	-3.15636e-10	-1.35984	6.97636e-05	-3.15636e-10	-1.20647
109874636	chr12:109874636:GC:G	1.54673e-14	-3.15636e-10	-1.50976	5.12891e-05	-3.15636e-10	-1.51411
109875917	chr12:109875917:A:T	2.77312e-15	-1.83064	-1.39787	8.03762e-06	-1.87654	-1.49091
109875949	chr12:109875949:T:C	2.63436e-15	-1.93444	-1.3454	1.26103e-05	-2.00991	-0.90716
109876273	chr12:109876273:G:A	1.97534e-14	-3.15636e-10	-1.26516	6.1342e-05	-3.15636e-10	-1.33512
109876752	chr12:109876752:G:GA	2.65926e-13	-2.07365	3.40839	0.000809022	-2.07281	3.31706
109876830	chr12:109876830:A:T	1.58976e-14	-3.15636e-10	-1.48231	5.1226e-05	-3.15636e-10	-1.51534
109876859	chr12:109876859:C:T	1.56503e-14	-3.15636e-10	-1.498	5.12247e-05	-3.15636e-10	-1.51536
109877046	chr12:109877046:G:A	1.56243e-14	-3.15636e-10	-1.49966	5.143e-05	-3.15636e-10	-1.51136
109877432	chr12:109877432:T:G	4.49974e-15	-2.07281	-0.671657	1.98546e-05	-2.07279	-0.390358
109877912	chr12:109877912:C:T	2.98978e-15	-2.07393	-1.07936	7.6931e-06	-2.07391	-1.33735
109878355	chr12:109878355:T:C	1.58097e-14	-3.15636e-10	-1.48786	5.12515e-05	-3.15636e-10	-1.51484
109878642	chr12:109878642:AAAC:A	9.91874e-15	-1.95406	-4.9349e-10	3.77855e-05	-1.81966	-4.9349e-10
109878648	chr12:109878648:C:A	1.16017e-12	-1.1331	3.94093	0.00496721	-1.27288	4.33191
109878880	chr12:109878880:T:C	2.07557e-14	-1.21566	-4.9349e-10	6.46978e-05	-1.28186	-4.9349e-10
109879158	chr12:109879158:T:C	2.99547e-15	-2.07343	-1.07795	7.70087e-06	-2.07365	-1.3366
109879278	chr12:109879278:A:G	3.01861e-15	-2.07147	-1.07222	7.74237e-06	-2.07199	-1.33289
109879781	chr12:109879781:T:C	2.97585e-15	-2.07299	-1.08496	7.66993e-06	-2.07327	-1.34101
109879835	chr12:109879835:G:T	8.55234e-14	-3.15636e-10	0.200306	0.000246486	-3.15636e-10	0.0557225
109879957	chr12:109879957:A:G	7.47109e-15	-2.05998	-0.177466	2.53026e-05	-2.03697	-0.183702
109880086	chr12:109880086:A:C	1.54834e-14	-3.15636e-10	-1.50872	5.16652e-05	-3.15636e-10	-1.5068
109880456	chr12:109880456:G:C	1.08277e-12	-1.63348	4.37227	0.00321968	-1.73231	4.35777
109880690	chr12:109880690:G:A	9.58434e-15	-2.06808	0.0797304	3.0702e-05	-2.07385	0.0465915
109881546	chr12:109881546:C:G	2.13469e-14	-3.15636e-10	-1.18758	7.52975e-05	-3.15636e-10	-1.13014
109881771	chr12:109881771:C:G	1.69664e-14	-3.15636e-10	-1.41725	5.37552e-05	-3.15636e-10	-1.46714
109882453	chr12:109882453:G:A	1.54021e-14	-3.15636e-10	-1.51398	5.2189e-05	-3.15636e-10	-1.49671
109884220	chr12:109884220:A:G	2.66124e-15	-2.06762	-1.20207	1.22883e-05	-2.07227	-0.870667
109884293	chr12:109884293:A:G	4.6557e-14	-3.15636e-10	-0.407808	0.000195942	-3.15636e-10	-0.173767
109885581	chr12:109885581:C:T	8.00501e-14	-3.15636e-10	0.134168	0.000232178	-3.15636e-10	-0.00407693
109885687	chr12:109885687:T:C	1.15414e-14	-2.06478	0.262232	3.84167e-05	-2.04645	0.243361
109885817	chr12:109885817:A:G	3.59571e-15	-2.06082	-0.907925	8.43399e-06	-2.06468	-1.25464
109886146	chr12:109886146:C:T	1.68872e-14	-1.84769	0.42576	3.93813e-05	-2.00698	0.228691
109886439	chr12:109886439:A:G	4.79267e-15	-2.06988	-0.61152	2.13118e-05	-2.06951	-0.322811
109886620	chr12:109886620:A:G	8.4614e-14	-3.15636e-10	0.189616	0.000382734	-3.15636e-10	0.495758
109886639	chr12:109886639:C:T	8.45908e-15	-2.07277	-0.040471	2.75656e-05	-2.06305	-0.0719636
109886865	chr12:109886865:C:T	8.99422e-15	-2.07302	0.0211153	2.84804e-05	-2.07274	-0.0296259
109886929	chr12:109886929:G:A	1.54741e-14	-3.15636e-10	-1.50932	5.17745e-05	-3.15636e-10	-1.50469
109887182	chr12:109887182:G:T	1.57445e-14	-3.15636e-10	-1.492	5.12911e-05	-3.15636e-10	-1.51407
109887440	chr12:109887440:G:A	8.65831e-13	-3.15636e-10	2.51521	0.0154591	-3.15636e-10	4.19437
109888213	chr12:109888213:G:A	2.3811e-13	-3.15636e-10	1.22425	0.000604434	-3.15636e-10	0.95271
109888648	chr12:109888648:G:A	5.23009e-15	-2.07359	-0.520466	2.33573e-05	-2.07349	-0.227186
109888893	chr12:109888893:A:G	1.93454e-14	-3.15636e-10	-1.28603	7.36631e-05	-3.15636e-10	-1.15208
109889121	chr12:109889121:G:C	2.19431e-14	0.227474	-1.38751	5.18746e-05	-0.0514423	-1.45131
109889342	chr12:109889342:G:A	5.50819e-15	-2.07236	-0.469886	2.48868e-05	-2.07262	-0.164628
109889357	chr12:109889357:C:T	9.58429e-14	-3.15636e-10	0.314226	0.000274073	-3.15636e-10	0.161811
109890258	chr12:109890258:G:A	2.81195e-15	-2.07205	-1.14256	7.38648e-06	-2.0718	-1.38013
109890424	chr12:109890424:T:C	1.56603e-14	-3.15636e-10	-1.49736	5.12766e-05	-3.15636e-10	-1.51435
109891023	chr12:109891023:T:A	2.13543e-14	0.200934	-1.38816	5.05922e-05	-0.0760941	-1.45169
109891282	chr12:109891282:C:T	7.28592e-13	-3.15636e-10	2.34263	0.0132097	-3.15636e-10	4.03712
109891468	chr12:109891468:A:G	9.60111e-15	-1.98661	-4.9349e-10	3.59713e-05	-1.86886	-4.9349e-10
109891626	chr12:109891626:T:C	1.08964e-13	1.86916	-1.42662	0.000356165	1.93029	-1.50648
109892299	chr12:109892299:G:A	7.3476e-15	-2.07293	-0.181176	2.38449e-05	-2.0726	-0.20741
109892657	chr12:109892657:GC:G	7.87892e-14	-3.15636e-10	0.118291	0.000368409	-3.15636e-10	0.457611
109892962	chr12:109892962:G:A	5.7891e-15	-2.07292	-0.419589	1.93749e-05	-2.06263	-0.424979
109893235	chr12:109893235:T:C	5.93545e-15	-2.07042	-0.397121	1.9931e-05	-2.05618	-0.403128
109893257	chr12:109893257:T:A	1.27537e-13	-3.15636e-10	0.599922	0.000667696	-3.15636e-10	1.05225
109893319	chr12:109893319:C:T	1.54571e-14	-3.15636e-10	-1.51042	5.12231e-05	-3.15636e-10	-1.51539
109893341	chr12:109893341:T:C	1.80443e-14	-3.15636e-10	-1.35565	6.27317e-05	-3.15636e-10	-1.31272
109893400	chr12:109893400:T:C	1.62317e-14	-3.15636e-10	-1.46152	5.13156e-05	-3.15636e-10	-1.51359
109893825	chr12:109893825:G:T	3.50224e-14	-0.692496	-4.9349e-10	8.99931e-05	-0.95185	-4.9349e-10
109893866	chr12:109893866:A:G	8.79829e-15	-2.07393	-4.9349e-10	2.96694e-05	-2.06147	-4.9349e-10
109894020	chr12:109894020:C:T	3.67286e-14	-3.15636e-10	-0.644928	0.000139883	-3.15636e-10	-0.51078
109894721	chr12:109894721:C:T	1.57886e-14	-3.15636e-10	-1.48919	5.17114e-05	-3.15636e-10	-1.5059
109894965	chr12:109894965:T:C	2.18519e-13	-3.15636e-10	1.13839	0.00260606	-3.15636e-10	2.41401
109895306	chr12:109895306:C:T	1.54563e-14	-3.15636e-10	-1.51047	5.14638e-05	-3.15636e-10	-1.51071
109895448	chr12:109895448:G:A	1.86277e-13	-3.15636e-10	0.97875	0.00194956	-3.15636e-10	2.12377
109895879	chr12:109895879:C:T	3.14787e-15	-2.07292	-1.02884	8.32904e-06	-2.07128	-1.26056
109896018	chr12:109896018:C:T	1.5461e-14	-3.15636e-10	-1.51016	5.12266e-05	-3.15636e-10	-1.51533
109896092	chr12:109896092:A:G	6.25868e-15	-2.07076	-0.343758	1.38493e-05	-2.07157	-0.751783
109896403	chr12:109896403:C:T	1.78912e-14	-1.36418	-4.9349e-10	5.7049e-05	-1.40767	-4.9349e-10
109896684	chr12:109896684:G:A	8.90914e-15	-2.06141	-4.9349e-10	2.97327e-05	-2.05933	-4.9349e-10
109896784	chr12:109896784:G:A	1.53856e-14	-3.15636e-10	-1.51505	5.15737e-05	-3.15636e-10	-1.50857
109896838	chr12:109896838:C:T	1.18909e-14	-1.77271	-4.9349e-10	3.63045e-05	-1.85964	-4.9349e-10
109897476	chr12:109897476:CT:C	6.71302e-14	-3.15636e-10	-0.0418506	0.000195547	-3.15636e-10	-0.17578
109897641	chr12:109897641:AC:A	7.71742e-15	-2.06901	-0.135994	2.61605e-05	-2.05322	-0.134112
109897650	chr12:109897650:A:T	6.23779e-15	-2.06724	-0.350615	1.38679e-05	-2.06839	-0.753617
109897795	chr12:109897795:T:C	6.09637e-14	-3.15636e-10	-0.138206	0.000178498	-3.15636e-10	-0.267007
109898074	chr12:109898074:T:C	2.2562e-14	0.253983	-1.3862	5.45467e-05	-0.0031593	-1.44937
109898080	chr12:109898080:A:G	5.58562e-15	-2.07183	-0.456461	1.26855e-05	-2.07264	-0.838481
109898440	chr12:109898440:C:T	3.16357e-15	-2.0737	-1.02308	8.35587e-06	-2.07271	-1.25591
109898453	chr12:109898453:G:A	6.99436e-14	-0.776533	0.775737	0.000199207	-0.967347	0.810108
109898741	chr12:109898741:C:T	2.09265e-14	-1.20747	-4.9349e-10	5.75844e-05	-1.39833	-4.9349e-10
109899453	chr12:109899453:T:G	3.63432e-14	-3.15636e-10	-0.655476	0.000148843	-3.15636e-10	-0.448693
109899633	chr12:109899633:T:C	1.54158e-14	-3.15636e-10	-1.51309	5.13639e-05	-3.15636e-10	-1.51265
109899891	chr12:109899891:T:C	1.55371e-14	-3.15636e-10	-1.50525	5.12866e-05	-3.15636e-10	-1.51415
109899917	chr12:109899917:G:C	1.54504e-14	-3.15636e-10	-1.51085	5.12233e-05	-3.15636e-10	-1.51539
109900069	chr12:109900069:C:T	4.53239e-15	-2.06667	-0.67057	1.38455e-05	-2.0549	-0.768726
109901607	chr12:109901607:G:T	3.0598e-15	-2.0684	-1.06174	8.19001e-06	-2.06488	-1.28378
109902080	chr12:109902080:C:T	2.30156e-14	-3.15636e-10	-1.11231	8.88006e-05	-3.15636e-10	-0.96519
109902248	chr12:109902248:A:G	2.91282e-15	-2.07131	-1.10805	7.85155e-06	-2.07198	-1.31889
109902420	chr12:109902420:CAA:C	2.09733e-15	-2.0708	-1.43702	7.68739e-06	-2.07102	-1.34098
109902555	chr12:109902555:C:T	1.61409e-14	-3.15636e-10	-1.46713	5.65617e-05	-3.15636e-10	-1.41625
109902664	chr12:109902664:A:G	3.62736e-15	-1.97748	-0.982499	9.03853e-06	-2.00638	-1.24371
109902718	chr12:109902718:C:T	1.5386e-14	-3.15636e-10	-1.51502	5.24855e-05	-3.15636e-10	-1.49105
109903581	chr12:109903581:C:A	2.2228e-13	-3.15636e-10	1.15545	0.000564489	-3.15636e-10	0.884338
109903834	chr12:109903834:G:A	1.29627e-14	-0.42993	-1.25648	3.3311e-05	-0.614157	-1.33154
109904616	chr12:109904616:T:G	1.28067e-14	-2.01897	0.320449	3.738e-05	-2.03495	0.204503
109904822	chr12:109904822:T:C	1.57009e-14	-2.0501	0.555336	4.41689e-05	-2.06548	0.401918
109904923	chr12:109904923:C:T	3.67317e-14	-0.644844	-4.9349e-10	9.45503e-05	-0.902452	-4.9349e-10
109904997	chr12:109904997:C:T	7.93043e-14	-1.22981	1.35462	7.6629e-05	-1.4666	0.353992
109905200	chr12:109905200:A:T	8.00608e-14	-3.15636e-10	0.134301	0.000399878	-3.15636e-10	0.539576
109905225	chr12:109905225:G:C	3.25086e-14	-0.766981	-4.9349e-10	8.46115e-05	-1.01351	-4.9349e-10
109905237	chr12:109905237:T:C	7.28372e-15	-2.03717	-0.225675	2.22788e-05	-2.05441	-0.293534
109905855	chr12:109905855:G:A	5.51689e-15	-2.03722	-0.503455	2.15385e-05	-1.99636	-0.385383
109906169	chr12:109906169:G:A	3.38592e-14	-0.726272	-4.9349e-10	8.71297e-05	-0.984185	-4.9349e-10
109906283	chr12:109906283:C:T	1.7682e-14	-3.15636e-10	-1.37594	6.14602e-05	-3.15636e-10	-1.33319
109906435	chr12:109906435:C:T	5.90446e-15	-2.07298	-0.399797	1.82646e-05	-2.07297	-0.47365
109906534	chr12:109906534:T:C	1.65418e-14	-2.0652	0.622606	4.68739e-05	-2.07299	0.468869
109906653	chr12:109906653:G:A	1.54301e-14	-3.15636e-10	-1.51216	5.14942e-05	-3.15636e-10	-1.51011
109906747	chr12:109906747:G:A	5.57119e-15	-2.07194	-0.458932	1.72268e-05	-2.07365	-0.531467
109907322	chr12:109907322:G:T	5.23615e-14	-3.15636e-10	-0.290313	0.000148954	-3.15636e-10	-0.447948
109907427	chr12:109907427:A:T	1.50676e-14	-2.06725	0.531307	4.28153e-05	-2.0735	0.378809
109907500	chr12:109907500:A:ACCT	1.50767e-14	-2.04974	0.514407	4.41271e-05	-2.06423	0.399725
109908042	chr12:109908042:G:A	1.65952e-14	-3.15636e-10	-1.43937	5.21498e-05	-3.15636e-10	-1.49746
109908142	chr12:109908142:A:G	8.90041e-15	-2.06239	-4.9349e-10	2.9338e-05	-2.0727	-4.9349e-10
109908473	chr12:109908473:T:C	2.28471e-15	-2.02047	-1.40177	7.36219e-06	-2.01032	-1.4449
109908593	chr12:109908593:A:G	1.62374e-14	-3.15636e-10	-1.46116	5.20996e-05	-3.15636e-10	-1.49843
109908982	chr12:109908982:T:A	1.2162e-14	-1.67231	-0.0778594	2.23862e-05	-1.92168	-0.421461
109909333	chr12:109909333:G:A	1.34762e-14	-2.06404	0.416482	3.84709e-05	-2.07253	0.270851
109911831	chr12:109911831:C:G	1.96796e-14	-1.2689	-4.9349e-10	3.81608e-05	-1.80977	-4.9349e-10
109912254	chr12:109912254:C:T	1.25845e-14	-0.318405	-1.39761	2.76119e-05	-0.825167	-1.30817
109912349	chr12:109912349:A:G	1.55941e-14	-3.15636e-10	-1.50159	5.35632e-05	-3.15636e-10	-1.47072
109912760	chr12:109912760:T:G	2.30844e-15	-2.02394	-1.38797	7.42603e-06	-2.01419	-1.43241
109912777	chr12:109912777:C:T	1.77762e-14	-0.225187	-1.14543	4.46056e-05	-0.416158	-1.23757
109912929	chr12:109912929:C:T	1.54112e-14	-3.15636e-10	-1.51339	5.15893e-05	-3.15636e-10	-1.50827
109913422	chr12:109913422:G:A	2.40031e-15	-2.02645	-1.34644	7.6978e-06	-2.01439	-1.39626
109913485	chr12:109913485:T:C	1.5487e-14	-3.15636e-10	-1.50848	5.29158e-05	-3.15636e-10	-1.48288
109914556	chr12:109914556:G:A	7.68216e-15	-2.01587	-0.193716	2.73634e-05	-1.94465	-0.197722
109914565	chr12:109914565:C:T	4.41238e-14	-3.15636e-10	-0.461485	0.000131465	-3.15636e-10	-0.572844
109915182	chr12:109915182:A:C	1.29029e-14	-2.03762	0.346586	3.66074e-05	-2.05752	0.20619
109916718	chr12:109916718:C:G	2.91632e-14	-0.875578	-4.9349e-10	7.67766e-05	-1.11068	-4.9349e-10
109916731	chr12:109916731:C:T	5.84414e-14	1.09647	-1.27693	8.8206e-05	0.402388	-1.3743
109917380	chr12:109917380:C:T	1.64913e-14	-3.15636e-10	-1.44565	5.2697e-05	-3.15636e-10	-1.48702
109917381	chr12:109917381:G:A	1.83902e-14	-3.15636e-10	-1.33667	6.58355e-05	-3.15636e-10	-1.26442
109917899	chr12:109917899:T:G	1.41298e-14	-1.6002	-4.9349e-10	5.33984e-05	-1.4738	-4.9349e-10
109918080	chr12:109918080:G:A	2.22517e-13	-0.410417	1.56694	0.00082839	-0.863929	2.13183
109918729	chr12:109918729:C:T	1.09467e-13	-0.229493	0.676627	0.000411702	-0.669564	1.23828
109918746	chr12:109918746:A:G	2.98085e-14	-3.15636e-10	-0.85369	0.000119117	-3.15636e-10	-0.671478
109919283	chr12:109919283:G:A	1.77065e-14	-3.15636e-10	-1.37455	6.31409e-05	-3.15636e-10	-1.30621
109919303	chr12:109919303:G:A	3.49621e-14	-0.696286	0.00206561	9.34033e-05	-0.924109	0.00945258
109919681	chr12:109919681:C:T	1.54375e-14	-3.15636e-10	-1.51168	5.14901e-05	-3.15636e-10	-1.51019
109919808	chr12:109919808:A:G	1.85123e-14	-3.15636e-10	-1.33005	5.64247e-05	-3.15636e-10	-1.41868
109920531	chr12:109920531:G:A	6.18996e-15	-1.02532	-1.40023	2.1593e-05	-1.08871	-1.29051
109920781	chr12:109920781:T:C	1.75233e-14	-0.15469	-1.23026	4.45087e-05	-0.344941	-1.31096
109920945	chr12:109920945:C:T	2.44151e-13	-0.409896	1.6592	0.000914948	-0.863559	2.23084
109920947	chr12:109920947:G:A	9.78507e-15	-1.96763	-4.9349e-10	3.36309e-05	-1.93614	-4.9349e-10
109921004	chr12:109921004:C:T	1.20405e-14	-1.76021	-4.9349e-10	3.66689e-05	-1.84965	-4.9349e-10
109921311	chr12:109921311:C:T	1.57702e-14	-3.15636e-10	-1.49036	5.45551e-05	-3.15636e-10	-1.45237
109921677	chr12:109921677:T:TA	1.07696e-13	0.430827	-4.9349e-10	0.000302454	0.260346	-4.9349e-10
109921911	chr12:109921911:C:T	1.74346e-14	-3.15636e-10	-1.39003	5.86806e-05	-3.15636e-10	-1.37947
109922313	chr12:109922313:G:A	1.04546e-13	-3.15636e-10	0.401141	0.000866643	-3.15636e-10	1.31304
109923476	chr12:109923476:G:C	1.9488e-14	-3.15636e-10	-1.27868	7.02622e-05	-3.15636e-10	-1.19935
109923984	chr12:109923984:G:T	2.06912e-14	-3.15636e-10	-1.21877	7.27275e-05	-3.15636e-10	-1.16486
109924617	chr12:109924617:G:A	2.47129e-14	-3.15636e-10	-1.04116	9.48423e-05	-3.15636e-10	-0.899367
109924721	chr12:109924721:G:A	1.56105e-14	-3.15636e-10	-1.50054	5.36297e-05	-3.15636e-10	-1.46948
109925262	chr12:109925262:C:T	2.17846e-15	-2.04028	-1.42958	7.04776e-06	-2.03231	-1.46656
109925359	chr12:109925359:G:A	2.33384e-15	-2.01966	-1.38131	7.50134e-06	-2.00977	-1.42673
109925773	chr12:109925773:C:T	3.5365e-14	-0.682762	-4.9349e-10	0.000105184	-0.795873	-4.9349e-10
109925929	chr12:109925929:T:C	1.61518e-14	-3.15636e-10	-1.46645	5.6628e-05	-3.15636e-10	-1.41508
109926306	chr12:109926306:C:T	2.80145e-14	-1.9916	1.07584	9.78825e-05	-2.00892	1.14111
109926396	chr12:109926396:A:C	1.66464e-14	-3.15636e-10	-1.43629	5.30375e-05	-3.15636e-10	-1.48058
109927478	chr12:109927478:G:A	1.54e-14	-3.15636e-10	-1.51412	5.17133e-05	-3.15636e-10	-1.50587
109928661	chr12:109928661:C:T	1.05704e-14	-1.89043	-4.9349e-10	3.29607e-05	-1.95627	-4.9349e-10
109928667	chr12:109928667:C:T	2.27782e-15	-2.03771	-1.38755	7.31788e-06	-2.0293	-1.43196
109928898	chr12:109928898:T:C	2.15652e-15	-2.04648	-1.43351	6.97358e-06	-2.0396	-1.46986
109929620	chr12:109929620:A:C	9.09443e-15	-2.04082	-4.9349e-10	2.95104e-05	-2.06684	-4.9349e-10
109929629	chr12:109929629:T:C	1.54636e-14	-3.15636e-10	-1.51	5.14039e-05	-3.15636e-10	-1.51187
109929823	chr12:109929823:T:C	2.00324e-14	-3.15636e-10	-1.25114	7.42152e-05	-3.15636e-10	-1.14461
109930592	chr12:109930592:A:G	7.4701e-14	-1.37399	1.439	0.000218247	-1.70393	1.63797
109930999	chr12:109930999:C:A	3.50481e-14	-0.691763	-4.9349e-10	9.04751e-05	-0.946509	-4.9349e-10
109932067	chr12:109932067:G:A	1.99301e-14	-2.06608	0.809829	5.64624e-05	-2.07325	0.655241
109932336	chr12:109932336:C:T	1.47008e-14	-2.05483	0.49425	4.18061e-05	-2.06807	0.349529
109932493	chr12:109932493:T:C	2.20228e-15	-2.02758	-1.43142	7.13991e-06	-2.01838	-1.4675
109932915	chr12:109932915:G:A	2.57182e-14	-3.15636e-10	-1.00129	0.000100954	-3.15636e-10	-0.83692
109934092	chr12:109934092:G:C	2.22148e-15	-2.02693	-1.42338	7.19108e-06	-2.01765	-1.46109
109934405	chr12:109934405:G:A	1.01075e-13	0.367378	-4.9349e-10	0.000285474	0.202569	-4.9349e-10
109935015	chr12:109935015:T:C	2.15549e-14	-3.15636e-10	-1.17788	8.11236e-05	-3.15636e-10	-1.05561
109935391	chr12:109935391:A:G	1.55106e-14	-3.15636e-10	-1.50696	5.1313e-05	-3.15636e-10	-1.51364
109935424	chr12:109935424:C:T	1.29412e-14	-2.06337	0.375296	3.79389e-05	-2.0403	0.224699
109935674	chr12:109935674:G:A	3.27312e-15	-1.73681	-1.32593	9.3321e-06	-1.96105	-1.25707
109935688	chr12:109935688:G:A	2.18708e-15	-2.04623	-1.41968	7.05168e-06	-2.04028	-1.45804
109935855	chr12:109935855:C:T	2.20749e-15	-2.04429	-1.41234	7.112e-06	-2.03681	-1.45299
109936111	chr12:109936111:C:T	1.17905e-14	-1.78119	-4.9349e-10	3.60188e-05	-1.86754	-4.9349e-10
109936132	chr12:109936132:T:C	1.78469e-14	-3.15636e-10	-1.36665	5.40701e-05	-3.15636e-10	-1.4613
109936133	chr12:109936133:A:G	1.34177e-14	-2.06985	0.417933	3.91527e-05	-2.05557	0.271458
109936977	chr12:109936977:G:A	8.36561e-14	-3.15636e-10	0.17823	0.000669227	-3.15636e-10	1.05454
109937493	chr12:109937493:A:G	2.12801e-14	-3.15636e-10	-1.19071	7.50161e-05	-3.15636e-10	-1.13388
109937769	chr12:109937769:C:G	2.16806e-15	-2.04449	-1.43016	7.01701e-06	-2.03701	-1.46624
109937787	chr12:109937787:C:T	2.10516e-14	-1.20151	-4.9349e-10	8.63707e-05	-0.992935	-4.9349e-10
109938658	chr12:109938658:T:C	3.06684e-13	-3.15636e-10	1.47733	0.000785651	-3.15636e-10	1.21493
109940086	chr12:109940086:T:C	2.44428e-14	-3.15636e-10	-1.05215	7.5136e-05	-3.15636e-10	-1.13228
109940734	chr12:109940734:G:C	3.24421e-15	-2.07245	-0.999164	7.9637e-06	-2.0729	-1.30378
109940959	chr12:109940959:T:C	8.82692e-15	-1.06835	-1.00233	4.86575e-05	-0.918301	-0.648476
109941139	chr12:109941139:G:T	1.65971e-14	-3.15636e-10	-1.43926	5.75443e-05	-3.15636e-10	-1.39903
109941408	chr12:109941408:T:C	1.26986e-14	-1.57489	-0.132105	2.26897e-05	-1.85988	-0.469785
109941678	chr12:109941678:T:C	1.79953e-14	-2.06699	0.708621	5.12582e-05	-2.07345	0.558746
109942308	chr12:109942308:T:C	3.46398e-15	-2.07393	-0.932135	8.3253e-06	-2.0739	-1.25838
109942541	chr12:109942541:T:C	1.78453e-14	-2.05625	0.689502	5.07497e-05	-2.0688	0.544124
109942719	chr12:109942719:A:G	2.19765e-15	-2.03341	-1.42769	7.11573e-06	-2.0248	-1.46447
109944556	chr12:109944556:C:A	8.84587e-15	-2.06853	-4.9349e-10	2.9302e-05	-2.07393	-4.9349e-10
109944744	chr12:109944744:A:G	1.69015e-14	-3.15636e-10	-1.42108	5.43228e-05	-3.15636e-10	-1.45664
109944923	chr12:109944923:T:C	1.78818e-14	-3.15636e-10	-1.3647	5.41658e-05	-3.15636e-10	-1.45953
109944979	chr12:109944979:A:C	1.81157e-14	-0.130048	-1.22166	4.59114e-05	-0.321444	-1.30342
109945199	chr12:109945199:A:G	3.768e-14	-3.15636e-10	-0.619354	0.00011304	-3.15636e-10	-0.72384
109945336	chr12:109945336:G:A	8.77614e-15	-2.0438	-0.0326514	3.01396e-05	-2.01249	-0.033251
109945855	chr12:109945855:G:T	2.1858e-15	-2.04642	-1.42008	7.04646e-06	-2.03941	-1.45965
109945859	chr12:109945859:G:T	3.34343e-15	-2.07356	-0.967926	8.13747e-06	-2.07342	-1.28168
109946322	chr12:109946322:C:T	1.56288e-14	-2.06419	0.564819	4.46115e-05	-2.07255	0.418958
109946486	chr12:109946486:A:G	1.54421e-14	-3.15636e-10	-1.51139	5.12242e-05	-3.15636e-10	-1.51537
109947121	chr12:109947121:T:C	1.65146e-14	-3.15636e-10	-1.44424	5.33592e-05	-3.15636e-10	-1.47454
```
