## Supplementary material for "Characterization of shared and ancestry-specific signals driving complex traits using multi-ancestry fine-mapping": susiex_nc2.cs80.summary

```
# chr12:108551638-109947678
CS_ID	CS_LENGTH	CS_PURITY	MAX_PIP_SNP	BP	REF_ALLELE	ALT_ALLELE	REF_FRQ	BETA	SE	-LOG10P	MAX_PIP	POST-HOC_PROB_POP1	POST-HOC_PROB_POP2
1	3	0.991938	chr12:109053663:G:A	109053663	A,A	G,G	1,1	inf,inf	inf,inf	12.3916,3.90524	0.419315	1	0.80145
2	737	0	chr12:109794243:G:C	109794243	NA,C	NA,G	NA,1	NA,-inf	NA,inf	NA,4.38361	0.0496105	0.516079	0.440249
```
