## Supplementary material for "Characterization of shared and ancestry-specific signals driving complex traits using multi-ancestry fine-mapping": susiex_nc3.cs80.cs

```
CS_ID	SNP	BP	REF_ALLELE	ALT_ALLELE	REF_FRQ	BETA	SE	-LOG10P	CS_PIP	OVRL_PIP
1	chr12:109053663:G:A	109053663	A,A	G,G	1,1	inf,inf	inf,inf	12.3916,3.90524	0.420294	0.420308
1	chr12:109048784:G:A	109048784	A,A	G,G	1,1	inf,inf	inf,inf	12.7784,3.14661	0.236935	0.236951
1	chr12:109061685:C:T	109061685	T,T	C,C	1,1	inf,inf	inf,inf	12.2154,3.59963	0.155455	0.155474
2	chr12:108766029:C:T	108766029	T,T	C,C	1,1	-inf,inf	inf,inf	3.42247,0.999124	0.0480724	0.0499826
2	chr12:108887062:C:T	108887062	T,T	C,C	1,1	inf,-inf	inf,inf	2.82912,1.05743	0.0147943	0.0257437
2	chr12:108786339:G:T	108786339	T,T	G,G	1,1	-inf,inf	inf,inf	2.86385,0.866305	0.0101454	0.010751
2	chr12:108724213:C:T	108724213	T,T	C,C	1,1	-inf,inf	inf,inf	2.81712,0.44391	0.00739362	0.00782659
2	chr12:108691200:CA:C	108691200	C,C	CA,CA	1,1	-inf,inf	inf,inf	2.7651,0.764049	0.00735917	0.00776157
2	chr12:108679562:C:T	108679562	T,T	C,C	1,1	-inf,inf	inf,inf	2.65633,0.732399	0.00729133	0.0077399
2	chr12:108727983:A:G	108727983	G,G	A,A	1,1	-inf,inf	inf,inf	2.83332,0.52925	0.0065542	0.00691247
2	chr12:109794243:G:C	109794243	NA,C	NA,G	NA,1	NA,-inf	NA,inf	NA,4.38361	0.00644417	0.0598859
2	chr12:108721989:AC:A	108721989	A,A	AC,AC	1,1	-inf,inf	inf,inf	2.70575,0.675744	0.00641026	0.00678711
2	chr12:108667330:G:T	108667330	T,T	G,G	1,1	-inf,inf	inf,inf	2.65311,0.590038	0.00623622	0.00662784
2	chr12:108698941:C:T	108698941	T,T	C,C	1,1	-inf,inf	inf,inf	2.65482,0.581872	0.0061887	0.00657744
2	chr12:108668905:T:C	108668905	C,C	T,T	1,1	-inf,inf	inf,inf	2.79915,0.536558	0.00611358	0.00645359
2	chr12:109878648:C:A	109878648	A,A	C,C	1,1	inf,inf	inf,inf	0.788324,3.23953	0.00610671	0.01281
2	chr12:108691634:C:T	108691634	T,T	C,C	1,1	-inf,inf	inf,inf	2.79525,0.533909	0.0060032	0.00633812
2	chr12:108668422:T:C	108668422	C,C	T,T	1,1	-inf,inf	inf,inf	2.78897,0.533037	0.00594993	0.00628319
2	chr12:108690285:AAAAGGAGGTG:A	108690285	A,A	AAAAGGAGGTG,AAAAGGAGGTG	1,1	-inf,inf	inf,inf	2.79046,0.53085	0.00591679	0.0062481
2	chr12:108715505:A:G	108715505	G,G	A,A	1,1	-inf,inf	inf,inf	2.8184,0.422058	0.00569065	0.0060099
2	chr12:108693217:T:C	108693217	C,C	T,T	1,1	-inf,inf	inf,inf	2.70487,0.44939	0.0056842	0.00604109
2	chr12:108729388:GGTAT:G	108729388	G,G	GGTAT,GGTAT	1,1	-inf,inf	inf,inf	2.80795,0.418905	0.00553949	0.00585317
2	chr12:108667755:T:G	108667755	G,G	T,T	1,1	-inf,inf	inf,inf	2.78835,0.423441	0.00538123	0.00568801
2	chr12:108668645:T:C	108668645	C,C	T,T	1,1	-inf,inf	inf,inf	2.74173,0.535853	0.00535035	0.0056588
2	chr12:109868024:G:A	109868024	NA,A	NA,G	NA,1	NA,-inf	NA,inf	NA,4.20981	0.005325	0.0540344
2	chr12:108684139:A:G	108684139	G,G	A,A	1,1	-inf,inf	inf,inf	2.70243,0.334986	0.00512683	0.0054526
2	chr12:108719465:T:C	108719465	C,C	T,T	1,1	-inf,inf	inf,inf	2.75748,0.421164	0.00506799	0.00536163
2	chr12:108639503:G:A	108639503	A,A	G,G	1,1	-inf,inf	inf,inf	2.77738,0.385561	0.00499102	0.00528256
2	chr12:108662916:C:A	108662916	A,A	C,C	1,1	-inf,inf	inf,inf	2.72255,0.495141	0.00491504	0.00520359
2	chr12:109037511:A:G	109037511	G,NA	A,NA	1,NA	inf,NA	inf,NA	1.30049,NA	0.00485559	0.0092982
2	chr12:108657192:C:T	108657192	T,T	C,C	1,1	-inf,inf	inf,inf	2.63665,0.664505	0.00484678	0.00513897
2	chr12:108699020:C:T	108699020	T,T	C,C	1,1	-inf,inf	inf,inf	2.70277,0.533909	0.00481294	0.00509797
2	chr12:108706647:C:T	108706647	T,T	C,C	1,1	-inf,inf	inf,inf	2.73997,0.422549	0.00477611	0.00505709
2	chr12:108696805:G:T	108696805	T,T	G,G	1,1	-inf,inf	inf,inf	2.73981,0.421552	0.00475783	0.00503775
2	chr12:108683396:G:A	108683396	A,A	G,G	1,1	-inf,inf	inf,inf	2.73825,0.426788	0.00474864	0.0050282
2	chr12:108667009:A:G	108667009	G,G	A,A	1,1	-inf,inf	inf,inf	2.72959,0.420583	0.00467539	0.00495226
2	chr12:108686254:C:T	108686254	T,T	C,C	1,1	-inf,inf	inf,inf	2.72283,0.225321	0.00464755	0.00494725
2	chr12:108898868:G:A	108898868	A,NA	G,NA	1,NA	inf,NA	inf,NA	1.77984,NA	0.00459467	0.00842891
2	chr12:109046526:C:G	109046526	NA,G	NA,C	NA,1	NA,-inf	NA,inf	NA,3.55197	0.00455165	0.0088135
2	chr12:108642825:A:G	108642825	G,G	A,A	1,1	-inf,inf	inf,inf	2.73704,0.377429	0.00454521	0.00481754
2	chr12:108670182:A:G	108670182	G,G	A,A	1,1	-inf,inf	inf,inf	2.64899,0.320306	0.00447943	0.00477302
2	chr12:108723602:C:A	108723602	A,A	C,C	1,1	-inf,inf	inf,inf	2.69742,0.220394	0.00438913	0.00467599
2	chr12:108669500:G:T	108669500	T,T	G,G	1,1	-inf,inf	inf,inf	2.71063,0.39398	0.00434058	0.00460213
2	chr12:108663673:T:C	108663673	C,C	T,T	1,1	-inf,inf	inf,inf	2.69235,0.424317	0.00433854	0.00460058
2	chr12:108677909:C:T	108677909	T,T	C,C	1,1	-inf,inf	inf,inf	2.65739,0.330145	0.00428393	0.0045591
2	chr12:109800279:T:A	109800279	NA,A	NA,T	NA,1	NA,-inf	NA,inf	NA,4.12924	0.00425545	0.041485
2	chr12:108674434:G:A	108674434	A,A	G,G	1,1	-inf,inf	inf,inf	2.66542,0.483055	0.00424957	0.00450953
2	chr12:108769365:A:G	108769365	G,G	A,A	1,1	-inf,inf	inf,inf	2.78346,0.357592	0.00423972	0.00450872
2	chr12:108722068:A:C	108722068	C,C	A,A	1,1	-inf,inf	inf,inf	2.6662,0.470562	0.00421884	0.0044762
2	chr12:109848282:C:T	109848282	NA,T	NA,C	NA,1	NA,-inf	NA,inf	NA,4.11203	0.00411602	0.0413734
2	chr12:109800676:G:A	109800676	A,A	G,G	1,1	inf,-inf	inf,inf	0.0797132,5.04267	0.00411091	0.0412204
2	chr12:108721979:G:A	108721979	A,A	G,G	1,1	-inf,inf	inf,inf	2.66368,0.222277	0.0040492	0.0043195
2	chr12:108728878:A:C	108728878	C,C	A,A	1,1	-inf,inf	inf,inf	2.6722,0.419381	0.00404536	0.00429465
2	chr12:109067976:AG:A	109067976	NA,A	NA,AG	NA,1	NA,-inf	NA,inf	NA,3.3678	0.0040185	0.0077547
2	chr12:109711905:C:A	109711905	A,A	C,C	1,1	inf,inf	inf,inf	3.03599,0.287249	0.00381832	0.00783088
2	chr12:108671385:A:G	108671385	G,G	A,A	1,1	-inf,inf	inf,inf	2.46684,0.77694	0.00371294	0.00396074
2	chr12:108640518:A:G	108640518	G,G	A,A	1,1	-inf,inf	inf,inf	2.62267,0.121437	0.00360678	0.00385341
2	chr12:109828470:G:A	109828470	A,A	G,G	1,1	inf,inf	inf,inf	0.936593,3.23453	0.00350328	0.00875685
2	chr12:108640389:T:C	108640389	C,C	T,T	1,1	-inf,inf	inf,inf	2.60282,0.121802	0.00343851	0.00367641
2	chr12:108674527:G:A	108674527	A,A	G,G	1,1	-inf,inf	inf,inf	2.4721,0.471432	0.00333492	0.0035701
2	chr12:108655721:G:A	108655721	A,A	G,G	1,1	-inf,inf	inf,inf	2.53493,0.363574	0.00332771	0.00355664
2	chr12:108638656:G:A	108638656	A,A	G,G	1,1	-inf,inf	inf,inf	2.60922,0.363697	0.00329547	0.00351111
2	chr12:109087529:G:A	109087529	A,NA	G,NA	1,NA	inf,NA	inf,NA	1.17846,NA	0.00329121	0.00631849
2	chr12:109041280:AG:A	109041280	A,NA	AG,NA	1,NA	inf,NA	inf,NA	1.17019,NA	0.00326608	0.00626751
2	chr12:108795286:C:G	108795286	G,G	C,C	1,1	-inf,inf	inf,inf	2.6507,0.386206	0.00323075	0.00345597
2	chr12:109791100:T:C	109791100	NA,C	NA,T	NA,1	NA,-inf	NA,inf	NA,3.47464	0.00322259	0.0137943
2	chr12:109710008:G:C	109710008	C,C	G,G	1,1	inf,inf	inf,inf	2.93611,0.312679	0.00318196	0.00653393
2	chr12:109064979:G:A	109064979	NA,A	NA,G	NA,1	NA,-inf	NA,inf	NA,3.28777	0.0030584	0.00595407
2	chr12:109880456:G:C	109880456	C,C	G,G	1,1	inf,inf	inf,inf	0.470562,3.61002	0.00291736	0.00707819
2	chr12:109043597:A:C	109043597	NA,C	NA,A	NA,1	NA,-inf	NA,inf	NA,3.17385	0.00258103	0.00501751
2	chr12:108956122:AACCCCGTCTCT:A	108956122	NA,A	NA,AACCCCGTCTCT	NA,1	NA,-inf	NA,inf	NA,2.34953	0.0025673	0.00515544
2	chr12:109708978:G:A	109708978	A,NA	G,NA	1,NA	inf,NA	inf,NA	2.25185,NA	0.00251929	0.0050579
2	chr12:108937618:C:T	108937618	NA,T	NA,C	NA,1	NA,-inf	NA,inf	NA,2.31296	0.00248866	0.00502002
2	chr12:108897863:C:G	108897863	G,NA	C,NA	1,NA	inf,NA	inf,NA	1.53546,NA	0.00244628	0.00451438
2	chr12:108911583:C:T	108911583	T,T	C,C	1,1	inf,inf	inf,inf	1.77862,2.72829	0.00243384	0.00499246
2	chr12:109843908:A:G	109843908	NA,G	NA,A	NA,1	NA,-inf	NA,inf	NA,3.65224	0.00241033	0.0164542
2	chr12:108962339:T:C	108962339	NA,C	NA,T	NA,1	NA,-inf	NA,inf	NA,2.31234	0.00239741	0.00480518
2	chr12:109813731:G:A	109813731	NA,A	NA,G	NA,1	NA,-inf	NA,inf	NA,3.68634	0.00236704	0.0165296
2	chr12:108914959:G:A	108914959	A,A	G,G	1,1	inf,inf	inf,inf	1.67233,2.60332	0.00234286	0.00479265
2	chr12:108930635:G:A	108930635	A,NA	G,NA	1,NA	inf,NA	inf,NA	1.4973,NA	0.00234117	0.00437601
2	chr12:108935128:C:T	108935128	T,NA	C,NA	1,NA	-inf,NA	inf,NA	1.18499,NA	0.00230215	0.00469925
2	chr12:109887440:G:A	109887440	NA,A	NA,G	NA,1	NA,-inf	NA,inf	NA,3.6512	0.0022585	0.0189319
2	chr12:108930442:T:C	108930442	C,NA	T,NA	1,NA	inf,NA	inf,NA	1.48223,NA	0.00225269	0.004212
2	chr12:109836111:T:C	109836111	C,C	T,T	1,1	inf,inf	inf,inf	1.01189,2.89844	0.00216979	0.00580091
2	chr12:109576250:C:T	109576250	T,T	C,C	1,1	inf,-inf	inf,inf	2.55412,0.867433	0.00197645	0.00384222
2	chr12:109891282:C:T	109891282	NA,T	NA,C	NA,1	NA,-inf	NA,inf	NA,3.55288	0.00197189	0.0162721
2	chr12:109571951:A:G	109571951	G,G	A,A	1,1	inf,-inf	inf,inf	2.55463,0.851039	0.00194684	0.00378171
2	chr12:109786206:T:G	109786206	NA,G	NA,T	NA,1	NA,-inf	NA,inf	NA,3.13437	0.00190607	0.00767815
2	chr12:109254186:A:G	109254186	G,G	A,A	1,1	-inf,inf	inf,inf	1.83063,1.98164	0.00176569	0.00371116
2	chr12:108875379:T:C	108875379	NA,C	NA,T	NA,1	NA,inf	NA,inf	NA,1.78142	0.00168877	0.00331335
2	chr12:108853419:G:A	108853419	NA,A	NA,G	NA,1	NA,-inf	NA,inf	NA,2.67541	0.00167486	0.00336137
2	chr12:108784227:C:A	108784227	A,A	C,C	1,1	-inf,inf	inf,inf	2.38118,0.323999	0.00163568	0.00177005
2	chr12:108855359:G:C	108855359	NA,C	NA,G	NA,1	NA,-inf	NA,inf	NA,2.65941	0.0016343	0.00327961
2	chr12:108862733:G:A	108862733	NA,A	NA,G	NA,1	NA,-inf	NA,inf	NA,2.71014	0.00162597	0.00326743
2	chr12:109846832:G:A	109846832	NA,A	NA,G	NA,1	NA,-inf	NA,inf	NA,3.39915	0.00162405	0.0104859
2	chr12:109566235:C:T	109566235	T,T	C,C	1,1	inf,-inf	inf,inf	2.54439,0.641991	0.00150812	0.00291928
2	chr12:109652517:C:T	109652517	T,NA	C,NA	1,NA	inf,NA	inf,NA	1.95882,NA	0.00147024	0.00287454
2	chr12:109838672:A:G	109838672	G,G	A,A	1,1	inf,inf	inf,inf	0.744545,2.8801	0.00145525	0.00389199
2	chr12:109834317:C:A	109834317	A,A	C,C	1,1	inf,inf	inf,inf	0.606914,2.88157	0.00139449	0.00374884
2	chr12:108823652:T:C	108823652	NA,C	NA,T	NA,1	NA,-inf	NA,inf	NA,2.64394	0.00138099	0.00276747
2	chr12:109574705:C:G	109574705	G,G	C,C	1,1	inf,-inf	inf,inf	2.50672,0.613331	0.00135512	0.00262423
2	chr12:108985402:T:A	108985402	A,NA	T,NA	1,NA	inf,NA	inf,NA	1.17437,NA	0.00134778	0.00255496
2	chr12:109574662:G:T	109574662	T,T	G,G	1,1	inf,-inf	inf,inf	2.50696,0.606541	0.00134489	0.00260381
2	chr12:109787193:G:A	109787193	NA,A	NA,G	NA,1	NA,-inf	NA,inf	NA,2.93843	0.00134345	0.00614795
2	chr12:108839513:A:G	108839513	NA,G	NA,A	NA,1	NA,-inf	NA,inf	NA,2.59399	0.00133491	0.00268803
2	chr12:109583648:G:A	109583648	A,A	G,G	1,1	inf,-inf	inf,inf	2.45574,0.647098	0.00132826	0.00256606
2	chr12:109245058:G:A	109245058	NA,A	NA,G	NA,1	NA,inf	NA,inf	NA,1.63868	0.00132767	0.00262374
2	chr12:109577759:G:A	109577759	A,A	G,G	1,1	inf,-inf	inf,inf	2.50585,0.574262	0.00132455	0.00254705
2	chr12:109577682:TG:T	109577682	T,T	TG,TG	1,1	inf,-inf	inf,inf	2.51575,0.525068	0.00129516	0.00250621
2	chr12:109550409:A:G	109550409	G,G	A,A	1,1	inf,-inf	inf,inf	2.37807,0.712192	0.00128537	0.00251421
2	chr12:109938658:T:C	109938658	NA,C	NA,T	NA,1	NA,-inf	NA,inf	NA,1.8937	0.00127486	0.0024414
2	chr12:109567192:G:A	109567192	A,A	G,G	1,1	inf,-inf	inf,inf	2.02684,0.902996	0.00126966	0.00242913
2	chr12:109658578:G:C	109658578	C,C	G,G	1,1	inf,inf	inf,inf	1.5599,0.916544	0.00126178	0.00245407
2	chr12:108577679:TCAC:T	108577679	T,NA	TCAC,NA	1,NA	inf,NA	inf,NA	1.53423,NA	0.00125465	0.00238635
2	chr12:109030677:C:T	109030677	T,T	C,C	1,1	inf,-inf	inf,inf	1.10107,0.205104	0.00124455	0.00235744
2	chr12:109608771:A:G	109608771	G,G	A,A	1,1	inf,inf	inf,inf	2.51621,0.274083	0.00122596	0.00231895
2	chr12:108918011:G:A	108918011	A,NA	G,NA	1,NA	inf,NA	inf,NA	3.0395,NA	0.00120748	0.00225901
2	chr12:108946407:T:C	108946407	C,NA	T,NA	1,NA	inf,NA	inf,NA	1.12709,NA	0.00118157	0.0022388
2	chr12:108956513:A:G	108956513	G,NA	A,NA	1,NA	inf,NA	inf,NA	1.12342,NA	0.0011701	0.00221708
2	chr12:108858295:G:C	108858295	NA,C	NA,G	NA,1	NA,-inf	NA,inf	NA,2.45472	0.00116686	0.00234317
2	chr12:108858222:C:A	108858222	NA,A	NA,C	NA,1	NA,-inf	NA,inf	NA,2.44504	0.00114825	0.00230563
2	chr12:109578438:CTAAG:C	109578438	C,C	CTAAG,CTAAG	1,1	inf,-inf	inf,inf	2.46619,0.502658	0.00114409	0.00221358
2	chr12:108947436:T:A	108947436	A,NA	T,NA	1,NA	inf,NA	inf,NA	1.11277,NA	0.00113454	0.00215027
2	chr12:108921326:C:T	108921326	NA,T	NA,C	NA,1	NA,inf	NA,inf	NA,1.60316	0.0011274	0.00223505
2	chr12:108948285:A:G	108948285	G,NA	A,NA	1,NA	inf,NA	inf,NA	1.10734,NA	0.00111558	0.00211493
2	chr12:108940942:G:A	108940942	A,NA	G,NA	1,NA	inf,NA	inf,NA	1.10468,NA	0.00110235	0.00208985
2	chr12:109587875:T:C	109587875	C,C	T,T	1,1	inf,-inf	inf,inf	1.94895,0.924315	0.0010993	0.0021157
2	chr12:109659612:A:G	109659612	G,G	A,A	1,1	inf,inf	inf,inf	1.57482,0.810141	0.00108184	0.0020994
2	chr12:109408661:G:T	109408661	T,T	G,G	1,1	inf,-inf	inf,inf	1.04375,2.45144	0.00104782	0.00215025
2	chr12:108937140:A:T	108937140	T,NA	A,NA	1,NA	inf,NA	inf,NA	1.07999,NA	0.00103195	0.00195751
2	chr12:108564033:G:T	108564033	NA,T	NA,G	NA,1	NA,-inf	NA,inf	NA,1.94702	0.00102846	0.00207289
2	chr12:108583145:G:A	108583145	A,NA	G,NA	1,NA	inf,NA	inf,NA	1.8937,NA	0.00102397	0.00193505
2	chr12:109027073:T:C	109027073	NA,C	NA,T	NA,1	NA,-inf	NA,inf	NA,2.63542	0.00101655	0.00198733
2	chr12:109535594:C:T	109535594	NA,T	NA,C	NA,1	NA,-inf	NA,inf	NA,1.87637	0.00101202	0.00198322
2	chr12:109832916:CAAG:C	109832916	C,C	CAAG,CAAG	1,1	inf,inf	inf,inf	0.565741,2.65435	0.00100757	0.00262191
2	chr12:109162644:C:G	109162644	NA,G	NA,C	NA,1	NA,-inf	NA,inf	NA,2.25794	0.000999019	0.00196214
2	chr12:109653779:A:G	109653779	G,G	A,A	1,1	inf,inf	inf,inf	1.70638,0.51724	0.000997455	0.00191623
2	chr12:109846818:G:T	109846818	NA,T	NA,G	NA,1	NA,-inf	NA,inf	NA,2.95293	0.000996337	0.00447274
2	chr12:109846660:T:C	109846660	C,NA	T,NA	1,NA	inf,NA	inf,NA	1.95405,NA	0.000989674	0.00191732
2	chr12:109888213:G:A	109888213	NA,A	NA,G	NA,1	NA,-inf	NA,inf	NA,1.76273	0.000980299	0.00188245
2	chr12:109340403:A:G	109340403	G,G	A,A	1,1	inf,-inf	inf,inf	0.480839,2.51509	0.000965425	0.00196488
2	chr12:109340101:T:C	109340101	C,C	T,T	1,1	inf,-inf	inf,inf	0.449737,2.54918	0.000963772	0.00196395
2	chr12:108894681:TTTA:T	108894681	NA,T	NA,TTTA	NA,1	NA,inf	NA,inf	NA,1.49383	0.000957596	0.00188861
2	chr12:109340727:T:TA	109340727	TA,TA	T,T	1,1	inf,-inf	inf,inf	0.463879,2.5283	0.000952757	0.00194047
2	chr12:109670073:T:C	109670073	C,NA	T,NA	1,NA	inf,NA	inf,NA	1.72529,NA	0.000950444	0.0018686
2	chr12:109836569:G:T	109836569	T,T	G,G	1,1	inf,inf	inf,inf	0.695415,2.6115	0.000946651	0.00249576
2	chr12:109608588:C:T	109608588	T,T	C,C	1,1	-inf,-inf	inf,inf	2.14473,0.345302	0.000944149	0.00176572
2	chr12:109874427:A:G	109874427	G,G	A,A	1,1	inf,inf	inf,inf	0.354598,3.06891	0.000940084	0.0022422
2	chr12:109669534:G:A	109669534	A,NA	G,NA	1,NA	inf,NA	inf,NA	1.7169,NA	0.00093703	0.00184222
2	chr12:109669683:G:A	109669683	A,NA	G,NA	1,NA	inf,NA	inf,NA	1.70948,NA	0.000920662	0.00181021
2	chr12:108595786:C:G	108595786	G,NA	C,NA	1,NA	inf,NA	inf,NA	1.37948,NA	0.00092034	0.00172576
2	chr12:109344603:T:C	109344603	C,C	T,T	1,1	inf,-inf	inf,inf	0.468849,2.5053	0.000920168	0.00187364
2	chr12:108554392:G:A	108554392	NA,A	NA,G	NA,1	NA,-inf	NA,inf	NA,1.88306	0.000920089	0.001851
2	chr12:109466587:GTTC:G	109466587	G,G	GTTC,GTTC	1,1	inf,-inf	inf,inf	2.38846,0.547022	0.000918563	0.00180377
2	chr12:109823224:C:T	109823224	NA,T	NA,C	NA,1	NA,inf	NA,inf	NA,1.56477	0.000917067	0.00197217
2	chr12:109345548:G:A	109345548	A,A	G,G	1,1	inf,-inf	inf,inf	0.479168,2.49177	0.000916864	0.00186643
2	chr12:109649211:A:G	109649211	G,G	A,A	1,1	inf,-inf	inf,inf	1.87978,0.469028	0.000916791	0.00177694
2	chr12:109903581:C:A	109903581	NA,A	NA,C	NA,1	NA,-inf	NA,inf	NA,1.72845	0.000912802	0.00175518
2	chr12:108562068:A:G	108562068	NA,G	NA,A	NA,1	NA,-inf	NA,inf	NA,1.87547	0.000904969	0.00182103
2	chr12:109210496:T:C	109210496	NA,C	NA,T	NA,1	NA,inf	NA,inf	NA,1.4496	0.000900727	0.00177802
2	chr12:108838690:C:A	108838690	NA,A	NA,C	NA,1	NA,inf	NA,inf	NA,1.93027	0.000891963	0.00176652
2	chr12:109608246:T:C	109608246	C,C	T,T	1,1	inf,inf	inf,inf	2.13643,0.428745	0.000884457	0.00169632
2	chr12:109211334:T:C	109211334	NA,C	NA,T	NA,1	NA,inf	NA,inf	NA,1.43613	0.000879931	0.00173681
2	chr12:108946826:C:T	108946826	T,NA	C,NA	1,NA	inf,NA	inf,NA	1.01749,NA	0.000875831	0.0016635
2	chr12:108562002:G:A	108562002	NA,A	NA,G	NA,1	NA,-inf	NA,inf	NA,1.84459	0.000858102	0.00172638
2	chr12:109893257:T:A	109893257	NA,A	NA,T	NA,1	NA,inf	NA,inf	NA,1.54021	0.000857234	0.00184235
2	chr12:109401982:C:T	109401982	T,T	C,C	1,1	inf,-inf	inf,inf	0.988716,2.39252	0.000855701	0.00175533
2	chr12:108551950:T:TA	108551950	NA,TA	NA,T	NA,1	NA,-inf	NA,inf	NA,1.8425	0.000855143	0.00172038
2	chr12:108571543:A:G	108571543	NA,G	NA,A	NA,1	NA,-inf	NA,inf	NA,1.84241	0.000852568	0.00171607
2	chr12:109230373:G:A	109230373	NA,A	NA,G	NA,1	NA,inf	NA,inf	NA,1.40624	0.000847957	0.00167276
2	chr12:109226876:G:C	109226876	NA,C	NA,G	NA,1	NA,inf	NA,inf	NA,1.4108	0.000846518	0.00167183
2	chr12:109399521:G:A	109399521	A,A	G,G	1,1	inf,-inf	inf,inf	0.95808,2.42465	0.000843033	0.0017311
2	chr12:109215566:A:G	109215566	NA,G	NA,A	NA,1	NA,inf	NA,inf	NA,1.41691	0.00084193	0.00166187
2	chr12:109215639:C:T	109215639	NA,T	NA,C	NA,1	NA,inf	NA,inf	NA,1.41666	0.000841626	0.0016613
2	chr12:109345028:A:G	109345028	G,G	A,A	1,1	inf,-inf	inf,inf	0.447394,2.47943	0.000835408	0.00170168
2	chr12:108560254:C:T	108560254	NA,T	NA,C	NA,1	NA,-inf	NA,inf	NA,1.82887	0.000834371	0.00167861
2	chr12:109595929:C:A	109595929	A,A	C,C	1,1	inf,inf	inf,inf	2.1234,0.519354	0.000832915	0.00162848
2	chr12:108893960:A:C	108893960	NA,C	NA,A	NA,1	NA,inf	NA,inf	NA,1.42405	0.000830597	0.00164377
2	chr12:109542461:G:A	109542461	A,A	G,G	1,1	inf,-inf	inf,inf	1.99335,0.573399	0.000823665	0.00158644
2	chr12:109498251:T:C	109498251	C,NA	T,NA	1,NA	inf,NA	inf,NA	1.98249,NA	0.000814967	0.00156502
2	chr12:108567426:A:G	108567426	NA,G	NA,A	NA,1	NA,-inf	NA,inf	NA,1.81339	0.000813024	0.00163573
2	chr12:108569220:A:G	108569220	NA,G	NA,A	NA,1	NA,-inf	NA,inf	NA,1.80099	0.000795753	0.00160104
2	chr12:108855258:T:C	108855258	NA,C	NA,T	NA,1	NA,-inf	NA,inf	NA,1.9233	0.000784797	0.00159109
2	chr12:108563547:A:G	108563547	NA,G	NA,A	NA,1	NA,-inf	NA,inf	NA,1.79235	0.000784636	0.00157831
2	chr12:108552554:C:A	108552554	NA,A	NA,C	NA,1	NA,-inf	NA,inf	NA,1.79618	0.000776151	0.00156449
2	chr12:109163162:T:C	109163162	NA,C	NA,T	NA,1	NA,-inf	NA,inf	NA,2.11054	0.000775807	0.00152361
2	chr12:109403188:A:G	109403188	G,G	A,A	1,1	inf,-inf	inf,inf	0.953832,2.37689	0.000775692	0.00159235
2	chr12:109224991:G:A	109224991	NA,A	NA,G	NA,1	NA,inf	NA,inf	NA,1.3741	0.000775515	0.00153094
2	chr12:108563516:A:G	108563516	NA,G	NA,A	NA,1	NA,-inf	NA,inf	NA,1.78611	0.000774326	0.00155801
2	chr12:109287651:G:A	109287651	NA,A	NA,G	NA,1	NA,-inf	NA,inf	NA,1.64429	0.000768165	0.0015157
2	chr12:109167501:A:T	109167501	NA,T	NA,A	NA,1	NA,-inf	NA,inf	NA,2.10567	0.000766569	0.00150481
2	chr12:109221696:C:A	109221696	NA,A	NA,C	NA,1	NA,inf	NA,inf	NA,1.36955	0.000764855	0.00151093
2	chr12:109025188:G:A	109025188	A,NA	G,NA	1,NA	inf,NA	inf,NA	0.771543,NA	0.000761996	0.0014619
2	chr12:109255001:A:G	109255001	G,G	A,A	1,1	-inf,inf	inf,inf	1.74612,1.52514	0.00075607	0.00156386
2	chr12:108571983:C:T	108571983	NA,T	NA,C	NA,1	NA,-inf	NA,inf	NA,1.78579	0.00075287	0.00151587
2	chr12:108693869:G:A	108693869	A,NA	G,NA	1,NA	inf,NA	inf,NA	1.04266,NA	0.000750785	0.00137298
2	chr12:109539659:T:G	109539659	G,G	T,T	1,1	inf,-inf	inf,inf	1.94889,0.575094	0.000745553	0.00143783
2	chr12:109242753:C:T	109242753	NA,T	NA,C	NA,1	NA,inf	NA,inf	NA,1.34876	0.000743094	0.00146923
2	chr12:108957814:G:A	108957814	NA,A	NA,G	NA,1	NA,inf	NA,inf	NA,1.42703	0.00074157	0.00146603
2	chr12:108688447:CA:C	108688447	C,NA	CA,NA	1,NA	inf,NA	inf,NA	1.03644,NA	0.000740901	0.00135536
2	chr12:108555766:T:G	108555766	NA,G	NA,T	NA,1	NA,-inf	NA,inf	NA,1.77352	0.000739778	0.0014887
2	chr12:109248916:T:C	109248916	C,C	T,T	1,1	-inf,inf	inf,inf	1.8765,1.30455	0.000736611	0.00150779
2	chr12:108569151:G:A	108569151	NA,A	NA,G	NA,1	NA,-inf	NA,inf	NA,1.76887	0.000733839	0.00147666
2	chr12:109608590:T:C	109608590	C,NA	T,NA	1,NA	inf,NA	inf,NA	1.92091,NA	0.000732438	0.00140756
2	chr12:109712491:T:C	109712491	NA,C	NA,T	NA,1	NA,-inf	NA,inf	NA,1.56902	0.000727901	0.00142265
2	chr12:109041549:C:T	109041549	NA,T	NA,C	NA,1	NA,-inf	NA,inf	NA,1.74486	0.000722394	0.00144224
2	chr12:109620084:T:C	109620084	C,C	T,T	1,1	-inf,-inf	inf,inf	2.14942,0.0114193	0.000714489	0.00134109
2	chr12:108569153:A:T	108569153	NA,T	NA,A	NA,1	NA,-inf	NA,inf	NA,1.7533	0.000714006	0.00143663
2	chr12:108880601:TTCTGTTCCATTTCAAGGATAA:T	108880601	NA,T	NA,TTCTGTTCCATTTCAAGGATAA	NA,1	NA,inf	NA,inf	NA,1.3991	0.000713884	0.0013982
2	chr12:108880639:C:G	108880639	NA,G	NA,C	NA,1	NA,inf	NA,inf	NA,1.39849	0.000711504	0.00139451
2	chr12:108562522:T:C	108562522	NA,C	NA,T	NA,1	NA,-inf	NA,inf	NA,1.7503	0.000710379	0.00142934
2	chr12:109038516:G:A	109038516	NA,A	NA,G	NA,1	NA,-inf	NA,inf	NA,1.73081	0.000703428	0.00140454
2	chr12:109011616:A:C	109011616	NA,C	NA,A	NA,1	NA,-inf	NA,inf	NA,2.27463	0.000700848	0.00137488
2	chr12:108568304:A:G	108568304	NA,G	NA,A	NA,1	NA,-inf	NA,inf	NA,1.73878	0.000696285	0.00140092
2	chr12:108717066:G:A	108717066	NA,A	NA,G	NA,1	NA,inf	NA,inf	NA,1.5339	0.000694796	0.00134584
2	chr12:109777042:T:A	109777042	A,NA	T,NA	1,NA	-inf,NA	inf,NA	2.04667,NA	0.000688171	0.001341
2	chr12:108559257:T:G	108559257	NA,G	NA,T	NA,1	NA,-inf	NA,inf	NA,1.72724	0.000682213	0.0013725
2	chr12:109217382:A:G	109217382	NA,G	NA,A	NA,1	NA,inf	NA,inf	NA,1.3101	0.000678201	0.00134015
2	chr12:108724938:C:T	108724938	T,NA	C,NA	1,NA	inf,NA	inf,NA	1.0011,NA	0.000677156	0.00124065
2	chr12:109216367:G:A	109216367	NA,A	NA,G	NA,1	NA,inf	NA,inf	NA,1.30265	0.000672443	0.00132527
2	chr12:108680584:C:T	108680584	NA,T	NA,C	NA,1	NA,-inf	NA,inf	NA,1.58273	0.000671033	0.00134609
2	chr12:108894195:A:G	108894195	NA,G	NA,A	NA,1	NA,inf	NA,inf	NA,1.30431	0.000669926	0.00132092
2	chr12:108941987:A:C	108941987	C,C	A,A	1,1	inf,-inf	inf,inf	1.46252,0.0530353	0.000668929	0.00126025
2	chr12:109696343:G:A	109696343	NA,A	NA,G	NA,1	NA,-inf	NA,inf	NA,1.59837	0.000668539	0.0013508
2	chr12:108566960:T:A	108566960	NA,A	NA,T	NA,1	NA,-inf	NA,inf	NA,1.70133	0.000667895	0.00134255
2	chr12:108683905:A:AT	108683905	AT,NA	A,NA	1,NA	inf,NA	inf,NA	0.985705,NA	0.000650282	0.00119227
2	chr12:109041664:T:A	109041664	A,A	T,T	1,1	inf,-inf	inf,inf	0.533175,1.75697	0.000648404	0.00123771
2	chr12:108840226:G:A	108840226	NA,A	NA,G	NA,1	NA,inf	NA,inf	NA,1.29715	0.000643424	0.00125991
2	chr12:109894965:T:C	109894965	NA,C	NA,T	NA,1	NA,-inf	NA,inf	NA,2.73272	0.000640255	0.0036752
2	chr12:109607113:G:T	109607113	T,T	G,G	1,1	inf,inf	inf,inf	2.55399,0.352789	0.000639774	0.00122184
2	chr12:109201840:AC:A	109201840	NA,A	NA,AC	NA,1	NA,-inf	NA,inf	NA,1.43341	0.000636368	0.00127037
2	chr12:109663101:C:T	109663101	T,NA	C,NA	1,NA	inf,NA	inf,NA	1.52213,NA	0.000636341	0.00125173
2	chr12:109338130:G:A	109338130	A,A	G,G	1,1	inf,-inf	inf,inf	1.27848,1.93475	0.000635903	0.00132989
2	chr12:108883425:C:T	108883425	T,NA	C,NA	1,NA	-inf,NA	inf,NA	1.92518,NA	0.000631481	0.00128686
2	chr12:109673104:C:T	109673104	T,NA	C,NA	1,NA	inf,NA	inf,NA	1.52102,NA	0.000628089	0.00123579
2	chr12:108767024:C:T	108767024	NA,T	NA,C	NA,1	NA,-inf	NA,inf	NA,1.54603	0.000624465	0.00125111
2	chr12:108950645:G:A	108950645	A,A	G,G	1,1	inf,inf	inf,inf	1.42303,0.112286	0.000621486	0.00117268
2	chr12:109017292:AG:A	109017292	NA,A	NA,AG	NA,1	NA,-inf	NA,inf	NA,2.21594	0.00061285	0.0012067
2	chr12:108952936:C:T	108952936	T,T	C,C	1,1	inf,-inf	inf,inf	1.40975,0.00844213	0.000606087	0.00114348
2	chr12:109739393:G:A	109739393	A,NA	G,NA	1,NA	inf,NA	inf,NA	1.80057,NA	0.000606075	0.00119666
2	chr12:108684678:C:T	108684678	NA,T	NA,C	NA,1	NA,inf	NA,inf	NA,1.45471	0.00059674	0.0011576
2	chr12:109678880:T:C	109678880	NA,C	NA,T	NA,1	NA,-inf	NA,inf	NA,1.4462	0.000594414	0.00116358
2	chr12:108875814:T:G	108875814	NA,G	NA,T	NA,1	NA,inf	NA,inf	NA,1.32298	0.000591361	0.00116426
2	chr12:109873756:C:T	109873756	NA,T	NA,C	NA,1	NA,inf	NA,inf	NA,1.33521	0.000588763	0.00120427
2	chr12:109038069:T:C	109038069	NA,C	NA,T	NA,1	NA,-inf	NA,inf	NA,1.62164	0.000585477	0.00116876
2	chr12:108828965:C:G	108828965	NA,G	NA,C	NA,1	NA,inf	NA,inf	NA,1.24656	0.000581188	0.00113853
2	chr12:109765331:T:A	109765331	A,A	T,T	1,1	inf,inf	inf,inf	2.04939,0.680705	0.000580072	0.00121356
2	chr12:109649081:G:A	109649081	A,A	G,G	1,1	inf,-inf	inf,inf	1.99419,0.395163	0.000573958	0.00112927
2	chr12:108754760:G:A	108754760	A,NA	G,NA	1,NA	inf,NA	inf,NA	0.928209,NA	0.000572917	0.00105198
2	chr12:109050730:C:T	109050730	NA,T	NA,C	NA,1	NA,-inf	NA,inf	NA,1.61544	0.000572359	0.00114247
2	chr12:108760177:A:G	108760177	G,NA	A,NA	1,NA	inf,NA	inf,NA	0.928061,NA	0.000570269	0.00104714
2	chr12:108912147:T:TCAG	108912147	TCAG,NA	T,NA	1,NA	-inf,NA	inf,NA	2.64438,NA	0.000569651	0.00118349
2	chr12:109053915:G:A	109053915	NA,A	NA,G	NA,1	NA,-inf	NA,inf	NA,1.60814	0.000568631	0.00113458
2	chr12:109117166:C:T	109117166	NA,T	NA,C	NA,1	NA,inf	NA,inf	NA,1.15847	0.000562529	0.00112096
2	chr12:109322777:G:A	109322777	NA,A	NA,G	NA,1	NA,inf	NA,inf	NA,1.33905	0.000559482	0.00111565
2	chr12:108731719:G:T	108731719	T,T	G,G	1,1	inf,-inf	inf,inf	1.30306,0.412236	0.00055431	0.000998427
2	chr12:109895448:G:A	109895448	NA,A	NA,G	NA,1	NA,-inf	NA,inf	NA,2.59596	0.000542715	0.00285244
2	chr12:109886620:A:G	109886620	NA,G	NA,A	NA,1	NA,inf	NA,inf	NA,1.28215	0.000533277	0.00109012
2	chr12:109079489:G:A	109079489	NA,A	NA,G	NA,1	NA,-inf	NA,inf	NA,1.56758	0.000529169	0.00105635
2	chr12:109905200:A:T	109905200	NA,T	NA,A	NA,1	NA,inf	NA,inf	NA,1.27913	0.00052546	0.00111823
2	chr12:109743433:T:A	109743433	NA,A	NA,T	NA,1	NA,-inf	NA,inf	NA,2.30571	0.000522387	0.00202478
2	chr12:109892657:GC:G	109892657	NA,G	NA,GC	NA,1	NA,inf	NA,inf	NA,1.23972	0.000517569	0.00105654
2	chr12:109855345:C:T	109855345	NA,T	NA,C	NA,1	NA,inf	NA,inf	NA,1.27037	0.000517069	0.0010565
2	chr12:109842758:TA:T	109842758	NA,T	NA,TA	NA,1	NA,-inf	NA,inf	NA,1.43727	0.000514168	0.000998175
2	chr12:109876752:G:GA	109876752	GA,GA	G,G	1,1	-inf,-inf	inf,inf	0.0079554,3.35402	0.000512517	0.00151735
2	chr12:109066665:A:G	109066665	NA,G	NA,A	NA,1	NA,-inf	NA,inf	NA,1.54521	0.000510666	0.00101932
2	chr12:109891626:T:C	109891626	C,C	T,T	1,1	inf,-inf	inf,inf	2.35855,0.20981	0.000510575	0.00102384
2	chr12:108967055:G:A	108967055	NA,A	NA,G	NA,1	NA,-inf	NA,inf	NA,2.0523	0.000510287	0.000997208
2	chr12:109076172:T:C	109076172	NA,C	NA,T	NA,1	NA,-inf	NA,inf	NA,1.54414	0.000509812	0.00101763
2	chr12:109212599:C:T	109212599	NA,T	NA,C	NA,1	NA,inf	NA,inf	NA,1.14626	0.000504345	0.0010021
2	chr12:109247740:A:G	109247740	G,G	A,A	1,1	-inf,inf	inf,inf	1.5471,1.48389	0.000493821	0.00102372
2	chr12:109613351:C:G	109613351	NA,G	NA,C	NA,1	NA,-inf	NA,inf	NA,1.42686	0.000491998	0.000958401
2	chr12:109618677:G:C	109618677	C,C	G,G	1,1	-inf,-inf	inf,inf	1.95783,0.0433162	0.000491089	0.000922864
2	chr12:109410075:AT:A	109410075	NA,A	NA,AT	NA,1	NA,inf	NA,inf	NA,1.19626	0.000486135	0.000960682
2	chr12:109857964:G:A	109857964	A,NA	G,NA	1,NA	-inf,NA	inf,NA	1.66094,NA	0.000471137	0.000937004
2	chr12:109921677:T:TA	109921677	TA,NA	T,NA	1,NA	inf,NA	inf,NA	1.63123,NA	0.000464453	0.000911094
2	chr12:108775257:C:T	108775257	T,NA	C,NA	1,NA	inf,NA	inf,NA	0.84377,NA	0.00046423	0.000855321
2	chr12:109566929:C:G	109566929	NA,G	NA,C	NA,1	NA,-inf	NA,inf	NA,1.74346	0.000459705	0.000946071
2	chr12:109612438:T:C	109612438	C,NA	T,NA	1,NA	inf,NA	inf,NA	1.59915,NA	0.00045602	0.000893567
2	chr12:109293914:C:T	109293914	NA,T	NA,C	NA,1	NA,inf	NA,inf	NA,1.23606	0.000455497	0.000907989
2	chr12:109764645:G:A	109764645	A,A	G,G	1,1	inf,inf	inf,inf	0.745281,2.36295	0.000452062	0.000953251
2	chr12:108880635:AC:A	108880635	NA,A	NA,AC	NA,1	NA,inf	NA,inf	NA,1.15054	0.000442115	0.000868193
2	chr12:109934405:G:A	109934405	A,NA	G,NA	1,NA	inf,NA	inf,NA	1.59908,NA	0.000438363	0.000859853
2	chr12:109620797:G:A	109620797	NA,A	NA,G	NA,1	NA,inf	NA,inf	NA,1.03412	0.000436309	0.000880831
2	chr12:109889357:C:T	109889357	NA,T	NA,C	NA,1	NA,-inf	NA,inf	NA,1.29576	0.000429545	0.000841321
2	chr12:108625093:G:A	108625093	NA,A	NA,G	NA,1	NA,-inf	NA,inf	NA,1.29792	0.000427461	0.000855981
2	chr12:109411074:A:G	109411074	NA,G	NA,A	NA,1	NA,-inf	NA,inf	NA,1.6521	0.0004261	0.000870204
2	chr12:109155201:G:A	109155201	NA,A	NA,G	NA,1	NA,inf	NA,inf	NA,0.983879	0.000425117	0.000825863
2	chr12:109249140:A:G	109249140	G,G	A,A	1,1	-inf,inf	inf,inf	1.59588,1.26074	0.000422387	0.000865602
2	chr12:109472347:C:T	109472347	NA,T	NA,C	NA,1	NA,-inf	NA,inf	NA,1.69014	0.000422284	0.000868755
2	chr12:108756413:ACT:A	108756413	NA,A	NA,ACT	NA,1	NA,inf	NA,inf	NA,1.25414	0.000421858	0.000819163
2	chr12:108899507:T:C	108899507	C,NA	T,NA	1,NA	inf,NA	inf,NA	0.844605,NA	0.000420708	0.000794411
2	chr12:109315509:T:C	109315509	NA,C	NA,T	NA,1	NA,-inf	NA,inf	NA,1.56375	0.000419965	0.000838398
2	chr12:109341811:T:C	109341811	C,C	T,T	1,1	inf,-inf	inf,inf	0.444595,2.0414	0.000417733	0.000843683
2	chr12:109837943:G:A	109837943	NA,A	NA,G	NA,1	NA,inf	NA,inf	NA,1.16266	0.000415189	0.00084171
2	chr12:109320326:C:T	109320326	NA,T	NA,C	NA,1	NA,inf	NA,inf	NA,1.17627	0.000414508	0.000825506
2	chr12:108986419:T:C	108986419	NA,C	NA,T	NA,1	NA,inf	NA,inf	NA,1.85982	0.000413723	0.000827466
2	chr12:109039674:G:A	109039674	A,NA	G,NA	1,NA	-inf,NA	inf,NA	2.57849,NA	0.000410625	0.000833848
2	chr12:108978736:G:T	108978736	NA,T	NA,G	NA,1	NA,-inf	NA,inf	NA,1.91461	0.000408758	0.000800697
2	chr12:109040510:C:A	109040510	NA,A	NA,C	NA,1	NA,-inf	NA,inf	NA,2.09417	0.000407067	0.000801437
2	chr12:108905478:C:A	108905478	NA,A	NA,C	NA,1	NA,-inf	NA,inf	NA,1.71322	0.000404681	0.000802252
2	chr12:109626420:A:C	109626420	C,C	A,A	1,1	-inf,inf	inf,inf	2.04609,0.179736	0.000402141	0.000762488
2	chr12:109740773:C:T	109740773	NA,T	NA,C	NA,1	NA,inf	NA,inf	NA,1.11134	0.000396535	0.000798903
2	chr12:109203556:TGCTC:T	109203556	NA,T	NA,TGCTC	NA,1	NA,inf	NA,inf	NA,1.01362	0.000393084	0.000767065
2	chr12:109347082:A:AC	109347082	NA,AC	NA,A	NA,1	NA,-inf	NA,inf	NA,1.37506	0.000391945	0.000776107
2	chr12:108996582:C:T	108996582	NA,T	NA,C	NA,1	NA,-inf	NA,inf	NA,1.31869	0.000391065	0.000773723
2	chr12:109088837:C:G	109088837	NA,G	NA,C	NA,1	NA,-inf	NA,inf	NA,1.38664	0.000390938	0.000779935
2	chr12:109102232:C:G	109102232	NA,G	NA,C	NA,1	NA,inf	NA,inf	NA,1.01117	0.000389143	0.000779672
2	chr12:109105351:C:T	109105351	NA,T	NA,C	NA,1	NA,inf	NA,inf	NA,1.01433	0.000388557	0.000778652
2	chr12:109043615:T:A	109043615	NA,A	NA,T	NA,1	NA,-inf	NA,inf	NA,2.09169	0.000388146	0.000763944
2	chr12:108918399:G:A	108918399	NA,A	NA,G	NA,1	NA,-inf	NA,inf	NA,1.40354	0.000387938	0.000787698
2	chr12:109920945:C:T	109920945	T,T	C,C	1,1	-inf,-inf	inf,inf	1.18057,2.70548	0.000387877	0.00152161
2	chr12:109879835:G:T	109879835	NA,T	NA,G	NA,1	NA,-inf	NA,inf	NA,1.23375	0.000386228	0.000756768
2	chr12:109261811:T:C	109261811	C,C	T,T	1,1	-inf,inf	inf,inf	1.66482,0.970835	0.000386104	0.000756825
2	chr12:109078314:C:T	109078314	T,NA	C,NA	1,NA	inf,NA	inf,NA	2.45082,NA	0.000384181	0.000737829
2	chr12:108999780:A:G	108999780	G,G	A,A	1,1	inf,-inf	inf,inf	0.93869,0.808791	0.00038354	0.000738209
2	chr12:109260761:T:A	109260761	A,A	T,T	1,1	-inf,inf	inf,inf	1.88731,0.416542	0.000381301	0.000739619
2	chr12:109810752:A:G	109810752	G,NA	A,NA	1,NA	-inf,NA	inf,NA	0.913239,NA	0.000379565	0.00073753
2	chr12:109124788:C:T	109124788	NA,T	NA,C	NA,1	NA,inf	NA,inf	NA,1.00264	0.000379374	0.000760052
2	chr12:109827665:CAT:C	109827665	NA,C	NA,CAT	NA,1	NA,-inf	NA,inf	NA,1.19774	0.000378773	0.000734429
2	chr12:109857023:G:T	109857023	NA,T	NA,G	NA,1	NA,inf	NA,inf	NA,1.09971	0.000378089	0.000768468
2	chr12:108688946:G:T	108688946	T,T	G,G	1,1	inf,-inf	inf,inf	1.16954,0.421521	0.000377983	0.000684823
2	chr12:109641271:T:C	109641271	NA,C	NA,T	NA,1	NA,-inf	NA,inf	NA,1.28525	0.000377658	0.000788914
2	chr12:108785647:C:T	108785647	NA,T	NA,C	NA,1	NA,-inf	NA,inf	NA,1.23958	0.000374806	0.000750461
2	chr12:109250784:C:T	109250784	T,T	C,C	1,1	-inf,inf	inf,inf	1.64555,0.975037	0.000368636	0.000720893
2	chr12:108961702:T:C	108961702	NA,C	NA,T	NA,1	NA,inf	NA,inf	NA,1.05652	0.000368209	0.000729383
2	chr12:109063825:C:G	109063825	NA,G	NA,C	NA,1	NA,-inf	NA,inf	NA,1.13691	0.000364705	0.00073837
2	chr12:109885581:C:T	109885581	NA,T	NA,C	NA,1	NA,-inf	NA,inf	NA,1.19732	0.000363845	0.000712747
2	chr12:109574961:A:G	109574961	G,G	A,A	1,1	inf,-inf	inf,inf	2.34912,0.980025	0.000363066	0.000721078
2	chr12:108562299:C:T	108562299	NA,T	NA,C	NA,1	NA,-inf	NA,inf	NA,1.2541	0.000358333	0.000728916
2	chr12:109124363:A:G	109124363	NA,G	NA,A	NA,1	NA,inf	NA,inf	NA,0.965035	0.000357815	0.00071574
2	chr12:109918080:G:A	109918080	A,A	G,G	1,1	-inf,-inf	inf,inf	1.18036,2.65104	0.000357554	0.00138686
2	chr12:109194446:CTTGGCCTCCCAAAGTGCTGGGATTACAGGCATGAGCCACCCCCCAACCTCTGCCTCTGTGTGTGCATGTGTGTGTGTGTGTGTGTGTGTGTGTGTGTGTGTGTTTACA:C	109194446	NA,C	NA,CTTGGCCTCCCAAAGTGCTGGGATTACAGGCATGAGCCACCCCCCAACCTCTGCCTCTGTGTGTGCATGTGTGTGTGTGTGTGTGTGTGTGTGTGTGTGTGTGTTTACA	NA,1	NA,-inf	NA,inf	NA,1.23167	0.000350562	0.000703613
2	chr12:109302598:A:C	109302598	NA,C	NA,A	NA,1	NA,inf	NA,inf	NA,1.08817	0.000350145	0.00069783
2	chr12:109322449:T:G	109322449	NA,G	NA,T	NA,1	NA,-inf	NA,inf	NA,1.45041	0.000349569	0.000697062
2	chr12:108798249:G:A	108798249	NA,A	NA,G	NA,1	NA,-inf	NA,inf	NA,1.19321	0.000347524	0.000696902
2	chr12:109457338:T:C	109457338	C,C	T,T	1,1	-inf,inf	inf,inf	1.30547,1.52691	0.000346972	0.000716392
2	chr12:109075847:T:C	109075847	NA,C	NA,T	NA,1	NA,inf	NA,inf	NA,0.944683	0.000344964	0.000686346
2	chr12:109467417:C:T	109467417	T,T	C,C	1,1	-inf,inf	inf,inf	1.29664,1.52703	0.00034416	0.000711153
2	chr12:108923201:G:A	108923201	A,NA	G,NA	1,NA	inf,NA	inf,NA	2.11636,NA	0.00034293	0.000656063
2	chr12:109662769:TTAC:T	109662769	T,NA	TTAC,NA	1,NA	inf,NA	inf,NA	1.25776,NA	0.000341965	0.000672208
2	chr12:109291626:G:A	109291626	NA,A	NA,G	NA,1	NA,inf	NA,inf	NA,1.07259	0.000341357	0.000680208
2	chr12:108915795:C:T	108915795	T,T	C,C	1,1	inf,-inf	inf,inf	1.1397,0.695216	0.000341277	0.000655393
2	chr12:109129264:C:T	109129264	NA,T	NA,C	NA,1	NA,inf	NA,inf	NA,0.943368	0.000338167	0.000677194
2	chr12:109167088:T:A	109167088	NA,A	NA,T	NA,1	NA,inf	NA,inf	NA,0.810173	0.00033751	0.000655793
2	chr12:109167089:C:G	109167089	NA,G	NA,C	NA,1	NA,inf	NA,inf	NA,0.809094	0.000336809	0.000654429
2	chr12:109310992:C:T	109310992	NA,T	NA,C	NA,1	NA,-inf	NA,inf	NA,1.42365	0.000336055	0.000670176
2	chr12:108762061:G:T	108762061	NA,T	NA,G	NA,1	NA,inf	NA,inf	NA,0.974769	0.000335994	0.000658263
2	chr12:109660259:T:C	109660259	C,C	T,T	1,1	inf,inf	inf,inf	1.54748,0.151168	0.000334955	0.000645968
2	chr12:109529127:C:T	109529127	T,T	C,C	1,1	inf,inf	inf,inf	1.83712,0.234869	0.000334493	0.000651014
2	chr12:108801620:C:T	108801620	T,NA	C,NA	1,NA	-inf,NA	inf,NA	1.10136,NA	0.000334429	0.000705882
2	chr12:109922313:G:A	109922313	NA,A	NA,G	NA,1	NA,-inf	NA,inf	NA,2.13786	0.000333288	0.00140586
2	chr12:109311389:T:C	109311389	NA,C	NA,T	NA,1	NA,-inf	NA,inf	NA,1.41517	0.000331739	0.000661487
2	chr12:109515182:G:T	109515182	T,T	G,G	1,1	inf,-inf	inf,inf	1.38435,1.05053	0.000328744	0.000658741
2	chr12:109324300:C:T	109324300	NA,T	NA,C	NA,1	NA,-inf	NA,inf	NA,1.40779	0.000328594	0.000654874
2	chr12:108965901:G:A	108965901	A,A	G,G	1,1	-inf,inf	inf,inf	0.507624,1.16325	0.000328105	0.000689568
2	chr12:108984732:G:A	108984732	NA,A	NA,G	NA,1	NA,-inf	NA,inf	NA,1.75443	0.000327058	0.000641134
2	chr12:108551834:A:G	108551834	G,G	A,A	1,1	inf,inf	inf,inf	1.34795,1.93937	0.000326292	0.000716979
2	chr12:109173668:C:T	109173668	NA,T	NA,C	NA,1	NA,inf	NA,inf	NA,0.856223	0.000325843	0.000628439
2	chr12:108553876:G:C	108553876	C,C	G,G	1,1	inf,inf	inf,inf	1.35422,1.93572	0.000325813	0.000716536
2	chr12:109327669:C:T	109327669	NA,T	NA,C	NA,1	NA,inf	NA,inf	NA,1.03568	0.000325747	0.000648104
2	chr12:109685530:G:A	109685530	NA,A	NA,G	NA,1	NA,inf	NA,inf	NA,1.04135	0.000324676	0.000668822
2	chr12:109448025:G:T	109448025	T,T	G,G	1,1	inf,inf	inf,inf	2.05797,0.703272	0.000324478	0.000630912
2	chr12:109412144:A:T	109412144	NA,T	NA,A	NA,1	NA,-inf	NA,inf	NA,1.11281	0.000324107	0.000640744
2	chr12:109219019:G:A	109219019	NA,A	NA,G	NA,1	NA,inf	NA,inf	NA,1.20716	0.000323527	0.000637493
2	chr12:109633412:C:T	109633412	T,NA	C,NA	1,NA	inf,NA	inf,NA	1.436,NA	0.000322914	0.000629069
2	chr12:109334790:C:T	109334790	T,NA	C,NA	1,NA	-inf,NA	inf,NA	0.9014,NA	0.000322868	0.000658031
2	chr12:109650190:G:A	109650190	A,A	G,G	1,1	inf,-inf	inf,inf	1.47237,0.853239	0.000322143	0.000639364
2	chr12:109314882:T:G	109314882	NA,G	NA,T	NA,1	NA,-inf	NA,inf	NA,1.39699	0.000322077	0.00064257
2	chr12:109415471:A:G	109415471	NA,G	NA,A	NA,1	NA,-inf	NA,inf	NA,1.10632	0.000320471	0.000633561
2	chr12:108743966:C:T	108743966	NA,T	NA,C	NA,1	NA,-inf	NA,inf	NA,1.17275	0.000320314	0.000626096
2	chr12:109458200:G:T	109458200	T,NA	G,NA	1,NA	-inf,NA	inf,NA	1.09234,NA	0.000319739	0.000588625
2	chr12:109302931:T:C	109302931	NA,C	NA,T	NA,1	NA,-inf	NA,inf	NA,1.38558	0.000318819	0.00063527
2	chr12:109851750:G:A	109851750	NA,A	NA,G	NA,1	NA,-inf	NA,inf	NA,1.15688	0.000317415	0.000593429
2	chr12:109540536:T:G	109540536	G,G	T,T	1,1	inf,inf	inf,inf	1.81214,0.236033	0.000317007	0.000617055
2	chr12:108996761:G:A	108996761	NA,A	NA,G	NA,1	NA,inf	NA,inf	NA,1.66066	0.000316369	0.000622842
2	chr12:109461108:G:C	109461108	C,C	G,G	1,1	inf,inf	inf,inf	1.87207,0.144989	0.000315789	0.000612248
2	chr12:108780845:C:T	108780845	T,T	C,C	1,1	inf,-inf	inf,inf	1.04268,0.447837	0.000315212	0.00057303
2	chr12:108982661:A:G	108982661	NA,G	NA,A	NA,1	NA,-inf	NA,inf	NA,1.75303	0.000314968	0.000618086
2	chr12:109282583:C:T	109282583	NA,T	NA,C	NA,1	NA,inf	NA,inf	NA,1.02931	0.000314614	0.000627784
2	chr12:109324223:T:C	109324223	NA,C	NA,T	NA,1	NA,-inf	NA,inf	NA,1.38031	0.000313618	0.000625205
2	chr12:108966104:C:T	108966104	NA,T	NA,C	NA,1	NA,-inf	NA,inf	NA,1.12548	0.000312156	0.000614624
2	chr12:108945584:T:C	108945584	NA,C	NA,T	NA,1	NA,inf	NA,inf	NA,1.21201	0.000312055	0.000622614
2	chr12:108553099:G:T	108553099	T,T	G,G	1,1	inf,inf	inf,inf	1.32378,1.9373	0.000311663	0.000684231
2	chr12:108559322:A:C	108559322	C,C	A,A	1,1	inf,inf	inf,inf	1.32494,1.93394	0.000311248	0.000683412
2	chr12:109823183:C:T	109823183	NA,T	NA,C	NA,1	NA,-inf	NA,inf	NA,1.079	0.000311168	0.000601193
2	chr12:109300271:C:T	109300271	NA,T	NA,C	NA,1	NA,-inf	NA,inf	NA,1.36912	0.000310004	0.000618017
2	chr12:108817153:G:A	108817153	NA,A	NA,G	NA,1	NA,inf	NA,inf	NA,1.43297	0.000309813	0.000616413
2	chr12:109755109:G:A	109755109	A,NA	G,NA	1,NA	-inf,NA	inf,NA	0.836744,NA	0.000308123	0.00060211
2	chr12:109215335:G:A	109215335	NA,A	NA,G	NA,1	NA,-inf	NA,inf	NA,1.2234	0.000307345	0.000599766
2	chr12:109677870:G:A	109677870	NA,A	NA,G	NA,1	NA,inf	NA,inf	NA,0.955776	0.000307132	0.000617768
2	chr12:108973860:G:A	108973860	NA,A	NA,G	NA,1	NA,inf	NA,inf	NA,0.962286	0.000307114	0.000599794
2	chr12:109183804:T:C	109183804	C,C	T,T	1,1	-inf,-inf	inf,inf	0.633157,0.453053	0.000306709	0.000612695
2	chr12:109505104:C:T	109505104	T,T	C,C	1,1	inf,inf	inf,inf	1.82975,0.198332	0.000306255	0.000595078
2	chr12:109897476:CT:C	109897476	NA,C	NA,CT	NA,1	NA,-inf	NA,inf	NA,1.09991	0.000306196	0.000600551
2	chr12:109051615:G:A	109051615	NA,A	NA,G	NA,1	NA,-inf	NA,inf	NA,1.02563	0.000303444	0.000613334
2	chr12:109458511:G:T	109458511	T,T	G,G	1,1	-inf,inf	inf,inf	1.25736,1.49711	0.000302903	0.000625485
2	chr12:109083346:A:G	109083346	NA,G	NA,A	NA,1	NA,-inf	NA,inf	NA,1.73144	0.000302225	0.00061736
2	chr12:108656372:G:A	108656372	A,A	G,G	1,1	inf,-inf	inf,inf	0.866724,0.997208	0.000301095	0.000555558
2	chr12:109071330:G:T	109071330	NA,T	NA,G	NA,1	NA,inf	NA,inf	NA,0.873116	0.000300589	0.000597665
2	chr12:109269459:G:C	109269459	NA,C	NA,G	NA,1	NA,inf	NA,inf	NA,1.00475	0.00030019	0.000599507
2	chr12:109651032:G:A	109651032	A,A	G,G	1,1	inf,-inf	inf,inf	1.43328,0.864382	0.000300086	0.000595572
2	chr12:109502762:A:G	109502762	NA,G	NA,A	NA,1	NA,inf	NA,inf	NA,1.36019	0.000299392	0.00060548
2	chr12:109002150:T:C	109002150	NA,C	NA,T	NA,1	NA,inf	NA,inf	NA,1.6197	0.000298765	0.000588126
2	chr12:108959502:C:T	108959502	NA,T	NA,C	NA,1	NA,-inf	NA,inf	NA,1.20914	0.000298649	0.000604978
2	chr12:108725106:A:G	108725106	G,G	A,A	1,1	inf,-inf	inf,inf	1.11197,0.341358	0.000297657	0.000540151
2	chr12:109497276:G:A	109497276	A,A	G,G	1,1	inf,inf	inf,inf	1.81005,0.221376	0.000297193	0.000578464
2	chr12:109652358:G:A	109652358	A,A	G,G	1,1	inf,-inf	inf,inf	1.45116,0.828582	0.000297141	0.000589379
2	chr12:109550057:C:A	109550057	A,A	C,C	1,1	inf,inf	inf,inf	1.76263,0.222033	0.000296734	0.000573464
2	chr12:109616630:C:T	109616630	NA,T	NA,C	NA,1	NA,inf	NA,inf	NA,1.17454	0.000295418	0.000588502
2	chr12:108876955:T:C	108876955	NA,C	NA,T	NA,1	NA,-inf	NA,inf	NA,1.38377	0.000295194	0.00059453
2	chr12:109534018:G:A	109534018	A,NA	G,NA	1,NA	-inf,NA	inf,NA	1.05075,NA	0.000293915	0.000541854
2	chr12:109649870:G:C	109649870	C,C	G,G	1,1	inf,-inf	inf,inf	1.45195,0.81593	0.000292857	0.000580789
2	chr12:108628695:G:A	108628695	A,NA	G,NA	1,NA	inf,NA	inf,NA	1.24298,NA	0.000290753	0.000554766
2	chr12:109649722:C:G	109649722	G,G	C,C	1,1	inf,-inf	inf,inf	1.40298,0.8879	0.000289984	0.000575984
2	chr12:108974343:G:C	108974343	C,C	G,G	1,1	inf,-inf	inf,inf	1.12064,0.36792	0.000288535	0.000553446
2	chr12:109898453:G:A	109898453	A,A	G,G	1,1	inf,inf	inf,inf	0.991639,1.58275	0.000285678	0.000575351
2	chr12:109255610:C:T	109255610	NA,T	NA,C	NA,1	NA,inf	NA,inf	NA,0.977114	0.000284756	0.000568243
2	chr12:109653052:A:G	109653052	G,G	A,A	1,1	inf,-inf	inf,inf	1.43233,0.83358	0.000284583	0.000565267
2	chr12:109265287:C:T	109265287	NA,T	NA,C	NA,1	NA,-inf	NA,inf	NA,0.977696	0.000284457	0.000589331
2	chr12:108968055:T:C	108968055	NA,C	NA,T	NA,1	NA,-inf	NA,inf	NA,1.06958	0.000284215	0.000559673
2	chr12:109884293:A:G	109884293	NA,G	NA,A	NA,1	NA,inf	NA,inf	NA,0.928795	0.000283962	0.000572538
2	chr12:108639839:G:A	108639839	NA,A	NA,G	NA,1	NA,-inf	NA,inf	NA,1.26462	0.000282604	0.000567249
2	chr12:109481532:C:A	109481532	A,A	C,C	1,1	inf,inf	inf,inf	1.80218,0.186566	0.000282146	0.000548371
2	chr12:109250241:A:G	109250241	G,NA	A,NA	1,NA	inf,NA	inf,NA	1.39177,NA	0.000282092	0.000551147
2	chr12:109652086:G:T	109652086	T,T	G,G	1,1	inf,-inf	inf,inf	1.43553,0.813081	0.000281706	0.00055865
2	chr12:109652062:G:A	109652062	A,A	G,G	1,1	inf,-inf	inf,inf	1.42176,0.834337	0.000280897	0.000557251
2	chr12:109897795:T:C	109897795	NA,C	NA,T	NA,1	NA,-inf	NA,inf	NA,1.04504	0.000279829	0.000548714
2	chr12:108906830:G:A	108906830	NA,A	NA,G	NA,1	NA,-inf	NA,inf	NA,1.45661	0.000279819	0.000554315
2	chr12:109116177:G:A	109116177	A,NA	G,NA	1,NA	inf,NA	inf,NA	1.98124,NA	0.000279763	0.000543214
2	chr12:109641943:G:A	109641943	NA,A	NA,G	NA,1	NA,-inf	NA,inf	NA,1.03803	0.000279633	0.000564371
2	chr12:108871754:T:C	108871754	NA,C	NA,T	NA,1	NA,-inf	NA,inf	NA,1.31961	0.000279319	0.000579483
2	chr12:108777672:A:T	108777672	T,NA	A,NA	1,NA	-inf,NA	inf,NA	1.56572,NA	0.0002787	0.000582263
2	chr12:109631066:C:T	109631066	NA,T	NA,C	NA,1	NA,inf	NA,inf	NA,1.29803	0.000278618	0.000565866
2	chr12:108899197:A:G	108899197	G,G	A,A	1,1	inf,inf	inf,inf	1.03556,0.00644238	0.000278212	0.000512919
2	chr12:109864336:G:A	109864336	NA,A	NA,G	NA,1	NA,-inf	NA,inf	NA,1.91847	0.000277497	0.00100844
2	chr12:108568592:G:A	108568592	A,A	G,G	1,1	inf,inf	inf,inf	1.27345,1.91779	0.000276744	0.000606601
2	chr12:109196034:A:G	109196034	NA,G	NA,A	NA,1	NA,-inf	NA,inf	NA,1.12082	0.000275587	0.000549497
2	chr12:109274758:C:A	109274758	NA,A	NA,C	NA,1	NA,-inf	NA,inf	NA,0.958288	0.000274726	0.000568775
2	chr12:109659403:G:A	109659403	A,A	G,G	1,1	inf,inf	inf,inf	1.47108,0.105989	0.000273902	0.000527245
2	chr12:109835728:G:A	109835728	NA,A	NA,G	NA,1	NA,-inf	NA,inf	NA,0.955485	0.000273432	0.000516218
2	chr12:109182359:A:C	109182359	NA,C	NA,A	NA,1	NA,inf	NA,inf	NA,0.817848	0.000273145	0.000539546
2	chr12:109189780:G:A	109189780	NA,A	NA,G	NA,1	NA,-inf	NA,inf	NA,1.14599	0.000272976	0.000548316
2	chr12:109067275:G:A	109067275	NA,A	NA,G	NA,1	NA,-inf	NA,inf	NA,0.91192	0.000271187	0.000547172
2	chr12:109288557:A:G	109288557	NA,G	NA,A	NA,1	NA,inf	NA,inf	NA,0.942058	0.000270906	0.000539019
2	chr12:109936977:G:A	109936977	NA,A	NA,G	NA,1	NA,-inf	NA,inf	NA,2.00473	0.000270836	0.0011043
2	chr12:109814231:C:T	109814231	NA,T	NA,C	NA,1	NA,inf	NA,inf	NA,0.979133	0.000270188	0.000539489
2	chr12:108593921:G:A	108593921	NA,A	NA,G	NA,1	NA,inf	NA,inf	NA,0.942611	0.000269111	0.00053365
2	chr12:109056145:G:A	109056145	A,A	G,G	1,1	inf,inf	inf,inf	0.643229,0.102961	0.000268345	0.000515843
2	chr12:109059016:A:G	109059016	NA,G	NA,A	NA,1	NA,-inf	NA,inf	NA,1.16451	0.000267642	0.000535404
2	chr12:109004559:G:C	109004559	NA,C	NA,G	NA,1	NA,inf	NA,inf	NA,1.6052	0.000267125	0.000524766
2	chr12:109671860:G:A	109671860	NA,A	NA,G	NA,1	NA,inf	NA,inf	NA,1.20095	0.000266902	0.000542272
2	chr12:108847006:C:G	108847006	NA,G	NA,C	NA,1	NA,-inf	NA,inf	NA,0.730951	0.00026614	0.000526791
2	chr12:109318255:A:G	109318255	NA,G	NA,A	NA,1	NA,inf	NA,inf	NA,0.931302	0.000265964	0.000529786
2	chr12:108988757:A:C	108988757	NA,C	NA,A	NA,1	NA,inf	NA,inf	NA,1.5785	0.000265369	0.000531232
2	chr12:109254865:C:T	109254865	NA,T	NA,C	NA,1	NA,-inf	NA,inf	NA,1.09577	0.000264758	0.000528702
2	chr12:108876352:G:A	108876352	NA,A	NA,G	NA,1	NA,-inf	NA,inf	NA,1.33094	0.000263818	0.000532342
2	chr12:108872887:C:G	108872887	G,G	C,C	1,1	inf,inf	inf,inf	1.34962,0.382395	0.000263378	0.000476955
2	chr12:109259991:A:G	109259991	G,G	A,A	1,1	-inf,inf	inf,inf	1.55255,0.545424	0.000262404	0.000509017
2	chr12:109806523:T:C	109806523	NA,C	NA,T	NA,1	NA,inf	NA,inf	NA,0.895469	0.000262307	0.000532417
2	chr12:109066819:G:A	109066819	NA,A	NA,G	NA,1	NA,-inf	NA,inf	NA,0.952271	0.000262124	0.000529265
2	chr12:108600356:T:G	108600356	NA,G	NA,T	NA,1	NA,-inf	NA,inf	NA,1.02159	0.000262014	0.000522872
2	chr12:108909789:G:A	108909789	NA,A	NA,G	NA,1	NA,-inf	NA,inf	NA,1.40885	0.000261522	0.000517968
2	chr12:109526664:A:T	109526664	T,T	A,A	1,1	inf,inf	inf,inf	1.51593,1.57736	0.000260516	0.000509347
2	chr12:108944914:G:A	108944914	A,A	G,G	1,1	inf,inf	inf,inf	2.61787,1.75788	0.000260156	0.000525654
2	chr12:108903586:G:A	108903586	NA,A	NA,G	NA,1	NA,inf	NA,inf	NA,0.781422	0.000259948	0.000511482
2	chr12:109556403:C:G	109556403	G,G	C,C	1,1	inf,inf	inf,inf	1.6931,0.217224	0.000259776	0.00050172
2	chr12:109559024:G:A	109559024	NA,A	NA,G	NA,1	NA,inf	NA,inf	NA,1.25641	0.00025899	0.000522741
2	chr12:108844315:G:C	108844315	NA,C	NA,G	NA,1	NA,inf	NA,inf	NA,1.32931	0.000257421	0.000510937
2	chr12:108552450:T:C	108552450	C,C	T,T	1,1	inf,inf	inf,inf	1.2477,1.9278	0.000256821	0.000563135
2	chr12:109386732:C:A	109386732	NA,A	NA,C	NA,1	NA,-inf	NA,inf	NA,1.34703	0.000256134	0.000520895
2	chr12:108901694:A:C	108901694	NA,C	NA,A	NA,1	NA,-inf	NA,inf	NA,1.39149	0.000255587	0.000506218
2	chr12:109621935:C:T	109621935	T,T	C,C	1,1	-inf,-inf	inf,inf	1.66339,0.0102851	0.000254612	0.000504724
2	chr12:109169614:G:C	109169614	NA,C	NA,G	NA,1	NA,-inf	NA,inf	NA,1.11017	0.000253858	0.000499581
2	chr12:109767509:A:G	109767509	NA,G	NA,A	NA,1	NA,-inf	NA,inf	NA,1.58675	0.000253399	0.000673646
2	chr12:109523317:C:T	109523317	T,T	C,C	1,1	inf,inf	inf,inf	1.49703,1.57833	0.000253296	0.000495368
2	chr12:109343610:A:C	109343610	C,C	A,A	1,1	inf,-inf	inf,inf	1.18427,1.50489	0.000252709	0.000515597
2	chr12:109105000:C:T	109105000	NA,T	NA,C	NA,1	NA,inf	NA,inf	NA,0.721991	0.000252241	0.000492975
2	chr12:109550398:A:C	109550398	C,C	A,A	1,1	inf,inf	inf,inf	1.68852,0.191598	0.000250354	0.0004835
2	chr12:108899360:A:G	108899360	NA,G	NA,A	NA,1	NA,-inf	NA,inf	NA,0.601438	0.000250021	0.000491203
2	chr12:108989132:C:T	108989132	NA,T	NA,C	NA,1	NA,-inf	NA,inf	NA,1.05467	0.000248901	0.000492133
2	chr12:108763920:C:T	108763920	T,NA	C,NA	1,NA	-inf,NA	inf,NA	1.48314,NA	0.000248892	0.00052282
2	chr12:109267806:A:G	109267806	G,G	A,A	1,1	-inf,inf	inf,inf	1.63984,0.709332	0.000248663	0.000485551
2	chr12:109297380:G:A	109297380	NA,A	NA,G	NA,1	NA,-inf	NA,inf	NA,1.22197	0.000248378	0.000494662
2	chr12:109271352:G:A	109271352	A,A	G,G	1,1	inf,-inf	inf,inf	1.34094,0.737011	0.00024826	0.000480726
2	chr12:109615608:T:A	109615608	NA,A	NA,T	NA,1	NA,inf	NA,inf	NA,1.07457	0.000248059	0.000493554
2	chr12:108595238:CACA:C	108595238	NA,C	NA,CACA	NA,1	NA,inf	NA,inf	NA,0.894339	0.000248049	0.00049177
2	chr12:108941087:C:T	108941087	NA,T	NA,C	NA,1	NA,-inf	NA,inf	NA,0.894457	0.000247838	0.000495344
2	chr12:109292985:C:G	109292985	NA,G	NA,C	NA,1	NA,-inf	NA,inf	NA,1.21541	0.000247645	0.000492406
2	chr12:109793065:G:A	109793065	NA,A	NA,G	NA,1	NA,inf	NA,inf	NA,0.947784	0.000246846	0.000506862
2	chr12:109612351:G:A	109612351	NA,A	NA,G	NA,1	NA,inf	NA,inf	NA,1.05784	0.000246427	0.000491101
2	chr12:109813477:G:A	109813477	NA,A	NA,G	NA,1	NA,inf	NA,inf	NA,0.927525	0.000246253	0.000490957
2	chr12:109556137:G:T	109556137	T,T	G,G	1,1	inf,inf	inf,inf	1.66353,0.222926	0.000245942	0.000475238
2	chr12:109593763:G:A	109593763	A,NA	G,NA	1,NA	inf,NA	inf,NA	1.23095,NA	0.000245506	0.000482233
2	chr12:109048151:T:C	109048151	NA,C	NA,T	NA,1	NA,-inf	NA,inf	NA,1.11445	0.000244986	0.000485886
2	chr12:109077457:C:T	109077457	NA,T	NA,C	NA,1	NA,inf	NA,inf	NA,0.720537	0.000244824	0.000487415
2	chr12:108817564:G:A	108817564	NA,A	NA,G	NA,1	NA,-inf	NA,inf	NA,1.28598	0.000244603	0.000476367
2	chr12:109064208:G:A	109064208	NA,A	NA,G	NA,1	NA,inf	NA,inf	NA,0.719351	0.000244285	0.000486336
2	chr12:109550383:C:T	109550383	T,T	C,C	1,1	inf,inf	inf,inf	1.67652,0.191064	0.00024397	0.000471254
2	chr12:109549771:C:G	109549771	G,G	C,C	1,1	inf,inf	inf,inf	1.65536,0.223328	0.000242846	0.000469298
2	chr12:109386366:ATACT:A	109386366	NA,A	NA,ATACT	NA,1	NA,-inf	NA,inf	NA,0.97658	0.000241899	0.000485367
2	chr12:108941103:C:A	108941103	NA,A	NA,C	NA,1	NA,-inf	NA,inf	NA,0.880174	0.000241811	0.000483255
2	chr12:109615425:C:T	109615425	NA,T	NA,C	NA,1	NA,inf	NA,inf	NA,1.05853	0.000241808	0.000481097
2	chr12:109231998:A:G	109231998	NA,G	NA,A	NA,1	NA,-inf	NA,inf	NA,0.952775	0.000241799	0.000478592
2	chr12:109615464:C:T	109615464	NA,T	NA,C	NA,1	NA,inf	NA,inf	NA,1.05818	0.000241668	0.000480826
2	chr12:109611486:C:T	109611486	NA,T	NA,C	NA,1	NA,inf	NA,inf	NA,1.05737	0.000240874	0.000479365
2	chr12:108587397:G:GTCTCAAAC	108587397	NA,GTCTCAAAC	NA,G	NA,1	NA,inf	NA,inf	NA,0.880393	0.000240855	0.000477462
2	chr12:109615093:G:A	109615093	NA,A	NA,G	NA,1	NA,inf	NA,inf	NA,1.05464	0.000240282	0.000478064
2	chr12:108891843:T:C	108891843	NA,C	NA,T	NA,1	NA,inf	NA,inf	NA,0.657359	0.000240218	0.000473876
2	chr12:109616755:G:A	109616755	NA,A	NA,G	NA,1	NA,inf	NA,inf	NA,1.0532	0.000239784	0.000477067
2	chr12:109453937:A:G	109453937	G,G	A,A	1,1	-inf,inf	inf,inf	1.79057,0.368823	0.000239556	0.000477961
2	chr12:109180158:G:C	109180158	NA,C	NA,G	NA,1	NA,-inf	NA,inf	NA,1.01534	0.000239486	0.000478609
2	chr12:108916835:C:T	108916835	T,T	C,C	1,1	inf,-inf	inf,inf	1.11711,0.463982	0.000238212	0.000456551
2	chr12:109200004:C:T	109200004	NA,T	NA,C	NA,1	NA,-inf	NA,inf	NA,1.02297	0.000235503	0.000469582
2	chr12:109140307:C:T	109140307	NA,T	NA,C	NA,1	NA,-inf	NA,inf	NA,1.01396	0.000234637	0.000461272
2	chr12:109691610:C:T	109691610	T,NA	C,NA	1,NA	-inf,NA	inf,NA	1.44357,NA	0.000234624	0.00045715
2	chr12:109907322:G:T	109907322	NA,T	NA,G	NA,1	NA,-inf	NA,inf	NA,0.95565	0.000234281	0.000459307
2	chr12:109728419:C:T	109728419	T,T	C,C	1,1	-inf,-inf	inf,inf	1.6153,0.584848	0.000234181	0.000455445
2	chr12:109899453:T:G	109899453	NA,G	NA,T	NA,1	NA,inf	NA,inf	NA,0.739351	0.000233523	0.00046023
2	chr12:108990317:T:A	108990317	NA,A	NA,T	NA,1	NA,inf	NA,inf	NA,1.48189	0.000233438	0.000467021
2	chr12:109374736:T:C	109374736	NA,C	NA,T	NA,1	NA,inf	NA,inf	NA,0.750721	0.000233385	0.000468218
2	chr12:109275606:G:A	109275606	NA,A	NA,G	NA,1	NA,inf	NA,inf	NA,0.812259	0.000231898	0.0004625
2	chr12:108716757:C:T	108716757	NA,T	NA,C	NA,1	NA,-inf	NA,inf	NA,1.03054	0.00023167	0.000468252
2	chr12:109629985:T:C	109629985	NA,C	NA,T	NA,1	NA,inf	NA,inf	NA,1.18534	0.000231339	0.000468086
2	chr12:109341092:G:A	109341092	A,A	G,G	1,1	inf,-inf	inf,inf	1.18247,1.45392	0.00023123	0.000471337
2	chr12:109614127:G:A	109614127	NA,A	NA,G	NA,1	NA,inf	NA,inf	NA,1.03001	0.000231132	0.000459905
2	chr12:109613713:G:A	109613713	NA,A	NA,G	NA,1	NA,inf	NA,inf	NA,1.03001	0.000231132	0.000459905
2	chr12:109049658:C:T	109049658	NA,T	NA,C	NA,1	NA,-inf	NA,inf	NA,1.064	0.000230584	0.000457268
2	chr12:109001654:G:A	109001654	NA,A	NA,G	NA,1	NA,inf	NA,inf	NA,0.526428	0.000230109	0.00044421
2	chr12:109194054:G:C	109194054	NA,C	NA,G	NA,1	NA,inf	NA,inf	NA,0.625344	0.000229927	0.00045058
2	chr12:109115555:G:A	109115555	NA,A	NA,G	NA,1	NA,-inf	NA,inf	NA,1.04462	0.000229756	0.000455577
2	chr12:108821152:G:A	108821152	NA,A	NA,G	NA,1	NA,inf	NA,inf	NA,0.78297	0.000229268	0.000455111
2	chr12:108741760:T:A	108741760	A,NA	T,NA	1,NA	-inf,NA	inf,NA	1.4403,NA	0.000229071	0.000480264
2	chr12:109723681:G:A	109723681	NA,A	NA,G	NA,1	NA,-inf	NA,inf	NA,0.925425	0.000229062	0.000446743
2	chr12:109286092:A:G	109286092	G,NA	A,NA	1,NA	inf,NA	inf,NA	1.24219,NA	0.000228783	0.000443495
2	chr12:109447424:C:T	109447424	T,T	C,C	1,1	inf,inf	inf,inf	1.87205,1.30639	0.00022835	0.000452377
2	chr12:108986690:A:C	108986690	NA,C	NA,A	NA,1	NA,inf	NA,inf	NA,1.4629	0.000228171	0.000454613
2	chr12:109614440:G:A	109614440	A,A	G,G	1,1	-inf,inf	inf,inf	1.49696,0.175181	0.000227016	0.000441712
2	chr12:109059403:C:G	109059403	G,NA	C,NA	1,NA	-inf,NA	inf,NA	2.18594,NA	0.000226543	0.000456526
2	chr12:109271875:G:T	109271875	T,T	G,G	1,1	inf,-inf	inf,inf	1.2843,0.746103	0.000226274	0.000438354
2	chr12:109164435:T:C	109164435	NA,C	NA,T	NA,1	NA,inf	NA,inf	NA,0.6143	0.000225915	0.000443139
2	chr12:108910914:T:A	108910914	A,A	T,T	1,1	inf,inf	inf,inf	2.36012,1.33504	0.00022579	0.000448893
2	chr12:109044891:A:C	109044891	NA,C	NA,A	NA,1	NA,-inf	NA,inf	NA,1.06783	0.00022555	0.00044766
2	chr12:109416833:CAA:C	109416833	NA,C	NA,CAA	NA,1	NA,-inf	NA,inf	NA,0.918432	0.000224905	0.000446257
2	chr12:108911159:A:G	108911159	G,G	A,A	1,1	inf,-inf	inf,inf	1.06862,0.502579	0.000224879	0.000430639
2	chr12:109553880:C:T	109553880	T,T	C,C	1,1	inf,inf	inf,inf	1.61484,0.231479	0.000224753	0.000434566
2	chr12:108866904:C:A	108866904	NA,A	NA,C	NA,1	NA,-inf	NA,inf	NA,1.20194	0.000224722	0.000467445
2	chr12:108990564:C:T	108990564	NA,T	NA,C	NA,1	NA,inf	NA,inf	NA,1.4527	0.000224688	0.000449525
2	chr12:109416765:A:G	109416765	NA,G	NA,A	NA,1	NA,-inf	NA,inf	NA,0.917363	0.000224519	0.00044549
2	chr12:109649647:C:A	109649647	A,A	C,C	1,1	inf,-inf	inf,inf	1.44435,0.660122	0.000223022	0.000445893
2	chr12:109616441:C:T	109616441	NA,T	NA,C	NA,1	NA,inf	NA,inf	NA,1.00931	0.00022278	0.000443286
2	chr12:108711897:T:G	108711897	NA,G	NA,T	NA,1	NA,-inf	NA,inf	NA,1.09162	0.000222715	0.000446789
2	chr12:108816352:G:A	108816352	NA,A	NA,G	NA,1	NA,-inf	NA,inf	NA,1.21979	0.000222583	0.000433841
2	chr12:109287883:G:A	109287883	A,A	G,G	1,1	-inf,inf	inf,inf	0.228048,1.79705	0.000221874	0.000464208
2	chr12:108989617:A:G	108989617	NA,G	NA,A	NA,1	NA,inf	NA,inf	NA,1.44063	0.000220999	0.000442051
2	chr12:108986957:C:G	108986957	NA,G	NA,C	NA,1	NA,inf	NA,inf	NA,1.44281	0.000220533	0.000439542
2	chr12:109189397:A:G	109189397	NA,G	NA,A	NA,1	NA,inf	NA,inf	NA,0.603641	0.000220524	0.000432168
2	chr12:109641570:T:G	109641570	G,NA	T,NA	1,NA	inf,NA	inf,NA	1.23341,NA	0.000220065	0.000439126
2	chr12:108720668:C:T	108720668	T,T	C,C	1,1	inf,-inf	inf,inf	1.39678,0.109663	0.00021988	0.000394481
2	chr12:109156638:A:G	109156638	G,G	A,A	1,1	inf,inf	inf,inf	2.2013,2.53856	0.00021982	0.000454143
2	chr12:109612728:T:C	109612728	NA,C	NA,T	NA,1	NA,inf	NA,inf	NA,0.995843	0.000218969	0.000435731
2	chr12:109791363:AGAGT:A	109791363	NA,A	NA,AGAGT	NA,1	NA,-inf	NA,inf	NA,1.06951	0.000218762	0.000471606
2	chr12:109048519:C:A	109048519	A,A	C,C	1,1	inf,inf	inf,inf	0.538759,0.217649	0.000218501	0.000420862
2	chr12:109619978:A:G	109619978	G,G	A,A	1,1	inf,inf	inf,inf	1.62209,0.457985	0.000218469	0.00044021
2	chr12:108788138:G:A	108788138	NA,A	NA,G	NA,1	NA,-inf	NA,inf	NA,1.163	0.000218462	0.000441252
2	chr12:109223631:C:T	109223631	T,NA	C,NA	1,NA	inf,NA	inf,NA	1.67123,NA	0.000218354	0.000423758
2	chr12:108987905:C:T	108987905	NA,T	NA,C	NA,1	NA,inf	NA,inf	NA,1.43035	0.00021787	0.000435806
2	chr12:109589411:G:C	109589411	C,NA	G,NA	1,NA	-inf,NA	inf,NA	0.983626,NA	0.000217672	0.000410871
2	chr12:108992283:G:A	108992283	NA,A	NA,G	NA,1	NA,inf	NA,inf	NA,1.42535	0.000217562	0.000434939
2	chr12:108607994:A:G	108607994	NA,G	NA,A	NA,1	NA,inf	NA,inf	NA,0.816495	0.000217138	0.000430811
2	chr12:108763198:G:A	108763198	A,NA	G,NA	1,NA	-inf,NA	inf,NA	1.41067,NA	0.000216992	0.000454406
2	chr12:108643580:AC:A	108643580	NA,A	NA,AC	NA,1	NA,inf	NA,inf	NA,1.21173	0.000216904	0.000430309
2	chr12:109594649:G:A	109594649	A,NA	G,NA	1,NA	-inf,NA	inf,NA	0.981129,NA	0.000216438	0.000408605
2	chr12:109721302:T:C	109721302	NA,C	NA,T	NA,1	NA,-inf	NA,inf	NA,0.866852	0.000215971	0.000461102
2	chr12:109377334:CAT:C	109377334	NA,C	NA,CAT	NA,1	NA,-inf	NA,inf	NA,0.907945	0.000215842	0.000432737
2	chr12:108992431:C:T	108992431	NA,T	NA,C	NA,1	NA,inf	NA,inf	NA,1.47419	0.00021553	0.00043047
2	chr12:109090857:A:G	109090857	NA,G	NA,A	NA,1	NA,inf	NA,inf	NA,0.693631	0.000215522	0.000428581
2	chr12:108990241:C:T	108990241	NA,T	NA,C	NA,1	NA,inf	NA,inf	NA,1.42103	0.00021543	0.000430843
2	chr12:109113611:A:G	109113611	NA,G	NA,A	NA,1	NA,-inf	NA,inf	NA,0.956839	0.000214644	0.000424754
2	chr12:109274417:T:A	109274417	A,A	T,T	1,1	inf,-inf	inf,inf	1.55322,0.74518	0.000214491	0.000420134
2	chr12:109585867:G:A	109585867	A,A	G,G	1,1	inf,-inf	inf,inf	2.20153,0.727894	0.000214482	0.000427342
2	chr12:108991251:C:T	108991251	NA,T	NA,C	NA,1	NA,inf	NA,inf	NA,1.41649	0.000214442	0.000428821
2	chr12:109405601:C:T	109405601	T,T	C,C	1,1	inf,-inf	inf,inf	0.928027,1.64254	0.000214409	0.000434365
2	chr12:109304631:CCGCCTCT:C	109304631	C,NA	CCGCCTCT,NA	1,NA	inf,NA	inf,NA	1.52901,NA	0.000214323	0.000432344
2	chr12:108988715:T:C	108988715	NA,C	NA,T	NA,1	NA,inf	NA,inf	NA,1.41561	0.000213834	0.000427622
2	chr12:109536459:G:A	109536459	A,A	G,G	1,1	-inf,inf	inf,inf	1.17416,1.35992	0.000213655	0.000439556
2	chr12:108990996:C:T	108990996	NA,T	NA,C	NA,1	NA,inf	NA,inf	NA,1.41323	0.000213628	0.0004272
2	chr12:108992513:G:C	108992513	NA,C	NA,G	NA,1	NA,inf	NA,inf	NA,1.40921	0.000213517	0.00042665
2	chr12:109170212:G:A	109170212	NA,A	NA,G	NA,1	NA,inf	NA,inf	NA,0.584738	0.000213292	0.000418504
2	chr12:108935542:T:C	108935542	C,C	T,T	1,1	-inf,-inf	inf,inf	1.97399,3.105	0.000213275	0.000444627
2	chr12:109072673:A:G	109072673	G,G	A,A	1,1	-inf,inf	inf,inf	2.97484,0.227037	0.000213248	0.000428089
2	chr12:109817141:T:C	109817141	C,NA	T,NA	1,NA	inf,NA	inf,NA	1.25108,NA	0.000213218	0.000417328
2	chr12:108989664:A:G	108989664	NA,G	NA,A	NA,1	NA,inf	NA,inf	NA,1.41255	0.000212998	0.000425934
2	chr12:108990250:A:T	108990250	NA,T	NA,A	NA,1	NA,inf	NA,inf	NA,1.41065	0.000212551	0.000425058
2	chr12:109531043:T:C	109531043	C,C	T,T	1,1	-inf,inf	inf,inf	1.21412,1.26411	0.000212354	0.000435404
2	chr12:108872752:A:T	108872752	NA,T	NA,A	NA,1	NA,-inf	NA,inf	NA,1.22413	0.000212245	0.000419814
2	chr12:109169938:T:C	109169938	NA,C	NA,T	NA,1	NA,inf	NA,inf	NA,0.581888	0.000212053	0.000416095
2	chr12:109304643:GCTGCCCCC:G	109304643	G,NA	GCTGCCCCC,NA	1,NA	inf,NA	inf,NA	1.52214,NA	0.000211997	0.000427624
2	chr12:108987522:T:C	108987522	NA,C	NA,T	NA,1	NA,inf	NA,inf	NA,1.40632	0.000211656	0.000423306
2	chr12:109866027:G:T	109866027	NA,T	NA,G	NA,1	NA,-inf	NA,inf	NA,0.873344	0.000211453	0.000420952
2	chr12:108989820:A:T	108989820	NA,T	NA,A	NA,1	NA,inf	NA,inf	NA,1.40654	0.000211425	0.000422797
2	chr12:108580903:T:C	108580903	NA,C	NA,T	NA,1	NA,inf	NA,inf	NA,0.807009	0.000211141	0.000418894
2	chr12:109324781:G:T	109324781	T,NA	G,NA	1,NA	-inf,NA	inf,NA	1.44959,NA	0.000211072	0.000417803
2	chr12:108854120:G:A	108854120	NA,A	NA,G	NA,1	NA,-inf	NA,inf	NA,1.22203	0.000211042	0.000417702
2	chr12:108946228:C:T	108946228	T,NA	C,NA	1,NA	-inf,NA	inf,NA	0.761817,NA	0.00021082	0.000368207
2	chr12:108990019:A:G	108990019	NA,G	NA,A	NA,1	NA,inf	NA,inf	NA,1.40374	0.000210817	0.000421613
2	chr12:108774656:G:A	108774656	NA,A	NA,G	NA,1	NA,-inf	NA,inf	NA,1.20288	0.000210736	0.00041343
2	chr12:109304642:T:TAGA	109304642	TAGA,NA	T,NA	1,NA	inf,NA	inf,NA	1.51693,NA	0.000210228	0.000424037
2	chr12:108990870:C:T	108990870	NA,T	NA,C	NA,1	NA,inf	NA,inf	NA,1.40089	0.000209889	0.000419712
2	chr12:108987875:G:A	108987875	NA,A	NA,G	NA,1	NA,inf	NA,inf	NA,1.39823	0.000209217	0.000418374
2	chr12:108989382:C:T	108989382	NA,T	NA,C	NA,1	NA,inf	NA,inf	NA,1.39778	0.000209108	0.000418147
2	chr12:109060029:C:T	109060029	NA,T	NA,C	NA,1	NA,inf	NA,inf	NA,0.576209	0.000209084	0.000412055
2	chr12:108991827:T:C	108991827	NA,C	NA,T	NA,1	NA,inf	NA,inf	NA,1.39577	0.000208987	0.000417843
2	chr12:109441492:T:C	109441492	NA,C	NA,T	NA,1	NA,inf	NA,inf	NA,0.676441	0.000208605	0.000412754
2	chr12:108604230:A:G	108604230	NA,G	NA,A	NA,1	NA,inf	NA,inf	NA,0.791556	0.000208248	0.000413282
2	chr12:109761449:A:T	109761449	NA,T	NA,A	NA,1	NA,inf	NA,inf	NA,0.830529	0.000208238	0.000426911
2	chr12:109894020:C:T	109894020	NA,T	NA,C	NA,1	NA,inf	NA,inf	NA,0.778658	0.000208154	0.000421416
2	chr12:108987814:G:A	108987814	NA,A	NA,G	NA,1	NA,inf	NA,inf	NA,1.39422	0.000208093	0.000416103
2	chr12:109287795:AG:A	109287795	NA,A	NA,AG	NA,1	NA,-inf	NA,inf	NA,1.09941	0.000208088	0.000414244
2	chr12:108873206:A:G	108873206	NA,G	NA,A	NA,1	NA,-inf	NA,inf	NA,1.14607	0.000208058	0.000432146
2	chr12:108735753:T:C	108735753	NA,C	NA,T	NA,1	NA,inf	NA,inf	NA,0.686446	0.000207348	0.000408845
2	chr12:108864859:C:T	108864859	NA,T	NA,C	NA,1	NA,-inf	NA,inf	NA,1.20385	0.000207306	0.000410025
2	chr12:109649201:G:A	109649201	A,A	G,G	1,1	-inf,inf	inf,inf	1.64347,0.164229	0.000207223	0.00040072
2	chr12:109336458:A:C	109336458	C,C	A,A	1,1	inf,-inf	inf,inf	0.447174,1.60548	0.000207043	0.000415302
2	chr12:109918729:C:T	109918729	T,T	C,C	1,1	-inf,-inf	inf,inf	1.27688,2.12858	0.000207008	0.000733235
2	chr12:109141971:G:T	109141971	NA,T	NA,G	NA,1	NA,inf	NA,inf	NA,1.0345	0.000206808	0.000405251
2	chr12:108991343:T:C	108991343	NA,C	NA,T	NA,1	NA,inf	NA,inf	NA,1.38393	0.000206011	0.000411777
2	chr12:109214544:A:G	109214544	G,NA	A,NA	1,NA	inf,NA	inf,NA	1.20491,NA	0.000205847	0.000409288
2	chr12:108780984:G:A	108780984	A,NA	G,NA	1,NA	-inf,NA	inf,NA	1.03159,NA	0.000205774	0.00042029
2	chr12:109618545:G:A	109618545	NA,A	NA,G	NA,1	NA,-inf	NA,inf	NA,1.02634	0.000205744	0.000412328
2	chr12:108612202:C:T	108612202	NA,T	NA,C	NA,1	NA,inf	NA,inf	NA,0.787403	0.000204745	0.000406908
2	chr12:109324945:C:T	109324945	NA,T	NA,C	NA,1	NA,-inf	NA,inf	NA,0.814628	0.000204723	0.000422945
2	chr12:108799397:C:T	108799397	T,NA	C,NA	1,NA	-inf,NA	inf,NA	1.35754,NA	0.000204715	0.000428042
2	chr12:109340059:A:G	109340059	G,G	A,A	1,1	inf,-inf	inf,inf	1.10743,1.46663	0.000204684	0.000417343
2	chr12:109050720:A:G	109050720	G,G	A,A	1,1	-inf,inf	inf,inf	2.86872,0.302586	0.000204481	0.00040946
2	chr12:109102578:G:A	109102578	NA,A	NA,G	NA,1	NA,inf	NA,inf	NA,0.615059	0.0002043	0.00039993
2	chr12:109914565:C:T	109914565	NA,T	NA,C	NA,1	NA,-inf	NA,inf	NA,0.864773	0.000204018	0.000402492
2	chr12:109274549:C:T	109274549	T,T	C,C	1,1	inf,-inf	inf,inf	1.49025,0.782026	0.000204018	0.000399918
2	chr12:108891215:G:A	108891215	NA,A	NA,G	NA,1	NA,-inf	NA,inf	NA,1.20471	0.000203795	0.000403498
2	chr12:108602884:G:A	108602884	NA,A	NA,G	NA,1	NA,inf	NA,inf	NA,0.775775	0.00020352	0.000403868
2	chr12:109451899:A:AATCAGG	109451899	AATCAGG,AATCAGG	A,A	1,1	-inf,inf	inf,inf	1.10997,1.42723	0.0002032	0.000417792
2	chr12:109116270:A:C	109116270	NA,C	NA,A	NA,1	NA,inf	NA,inf	NA,0.605257	0.00020317	0.000398874
2	chr12:108731171:T:C	108731171	NA,C	NA,T	NA,1	NA,inf	NA,inf	NA,0.951222	0.000202919	0.000400969
2	chr12:109550539:C:A	109550539	NA,A	NA,C	NA,1	NA,inf	NA,inf	NA,1.11483	0.000202788	0.000408782
2	chr12:109549786:A:G	109549786	G,G	A,A	1,1	-inf,inf	inf,inf	1.19433,1.26056	0.000202652	0.000415409
2	chr12:108975239:C:T	108975239	NA,T	NA,C	NA,1	NA,inf	NA,inf	NA,0.622385	0.000202482	0.000398231
2	chr12:108988250:C:T	108988250	NA,T	NA,C	NA,1	NA,inf	NA,inf	NA,1.36951	0.000202373	0.000404714
2	chr12:108978418:G:A	108978418	NA,A	NA,G	NA,1	NA,inf	NA,inf	NA,0.619059	0.000201964	0.000397183
2	chr12:108755241:C:T	108755241	T,NA	C,NA	1,NA	-inf,NA	inf,NA	1.35175,NA	0.000201478	0.000421582
2	chr12:108603561:G:A	108603561	NA,A	NA,G	NA,1	NA,inf	NA,inf	NA,0.772699	0.000201413	0.000399582
2	chr12:109603328:T:C	109603328	C,C	T,T	1,1	-inf,inf	inf,inf	1.64302,0.115592	0.000201393	0.00040007
2	chr12:109434402:G:A	109434402	A,NA	G,NA	1,NA	-inf,NA	inf,NA	0.936672,NA	0.000200746	0.000379314
2	chr12:108636287:A:C	108636287	NA,C	NA,A	NA,1	NA,inf	NA,inf	NA,0.751337	0.00020037	0.00039546
2	chr12:109248160:T:A	109248160	NA,A	NA,T	NA,1	NA,-inf	NA,inf	NA,0.884647	0.000200021	0.000397379
2	chr12:108745990:A:G	108745990	G,NA	A,NA	1,NA	-inf,NA	inf,NA	1.35416,NA	0.00019997	0.000418139
2	chr12:109290434:C:T	109290434	NA,T	NA,C	NA,1	NA,inf	NA,inf	NA,0.623677	0.000199827	0.000403031
2	chr12:108611149:G:A	108611149	NA,A	NA,G	NA,1	NA,inf	NA,inf	NA,0.773722	0.000199686	0.000396636
2	chr12:109079255:C:G	109079255	NA,G	NA,C	NA,1	NA,inf	NA,inf	NA,0.590617	0.000199504	0.000386576
2	chr12:108945762:T:C	108945762	NA,C	NA,T	NA,1	NA,inf	NA,inf	NA,0.585934	0.000199146	0.000393972
2	chr12:108990417:C:G	108990417	NA,G	NA,C	NA,1	NA,inf	NA,inf	NA,1.35863	0.000198876	0.000397599
2	chr12:108842569:G:A	108842569	NA,A	NA,G	NA,1	NA,inf	NA,inf	NA,0.760551	0.000198743	0.000392304
2	chr12:109339556:T:C	109339556	C,C	T,T	1,1	inf,-inf	inf,inf	0.758713,1.82485	0.000198705	0.000409097
2	chr12:109040619:T:G	109040619	G,G	T,T	1,1	-inf,inf	inf,inf	2.81485,0.316099	0.000198085	0.000396323
2	chr12:109677540:G:A	109677540	NA,A	NA,G	NA,1	NA,-inf	NA,inf	NA,0.826767	0.000197992	0.000397764
2	chr12:108945966:C:G	108945966	NA,G	NA,C	NA,1	NA,inf	NA,inf	NA,0.582293	0.000197676	0.000391075
2	chr12:109302679:C:T	109302679	NA,T	NA,C	NA,1	NA,-inf	NA,inf	NA,1.14271	0.000197281	0.000395522
2	chr12:108727670:T:C	108727670	C,NA	T,NA	1,NA	-inf,NA	inf,NA	0.999427,NA	0.000196896	0.0004018
2	chr12:108935979:A:C	108935979	NA,C	NA,A	NA,1	NA,inf	NA,inf	NA,0.672784	0.000196481	0.000384366
2	chr12:109722367:C:T	109722367	NA,T	NA,C	NA,1	NA,-inf	NA,inf	NA,0.821606	0.000196207	0.000383123
2	chr12:109665494:C:T	109665494	T,T	C,C	1,1	inf,-inf	inf,inf	1.24864,0.776327	0.000195213	0.000377126
2	chr12:108738057:C:A	108738057	A,NA	C,NA	1,NA	-inf,NA	inf,NA	1.34236,NA	0.000195153	0.000407984
2	chr12:109361682:C:T	109361682	NA,T	NA,C	NA,1	NA,-inf	NA,inf	NA,0.796664	0.000195145	0.000391182
2	chr12:108973907:A:C	108973907	NA,C	NA,A	NA,1	NA,inf	NA,inf	NA,0.599624	0.000194618	0.000382775
2	chr12:108642445:G:A	108642445	NA,A	NA,G	NA,1	NA,-inf	NA,inf	NA,1.02543	0.000194593	0.000388049
2	chr12:109192671:A:G	109192671	NA,G	NA,A	NA,1	NA,inf	NA,inf	NA,0.537724	0.000194587	0.000381641
2	chr12:108973198:C:G	108973198	NA,G	NA,C	NA,1	NA,inf	NA,inf	NA,0.599524	0.000194573	0.000382693
2	chr12:109139424:C:T	109139424	NA,T	NA,C	NA,1	NA,inf	NA,inf	NA,0.993153	0.00019445	0.000381205
2	chr12:108935523:A:G	108935523	G,G	A,A	1,1	-inf,-inf	inf,inf	2.00154,2.97406	0.000194297	0.000401237
2	chr12:109205347:A:G	109205347	NA,G	NA,A	NA,1	NA,inf	NA,inf	NA,1.21264	0.00019392	0.000381428
2	chr12:109104238:A:G	109104238	NA,G	NA,A	NA,1	NA,inf	NA,inf	NA,0.604458	0.000193532	0.000379162
2	chr12:109532815:AT:A	109532815	NA,A	NA,AT	NA,1	NA,inf	NA,inf	NA,1.05652	0.000193181	0.000389308
2	chr12:108992325:C:G	108992325	NA,G	NA,C	NA,1	NA,inf	NA,inf	NA,1.33465	0.000192837	0.000381855
2	chr12:109539548:C:T	109539548	T,T	C,C	1,1	-inf,inf	inf,inf	1.19929,1.21438	0.000192755	0.000394702
2	chr12:109532825:GT:G	109532825	NA,G	NA,GT	NA,1	NA,inf	NA,inf	NA,1.05475	0.000192699	0.000388325
2	chr12:109623414:C:T	109623414	T,T	C,C	1,1	-inf,-inf	inf,inf	1.44323,0.123016	0.000191545	0.000379656
2	chr12:108912338:A:G	108912338	G,G	A,A	1,1	inf,-inf	inf,inf	1.10431,0.274395	0.000191102	0.000365337
2	chr12:108618686:T:C	108618686	NA,C	NA,T	NA,1	NA,inf	NA,inf	NA,0.753867	0.000190952	0.000379796
2	chr12:109259390:A:G	109259390	NA,G	NA,A	NA,1	NA,inf	NA,inf	NA,0.621218	0.000190928	0.000372421
2	chr12:109771218:C:G	109771218	NA,G	NA,C	NA,1	NA,-inf	NA,inf	NA,0.741775	0.00019085	0.000371213
2	chr12:108934585:A:G	108934585	G,G	A,A	1,1	-inf,-inf	inf,inf	1.93517,3.06361	0.000190849	0.00039939
2	chr12:108889950:A:G	108889950	NA,G	NA,A	NA,1	NA,-inf	NA,inf	NA,1.14499	0.000190401	0.000377393
2	chr12:108934479:T:A	108934479	A,A	T,T	1,1	-inf,-inf	inf,inf	1.93501,3.06133	0.000190268	0.000398133
2	chr12:109560173:G:A	109560173	A,A	G,G	1,1	inf,inf	inf,inf	1.54706,0.203962	0.000189522	0.000366556
2	chr12:109416848:A:T	109416848	NA,T	NA,A	NA,1	NA,inf	NA,inf	NA,0.621858	0.000189468	0.000380905
2	chr12:109084493:A:G	109084493	NA,G	NA,A	NA,1	NA,-inf	NA,inf	NA,0.600717	0.000189402	0.000377357
2	chr12:108744084:G:A	108744084	NA,A	NA,G	NA,1	NA,-inf	NA,inf	NA,1.089	0.000189323	0.000371939
2	chr12:109441960:T:C	109441960	C,NA	T,NA	1,NA	-inf,NA	inf,NA	0.906838,NA	0.00018927	0.000358084
2	chr12:108978280:A:G	108978280	NA,G	NA,A	NA,1	NA,-inf	NA,inf	NA,1.26278	0.000189151	0.000373144
2	chr12:109696904:G:C	109696904	C,C	G,G	1,1	inf,inf	inf,inf	0.51729,1.9492	0.000188854	0.00041059
2	chr12:109080766:T:C	109080766	NA,C	NA,T	NA,1	NA,inf	NA,inf	NA,0.522481	0.00018877	0.000372155
2	chr12:108823128:A:G	108823128	G,G	A,A	1,1	inf,-inf	inf,inf	0.885027,0.448644	0.000188295	0.00034483
2	chr12:108732461:G:A	108732461	NA,A	NA,G	NA,1	NA,inf	NA,inf	NA,0.711821	0.000188073	0.000371053
2	chr12:108869748:A:G	108869748	NA,G	NA,A	NA,1	NA,-inf	NA,inf	NA,1.04483	0.000187858	0.000389009
2	chr12:109777016:A:G	109777016	NA,G	NA,A	NA,1	NA,-inf	NA,inf	NA,0.956145	0.000187578	0.000400406
2	chr12:109469498:A:G	109469498	G,G	A,A	1,1	-inf,inf	inf,inf	1.63258,0.440186	0.000187502	0.000376546
2	chr12:108648548:T:C	108648548	NA,C	NA,T	NA,1	NA,-inf	NA,inf	NA,0.974899	0.000186928	0.000374622
2	chr12:109918746:A:G	109918746	NA,G	NA,A	NA,1	NA,inf	NA,inf	NA,0.615259	0.000186775	0.000368337
2	chr12:108635105:G:A	108635105	NA,A	NA,G	NA,1	NA,-inf	NA,inf	NA,1.0083	0.000186451	0.00037418
2	chr12:109688669:C:A	109688669	NA,A	NA,C	NA,1	NA,-inf	NA,inf	NA,0.786395	0.000185885	0.000394187
2	chr12:109276891:AAG:A	109276891	A,A	AAG,AAG	1,1	inf,-inf	inf,inf	1.38977,0.839902	0.000185527	0.000363117
2	chr12:108722506:C:T	108722506	NA,T	NA,C	NA,1	NA,-inf	NA,inf	NA,0.944807	0.000185515	0.000372219
2	chr12:109418897:T:A	109418897	A,A	T,T	1,1	inf,-inf	inf,inf	0.5611,1.59743	0.000184671	0.000359082
2	chr12:109281213:G:A	109281213	NA,A	NA,G	NA,1	NA,inf	NA,inf	NA,0.561971	0.000184597	0.000365597
2	chr12:109158910:G:A	109158910	A,A	G,G	1,1	inf,inf	inf,inf	2.05851,2.49053	0.000183906	0.000379697
2	chr12:109589017:C:T	109589017	T,T	C,C	1,1	inf,inf	inf,inf	1.59889,1.42806	0.000183588	0.000364943
2	chr12:109737801:C:T	109737801	NA,T	NA,C	NA,1	NA,-inf	NA,inf	NA,0.79226	0.000183496	0.00039255
2	chr12:108878275:C:T	108878275	T,T	C,C	1,1	inf,-inf	inf,inf	2.12254,0.803375	0.000182429	0.000429922
2	chr12:109450974:G:A	109450974	A,A	G,G	1,1	-inf,inf	inf,inf	1.04265,1.45663	0.000181957	0.000374708
2	chr12:108870173:C:T	108870173	NA,T	NA,C	NA,1	NA,inf	NA,inf	NA,0.708517	0.000181952	0.000358832
2	chr12:109315856:A:G	109315856	NA,G	NA,A	NA,1	NA,-inf	NA,inf	NA,0.875255	0.000181925	0.000360577
2	chr12:108606694:C:T	108606694	NA,T	NA,C	NA,1	NA,inf	NA,inf	NA,0.711672	0.00018146	0.000360359
2	chr12:109156387:G:A	109156387	NA,A	NA,G	NA,1	NA,-inf	NA,inf	NA,0.870809	0.000180729	0.000363893
2	chr12:109618744:C:T	109618744	T,T	C,C	1,1	-inf,inf	inf,inf	1.23564,0.769698	0.000180701	0.000376127
2	chr12:108992025:C:T	108992025	NA,T	NA,C	NA,1	NA,inf	NA,inf	NA,1.2778	0.00018056	0.000360565
2	chr12:109020666:G:T	109020666	NA,T	NA,G	NA,1	NA,inf	NA,inf	NA,0.834897	0.000180178	0.00035593
2	chr12:109724997:C:T	109724997	NA,T	NA,C	NA,1	NA,-inf	NA,inf	NA,0.672913	0.000179892	0.000359019
2	chr12:108928460:A:C	108928460	NA,C	NA,A	NA,1	NA,inf	NA,inf	NA,0.95255	0.000179861	0.000357226
2	chr12:109203814:G:A	109203814	NA,A	NA,G	NA,1	NA,inf	NA,inf	NA,0.496936	0.000179803	0.000352678
2	chr12:109594439:G:T	109594439	T,NA	G,NA	1,NA	inf,NA	inf,NA	0.915269,NA	0.0001798	0.000357
2	chr12:108737340:T:A	108737340	NA,A	NA,T	NA,1	NA,-inf	NA,inf	NA,1.04221	0.000179402	0.000352873
2	chr12:109596989:C:T	109596989	NA,T	NA,C	NA,1	NA,-inf	NA,inf	NA,0.858561	0.000179401	0.000353871
2	chr12:109302788:C:T	109302788	T,T	C,C	1,1	inf,-inf	inf,inf	1.12701,1.18413	0.000179321	0.000356992
2	chr12:108920277:T:C	108920277	C,C	T,T	1,1	inf,-inf	inf,inf	1.08058,0.276888	0.000179171	0.000342571
2	chr12:109370070:T:A	109370070	NA,A	NA,T	NA,1	NA,-inf	NA,inf	NA,1.10954	0.000178721	0.00036331
2	chr12:108794182:C:T	108794182	NA,T	NA,C	NA,1	NA,-inf	NA,inf	NA,1.01435	0.000178442	0.000350279
2	chr12:109720639:G:A	109720639	NA,A	NA,G	NA,1	NA,-inf	NA,inf	NA,0.667529	0.000178305	0.000355837
2	chr12:108987013:C:T	108987013	NA,T	NA,C	NA,1	NA,inf	NA,inf	NA,1.28499	0.000178201	0.00035503
2	chr12:108979037:G:A	108979037	NA,A	NA,G	NA,1	NA,inf	NA,inf	NA,0.550633	0.000178018	0.000350231
2	chr12:109550918:G:A	109550918	A,A	G,G	1,1	-inf,inf	inf,inf	1.14674,1.24041	0.000177536	0.000363841
2	chr12:109407412:T:TCATATGAAC	109407412	TCATATGAAC,TCATATGAAC	T,T	1,1	inf,inf	inf,inf	0.727114,2.23992	0.000177183	0.000361878
2	chr12:108872043:G:A	108872043	NA,A	NA,G	NA,1	NA,inf	NA,inf	NA,0.689153	0.000176688	0.000348465
2	chr12:109099784:G:A	109099784	NA,A	NA,G	NA,1	NA,inf	NA,inf	NA,0.532984	0.000176407	0.000345578
2	chr12:108806606:C:G	108806606	NA,G	NA,C	NA,1	NA,inf	NA,inf	NA,0.544664	0.00017586	0.000346796
2	chr12:109084088:C:T	109084088	NA,T	NA,C	NA,1	NA,inf	NA,inf	NA,0.559627	0.000175534	0.000347795
2	chr12:109945199:A:G	109945199	NA,G	NA,A	NA,1	NA,-inf	NA,inf	NA,0.770365	0.00017541	0.00034625
2	chr12:109140229:TC:T	109140229	NA,T	NA,TC	NA,1	NA,-inf	NA,inf	NA,0.838863	0.000175262	0.000346572
2	chr12:109086347:A:T	109086347	NA,T	NA,A	NA,1	NA,inf	NA,inf	NA,0.559879	0.00017472	0.000346354
2	chr12:109194715:T:C	109194715	NA,C	NA,T	NA,1	NA,inf	NA,inf	NA,0.441955	0.000174456	0.000339191
2	chr12:108936650:A:AT	108936650	NA,AT	NA,A	NA,1	NA,inf	NA,inf	NA,0.884078	0.000173996	0.000346918
2	chr12:108925427:C:T	108925427	NA,T	NA,C	NA,1	NA,inf	NA,inf	NA,0.624033	0.00017353	0.000344422
2	chr12:108919384:C:T	108919384	T,T	C,C	1,1	inf,-inf	inf,inf	1.04817,0.319035	0.000173491	0.000332104
2	chr12:109389656:T:C	109389656	C,C	T,T	1,1	inf,-inf	inf,inf	0.547863,1.54924	0.000173405	0.00034202
2	chr12:109410237:G:A	109410237	NA,A	NA,G	NA,1	NA,inf	NA,inf	NA,0.51028	0.000173398	0.000349378
2	chr12:109727902:A:G	109727902	NA,G	NA,A	NA,1	NA,inf	NA,inf	NA,0.669953	0.000173106	0.000355528
2	chr12:108618196:T:C	108618196	NA,C	NA,T	NA,1	NA,inf	NA,inf	NA,0.689675	0.000173072	0.000344159
2	chr12:109297634:A:C	109297634	NA,C	NA,A	NA,1	NA,-inf	NA,inf	NA,0.888709	0.000173031	0.000342621
2	chr12:108990403:G:A	108990403	NA,A	NA,G	NA,1	NA,inf	NA,inf	NA,1.24562	0.000172826	0.00034531
2	chr12:108937139:G:A	108937139	A,A	G,G	1,1	-inf,-inf	inf,inf	0.667422,1.74568	0.000172344	0.000333338
2	chr12:108571306:A:G	108571306	G,NA	A,NA	1,NA	-inf,NA	inf,NA	0.91844,NA	0.000172247	0.000318144
2	chr12:109434638:A:G	109434638	G,G	A,A	1,1	inf,-inf	inf,inf	1.11969,0.902728	0.000171929	0.000337907
2	chr12:109618903:A:C	109618903	C,C	A,A	1,1	-inf,-inf	inf,inf	1.72958,0.280515	0.00017189	0.000347375
2	chr12:109260358:C:T	109260358	NA,T	NA,C	NA,1	NA,-inf	NA,inf	NA,1.03234	0.000171529	0.000343742
2	chr12:109665683:C:T	109665683	NA,T	NA,C	NA,1	NA,-inf	NA,inf	NA,0.853745	0.000171254	0.000350966
2	chr12:109782206:A:G	109782206	G,NA	A,NA	1,NA	inf,NA	inf,NA	1.22296,NA	0.000170973	0.000340286
2	chr12:108884547:C:T	108884547	T,T	C,C	1,1	-inf,inf	inf,inf	0.321128,2.25348	0.000170603	0.000364404
2	chr12:109245516:G:A	109245516	NA,A	NA,G	NA,1	NA,-inf	NA,inf	NA,0.715219	0.000170321	0.00033701
2	chr12:109246727:G:A	109246727	NA,A	NA,G	NA,1	NA,inf	NA,inf	NA,0.548048	0.000170025	0.000339582
2	chr12:108741880:G:A	108741880	NA,A	NA,G	NA,1	NA,-inf	NA,inf	NA,0.936917	0.000169951	0.000341025
2	chr12:109279095:G:A	109279095	NA,A	NA,G	NA,1	NA,inf	NA,inf	NA,0.515521	0.000169833	0.000336273
2	chr12:109636364:A:G	109636364	NA,G	NA,A	NA,1	NA,-inf	NA,inf	NA,0.733245	0.000169471	0.000344666
2	chr12:108793804:G:A	108793804	NA,A	NA,G	NA,1	NA,-inf	NA,inf	NA,0.738388	0.000169359	0.000333776
2	chr12:108744561:T:C	108744561	NA,C	NA,T	NA,1	NA,-inf	NA,inf	NA,0.999599	0.000169274	0.000339286
2	chr12:109793270:A:G	109793270	NA,G	NA,A	NA,1	NA,-inf	NA,inf	NA,0.703621	0.000169228	0.000332461
2	chr12:109434673:G:A	109434673	NA,A	NA,G	NA,1	NA,inf	NA,inf	NA,0.789593	0.000168478	0.000336786
2	chr12:108725662:T:C	108725662	NA,C	NA,T	NA,1	NA,inf	NA,inf	NA,1.01019	0.000168008	0.0003329
2	chr12:108654452:CA:C	108654452	NA,C	NA,CA	NA,1	NA,inf	NA,inf	NA,0.701666	0.000167979	0.000329244
2	chr12:108764053:TG:T	108764053	NA,T	NA,TG	NA,1	NA,-inf	NA,inf	NA,0.845363	0.000167783	0.000327355
2	chr12:109343082:A:T	109343082	NA,T	NA,A	NA,1	NA,inf	NA,inf	NA,0.568954	0.000167388	0.000335105
2	chr12:109632789:C:T	109632789	NA,T	NA,C	NA,1	NA,-inf	NA,inf	NA,0.754234	0.000167351	0.000342475
2	chr12:109493700:G:A	109493700	A,NA	G,NA	1,NA	-inf,NA	inf,NA	0.861378,NA	0.000167195	0.00031703
2	chr12:109637473:A:G	109637473	G,G	A,A	1,1	inf,inf	inf,inf	1.22931,0.796636	0.000166541	0.000340245
2	chr12:109168582:A:G	109168582	NA,G	NA,A	NA,1	NA,-inf	NA,inf	NA,0.832284	0.000166364	0.000328805
2	chr12:109162756:A:C	109162756	NA,C	NA,A	NA,1	NA,inf	NA,inf	NA,0.456445	0.000165993	0.000325979
2	chr12:109224447:G:A	109224447	NA,A	NA,G	NA,1	NA,inf	NA,inf	NA,0.757615	0.000165562	0.000327124
2	chr12:109149490:G:A	109149490	NA,A	NA,G	NA,1	NA,inf	NA,inf	NA,0.501129	0.000165123	0.000326086
2	chr12:109515366:TG:T	109515366	T,T	TG,TG	1,1	inf,inf	inf,inf	1.51503,1.22672	0.000164989	0.000322089
2	chr12:109181357:A:G	109181357	NA,G	NA,A	NA,1	NA,inf	NA,inf	NA,0.586646	0.000164956	0.000327702
2	chr12:108999975:A:G	108999975	NA,G	NA,A	NA,1	NA,inf	NA,inf	NA,0.469915	0.000164688	0.000319161
2	chr12:108746769:G:A	108746769	NA,A	NA,G	NA,1	NA,-inf	NA,inf	NA,0.886107	0.00016451	0.000330273
2	chr12:109632798:G:A	109632798	NA,A	NA,G	NA,1	NA,inf	NA,inf	NA,0.574356	0.000164356	0.000330246
2	chr12:109035605:G:A	109035605	NA,A	NA,G	NA,1	NA,inf	NA,inf	NA,0.448908	0.000164188	0.000323793
2	chr12:109470812:T:C	109470812	C,C	T,T	1,1	-inf,inf	inf,inf	1.56422,0.46318	0.000164093	0.000329573
2	chr12:109782283:G:A	109782283	NA,A	NA,G	NA,1	NA,-inf	NA,inf	NA,0.816238	0.000163856	0.000324439
2	chr12:109545311:A:C	109545311	NA,C	NA,A	NA,1	NA,-inf	NA,inf	NA,1.04056	0.000163693	0.000332208
2	chr12:109367276:T:C	109367276	NA,C	NA,T	NA,1	NA,inf	NA,inf	NA,0.60897	0.000163503	0.000326122
2	chr12:109111586:C:T	109111586	T,NA	C,NA	1,NA	-inf,NA	inf,NA	2.00907,NA	0.000163422	0.000330109
2	chr12:109667698:G:A	109667698	NA,A	NA,G	NA,1	NA,-inf	NA,inf	NA,0.822449	0.000163211	0.00033396
2	chr12:109325228:AT:A	109325228	A,A	AT,AT	1,1	-inf,inf	inf,inf	0.0595106,1.67461	0.000163054	0.000339394
2	chr12:109098157:G:A	109098157	A,NA	G,NA	1,NA	-inf,NA	inf,NA	2.30711,NA	0.000162583	0.000330946
2	chr12:109481129:C:T	109481129	T,T	C,C	1,1	-inf,inf	inf,inf	1.5647,0.418781	0.000162517	0.000325943
2	chr12:109429484:CTATT:C	109429484	NA,C	NA,CTATT	NA,1	NA,inf	NA,inf	NA,0.553317	0.00016244	0.000322717
2	chr12:108900943:T:C	108900943	NA,C	NA,T	NA,1	NA,-inf	NA,inf	NA,0.795271	0.000162109	0.000323293
2	chr12:108713003:CAAAG:C	108713003	NA,C	NA,CAAAG	NA,1	NA,inf	NA,inf	NA,0.622077	0.000162005	0.000319909
2	chr12:109373389:ATATAAT:A	109373389	NA,A	NA,ATATAAT	NA,1	NA,inf	NA,inf	NA,0.67885	0.000161738	0.000322403
2	chr12:109268952:C:G	109268952	NA,G	NA,C	NA,1	NA,-inf	NA,inf	NA,0.750029	0.000161669	0.000321285
2	chr12:109197401:G:A	109197401	NA,A	NA,G	NA,1	NA,inf	NA,inf	NA,0.437134	0.000161312	0.000316723
2	chr12:108875168:C:T	108875168	NA,T	NA,C	NA,1	NA,-inf	NA,inf	NA,0.866091	0.000161233	0.000324737
2	chr12:108796727:T:C	108796727	NA,C	NA,T	NA,1	NA,inf	NA,inf	NA,0.504045	0.000161152	0.000318634
2	chr12:109656238:A:G	109656238	NA,G	NA,A	NA,1	NA,-inf	NA,inf	NA,0.729145	0.000160996	0.000319266
2	chr12:109088384:C:T	109088384	T,T	C,C	1,1	-inf,inf	inf,inf	2.84083,0.175692	0.000160756	0.000323941
2	chr12:109254438:T:C	109254438	NA,C	NA,T	NA,1	NA,-inf	NA,inf	NA,0.935019	0.000160389	0.000322232
2	chr12:108871029:C:T	108871029	NA,T	NA,C	NA,1	NA,inf	NA,inf	NA,0.525571	0.000160138	0.000315919
2	chr12:109327228:G:T	109327228	NA,T	NA,G	NA,1	NA,-inf	NA,inf	NA,0.793925	0.000159913	0.000318266
2	chr12:108578821:A:G	108578821	NA,G	NA,A	NA,1	NA,-inf	NA,inf	NA,0.665738	0.00015988	0.000317416
2	chr12:109628271:C:T	109628271	NA,T	NA,C	NA,1	NA,inf	NA,inf	NA,0.594957	0.000159498	0.000320354
2	chr12:109409393:G:A	109409393	NA,A	NA,G	NA,1	NA,inf	NA,inf	NA,0.545963	0.000159272	0.000314452
2	chr12:109925773:C:T	109925773	T,NA	C,NA	1,NA	inf,NA	inf,NA	1.06072,NA	0.000159261	0.000310992
2	chr12:109092410:T:C	109092410	NA,C	NA,T	NA,1	NA,-inf	NA,inf	NA,0.547488	0.000159105	0.000318286
2	chr12:109381376:G:A	109381376	NA,A	NA,G	NA,1	NA,-inf	NA,inf	NA,0.782447	0.000159059	0.000314779
2	chr12:109501437:G:C	109501437	NA,C	NA,G	NA,1	NA,inf	NA,inf	NA,0.519166	0.000158813	0.000318952
2	chr12:108828555:G:A	108828555	A,A	G,G	1,1	inf,-inf	inf,inf	0.843178,0.359271	0.000158795	0.000291105
2	chr12:109758401:C:T	109758401	NA,T	NA,C	NA,1	NA,-inf	NA,inf	NA,0.738657	0.000158576	0.000310854
2	chr12:108682549:C:T	108682549	NA,T	NA,C	NA,1	NA,inf	NA,inf	NA,0.608827	0.000158499	0.000313056
2	chr12:109283958:T:C	109283958	NA,C	NA,T	NA,1	NA,-inf	NA,inf	NA,0.974906	0.000157717	0.000315519
2	chr12:108923028:A:G	108923028	G,G	A,A	1,1	inf,-inf	inf,inf	1.00803,0.314088	0.000157335	0.00030134
2	chr12:109271907:C:T	109271907	NA,T	NA,C	NA,1	NA,-inf	NA,inf	NA,0.653121	0.000157306	0.000313192
2	chr12:109454374:T:C	109454374	C,C	T,T	1,1	-inf,inf	inf,inf	1.53203,0.490012	0.000156962	0.000315528
2	chr12:109362951:C:T	109362951	NA,T	NA,C	NA,1	NA,inf	NA,inf	NA,0.564341	0.000156647	0.000312455
2	chr12:109403135:A:G	109403135	G,G	A,A	1,1	inf,-inf	inf,inf	1.07175,1.70259	0.000156506	0.000321995
2	chr12:108845909:G:A	108845909	NA,A	NA,G	NA,1	NA,inf	NA,inf	NA,0.470201	0.000156436	0.000308533
2	chr12:109170660:A:G	109170660	NA,G	NA,A	NA,1	NA,inf	NA,inf	NA,0.549669	0.000156434	0.000310403
2	chr12:109170657:G:A	109170657	NA,A	NA,G	NA,1	NA,inf	NA,inf	NA,0.549593	0.000156402	0.000310339
2	chr12:109615069:C:T	109615069	NA,T	NA,C	NA,1	NA,inf	NA,inf	NA,0.527957	0.00015629	0.000315656
2	chr12:109454194:G:A	109454194	A,A	G,G	1,1	-inf,inf	inf,inf	1.54922,0.439935	0.000156234	0.000313603
2	chr12:109062824:A:G	109062824	NA,G	NA,A	NA,1	NA,-inf	NA,inf	NA,0.982677	0.00015621	0.000312891
2	chr12:109018822:G:A	109018822	NA,A	NA,G	NA,1	NA,inf	NA,inf	NA,0.737915	0.000156163	0.00030858
2	chr12:109136373:A:G	109136373	NA,G	NA,A	NA,1	NA,inf	NA,inf	NA,0.845904	0.000156115	0.000306057
2	chr12:109324270:G:A	109324270	NA,A	NA,G	NA,1	NA,-inf	NA,inf	NA,0.71568	0.000156084	0.000306658
2	chr12:108988451:A:G	108988451	NA,G	NA,A	NA,1	NA,inf	NA,inf	NA,1.16841	0.000156071	0.000309589
2	chr12:109591381:G:A	109591381	A,A	G,G	1,1	-inf,inf	inf,inf	1.13945,1.13882	0.000155832	0.000318562
2	chr12:109352367:T:C	109352367	NA,C	NA,T	NA,1	NA,-inf	NA,inf	NA,0.70426	0.000155606	0.000311695
2	chr12:109685513:G:A	109685513	NA,A	NA,G	NA,1	NA,inf	NA,inf	NA,0.634713	0.000154992	0.000314677
2	chr12:108763948:C:G	108763948	NA,G	NA,C	NA,1	NA,-inf	NA,inf	NA,0.79462	0.000154945	0.000302714
2	chr12:109362318:A:G	109362318	NA,G	NA,A	NA,1	NA,inf	NA,inf	NA,0.556383	0.000154802	0.000308731
2	chr12:109227314:T:C	109227314	NA,C	NA,T	NA,1	NA,-inf	NA,inf	NA,0.842152	0.000154684	0.000316461
2	chr12:108638816:G:A	108638816	NA,A	NA,G	NA,1	NA,inf	NA,inf	NA,0.558129	0.000154668	0.000306985
2	chr12:108841801:C:T	108841801	NA,T	NA,C	NA,1	NA,inf	NA,inf	NA,0.461306	0.000154148	0.000304046
2	chr12:109731307:G:A	109731307	A,A	G,G	1,1	inf,inf	inf,inf	1.17377,0.832745	0.000154009	0.000317286
2	chr12:108835232:C:T	108835232	NA,T	NA,C	NA,1	NA,inf	NA,inf	NA,0.462961	0.000153939	0.000303422
2	chr12:109611026:T:C	109611026	NA,C	NA,T	NA,1	NA,inf	NA,inf	NA,0.753478	0.000153692	0.000305585
2	chr12:109830050:G:A	109830050	A,A	G,G	1,1	inf,inf	inf,inf	0.382858,1.7736	0.000153663	0.000374681
2	chr12:109189435:C:T	109189435	NA,T	NA,C	NA,1	NA,inf	NA,inf	NA,0.47816	0.000153477	0.000306954
2	chr12:109563582:C:T	109563582	T,T	C,C	1,1	inf,-inf	inf,inf	1.10915,1.61485	0.00015329	0.000326685
2	chr12:109673554:T:G	109673554	NA,G	NA,T	NA,1	NA,-inf	NA,inf	NA,0.659232	0.000153288	0.000299156
2	chr12:109707970:C:T	109707970	NA,T	NA,C	NA,1	NA,inf	NA,inf	NA,0.588039	0.000153072	0.000312761
2	chr12:109454301:T:C	109454301	C,C	T,T	1,1	-inf,inf	inf,inf	1.52296,0.481126	0.000152989	0.000307453
2	chr12:108928442:G:A	108928442	NA,A	NA,G	NA,1	NA,inf	NA,inf	NA,0.983898	0.000152672	0.000303472
2	chr12:109566999:C:T	109566999	T,T	C,C	1,1	-inf,inf	inf,inf	1.14431,1.12478	0.000152605	0.00031188
2	chr12:109277175:C:G	109277175	NA,G	NA,C	NA,1	NA,inf	NA,inf	NA,0.456479	0.000152564	0.000301928
2	chr12:108695521:C:T	108695521	NA,T	NA,C	NA,1	NA,-inf	NA,inf	NA,0.928854	0.000152353	0.000299752
2	chr12:109278487:A:G	109278487	NA,G	NA,A	NA,1	NA,inf	NA,inf	NA,0.455777	0.000152272	0.000301318
2	chr12:109451308:C:T	109451308	T,T	C,C	1,1	inf,inf	inf,inf	1.45795,1.40652	0.000152202	0.000303656
2	chr12:109668815:G:C	109668815	NA,C	NA,G	NA,1	NA,-inf	NA,inf	NA,0.656419	0.00015217	0.000297044
2	chr12:108969313:C:T	108969313	NA,T	NA,C	NA,1	NA,inf	NA,inf	NA,0.420731	0.000152115	0.000298738
2	chr12:109665674:G:A	109665674	NA,A	NA,G	NA,1	NA,-inf	NA,inf	NA,0.655959	0.000152075	0.000296856
2	chr12:108891167:G:A	108891167	A,NA	G,NA	1,NA	-inf,NA	inf,NA	0.578485,NA	0.000152031	0.000308052
2	chr12:109362604:G:A	109362604	NA,A	NA,G	NA,1	NA,inf	NA,inf	NA,0.54515	0.000152	0.000303121
2	chr12:109164162:T:C	109164162	NA,C	NA,T	NA,1	NA,-inf	NA,inf	NA,0.760241	0.000151413	0.00029949
2	chr12:109413117:G:C	109413117	NA,C	NA,G	NA,1	NA,-inf	NA,inf	NA,0.943513	0.0001511	0.000304394
2	chr12:109094435:C:A	109094435	NA,A	NA,C	NA,1	NA,-inf	NA,inf	NA,0.73352	0.000150839	0.000298756
2	chr12:109241842:T:C	109241842	NA,C	NA,T	NA,1	NA,-inf	NA,inf	NA,0.601828	0.000150833	0.000297729
2	chr12:108921080:AAATAAAG:A	108921080	A,A	AAATAAAG,AAATAAAG	1,1	inf,inf	inf,inf	0.487761,0.437124	0.000150824	0.000281567
2	chr12:108809837:G:A	108809837	NA,A	NA,G	NA,1	NA,inf	NA,inf	NA,0.453445	0.000150631	0.000297594
2	chr12:109633506:A:G	109633506	NA,G	NA,A	NA,1	NA,-inf	NA,inf	NA,0.68186	0.000150546	0.000307248
2	chr12:109326063:T:A	109326063	NA,A	NA,T	NA,1	NA,inf	NA,inf	NA,0.585734	0.000150384	0.000299169
2	chr12:108840368:C:T	108840368	NA,T	NA,C	NA,1	NA,inf	NA,inf	NA,0.446811	0.000150252	0.000296395
2	chr12:109668338:G:A	109668338	NA,A	NA,G	NA,1	NA,-inf	NA,inf	NA,0.449473	0.000150153	0.000300637
2	chr12:108979131:A:G	108979131	NA,G	NA,A	NA,1	NA,inf	NA,inf	NA,0.361288	0.000150147	0.000294124
2	chr12:109511329:C:T	109511329	T,T	C,C	1,1	-inf,inf	inf,inf	1.50979,0.465068	0.000150088	0.000301551
2	chr12:109186813:C:T	109186813	NA,T	NA,C	NA,1	NA,inf	NA,inf	NA,0.531916	0.00015008	0.00029821
2	chr12:109456223:A:G	109456223	G,G	A,A	1,1	-inf,inf	inf,inf	1.51413,0.478722	0.000149993	0.000301349
2	chr12:109456591:T:C	109456591	C,C	T,T	1,1	-inf,inf	inf,inf	1.51948,0.464757	0.000149902	0.000301064
2	chr12:108635228:G:A	108635228	NA,A	NA,G	NA,1	NA,inf	NA,inf	NA,0.509284	0.000149897	0.000293874
2	chr12:109838139:A:C	109838139	C,NA	A,NA	1,NA	inf,NA	inf,NA	0.794669,NA	0.000149868	0.000297414
2	chr12:109723507:G:A	109723507	NA,A	NA,G	NA,1	NA,-inf	NA,inf	NA,0.682965	0.000149799	0.000298155
2	chr12:109180165:C:T	109180165	NA,T	NA,C	NA,1	NA,-inf	NA,inf	NA,0.754499	0.000149708	0.000295877
2	chr12:109179243:T:G	109179243	NA,G	NA,T	NA,1	NA,-inf	NA,inf	NA,0.754499	0.000149708	0.000295877
2	chr12:109102275:T:C	109102275	NA,C	NA,T	NA,1	NA,-inf	NA,inf	NA,0.254366	0.00014963	0.000296291
2	chr12:109675892:A:G	109675892	NA,G	NA,A	NA,1	NA,-inf	NA,inf	NA,0.644472	0.000149438	0.000291721
2	chr12:109458197:A:G	109458197	G,G	A,A	1,1	-inf,inf	inf,inf	1.5171,0.458642	0.000149095	0.000299494
2	chr12:109576692:G:A	109576692	A,A	G,G	1,1	-inf,inf	inf,inf	1.12229,1.14076	0.000148943	0.000304575
2	chr12:109334129:A:G	109334129	G,G	A,A	1,1	inf,-inf	inf,inf	0.543874,1.26799	0.000148784	0.000296982
2	chr12:108759134:A:G	108759134	NA,G	NA,A	NA,1	NA,-inf	NA,inf	NA,0.760613	0.000148777	0.000295458
2	chr12:109364818:A:G	109364818	NA,G	NA,A	NA,1	NA,-inf	NA,inf	NA,0.769569	0.000148773	0.00029483
2	chr12:108655723:C:T	108655723	NA,T	NA,C	NA,1	NA,-inf	NA,inf	NA,0.910428	0.000148753	0.000292732
2	chr12:108602677:T:C	108602677	NA,C	NA,T	NA,1	NA,-inf	NA,inf	NA,0.608892	0.000148724	0.000294893
2	chr12:109189931:C:T	109189931	NA,T	NA,C	NA,1	NA,inf	NA,inf	NA,0.459637	0.000148474	0.000296896
2	chr12:109708707:C:T	109708707	NA,T	NA,C	NA,1	NA,inf	NA,inf	NA,0.56903	0.000148343	0.00030288
2	chr12:109244363:T:C	109244363	NA,C	NA,T	NA,1	NA,-inf	NA,inf	NA,0.589797	0.000148232	0.000292647
2	chr12:109676325:G:A	109676325	NA,A	NA,G	NA,1	NA,-inf	NA,inf	NA,0.637783	0.000147938	0.000288827
2	chr12:109157771:C:G	109157771	G,G	C,C	1,1	inf,inf	inf,inf	1.96205,2.38384	0.000147715	0.000304013
2	chr12:109179083:G:A	109179083	NA,A	NA,G	NA,1	NA,inf	NA,inf	NA,0.51654	0.000147486	0.000292747
2	chr12:109474527:C:T	109474527	T,T	C,C	1,1	-inf,inf	inf,inf	1.51223,0.451281	0.000147425	0.000296137
2	chr12:109398471:T:G	109398471	G,G	T,T	1,1	inf,-inf	inf,inf	0.518877,1.56701	0.000147039	0.000294266
2	chr12:108785032:C:T	108785032	NA,T	NA,C	NA,1	NA,-inf	NA,inf	NA,0.752336	0.000146942	0.00028737
2	chr12:108620310:T:G	108620310	NA,G	NA,T	NA,1	NA,-inf	NA,inf	NA,0.618465	0.000146896	0.000291154
2	chr12:109277127:T:C	109277127	NA,C	NA,T	NA,1	NA,inf	NA,inf	NA,0.434244	0.000146861	0.000290623
2	chr12:109244685:C:T	109244685	NA,T	NA,C	NA,1	NA,-inf	NA,inf	NA,0.58357	0.000146841	0.000289907
2	chr12:109565867:G:A	109565867	A,A	G,G	1,1	-inf,inf	inf,inf	1.42965,0.525595	0.000146838	0.000290227
2	chr12:109089364:G:C	109089364	C,NA	G,NA	1,NA	-inf,NA	inf,NA	1.97011,NA	0.000146464	0.000294623
2	chr12:109388289:T:C	109388289	NA,C	NA,T	NA,1	NA,inf	NA,inf	NA,0.413754	0.000146235	0.000292666
2	chr12:109470835:G:A	109470835	A,A	G,G	1,1	-inf,inf	inf,inf	1.50925,0.458446	0.000146205	0.000293584
2	chr12:109230777:G:T	109230777	NA,T	NA,G	NA,1	NA,-inf	NA,inf	NA,0.578495	0.000146123	0.000288851
2	chr12:109672100:G:A	109672100	NA,A	NA,G	NA,1	NA,-inf	NA,inf	NA,0.62926	0.000146044	0.000285232
2	chr12:109932915:G:A	109932915	NA,A	NA,G	NA,1	NA,inf	NA,inf	NA,0.565894	0.000145908	0.000298601
2	chr12:108715444:A:G	108715444	NA,G	NA,A	NA,1	NA,-inf	NA,inf	NA,0.894029	0.00014572	0.000286755
2	chr12:109576827:C:T	109576827	T,T	C,C	1,1	inf,-inf	inf,inf	1.39233,0.820151	0.000145684	0.000289802
2	chr12:109790621:G:A	109790621	NA,A	NA,G	NA,1	NA,-inf	NA,inf	NA,0.728758	0.000145658	0.000288474
2	chr12:109660226:G:A	109660226	NA,A	NA,G	NA,1	NA,-inf	NA,inf	NA,0.820251	0.000145616	0.000297948
2	chr12:108821471:G:A	108821471	NA,A	NA,G	NA,1	NA,inf	NA,inf	NA,0.428576	0.000145496	0.000287057
2	chr12:108828582:G:A	108828582	NA,A	NA,G	NA,1	NA,inf	NA,inf	NA,0.428569	0.000145489	0.000287043
2	chr12:109094867:T:A	109094867	NA,A	NA,T	NA,1	NA,-inf	NA,inf	NA,0.591652	0.000145463	0.000289374
2	chr12:109904923:C:T	109904923	T,NA	C,NA	1,NA	inf,NA	inf,NA	1.06458,NA	0.000145199	0.000286021
2	chr12:109229942:T:G	109229942	NA,G	NA,T	NA,1	NA,-inf	NA,inf	NA,0.574211	0.000145066	0.000286817
2	chr12:108827135:T:C	108827135	NA,C	NA,T	NA,1	NA,inf	NA,inf	NA,0.426613	0.000145003	0.000286083
2	chr12:109603500:A:T	109603500	T,T	A,A	1,1	-inf,inf	inf,inf	1.53617,0.0934614	0.000144958	0.000287551
2	chr12:109455709:A:G	109455709	G,G	A,A	1,1	-inf,inf	inf,inf	1.49125,0.491447	0.000144889	0.000291194
2	chr12:108692019:T:A	108692019	A,NA	T,NA	1,NA	inf,NA	inf,NA	0.735528,NA	0.000144789	0.000301863
2	chr12:109222889:C:G	109222889	NA,G	NA,C	NA,1	NA,-inf	NA,inf	NA,0.632735	0.000144729	0.000291026
2	chr12:109363571:G:A	109363571	NA,A	NA,G	NA,1	NA,-inf	NA,inf	NA,0.635501	0.000144676	0.000285266
2	chr12:109470568:G:A	109470568	A,A	G,G	1,1	-inf,inf	inf,inf	1.50213,0.460755	0.000144465	0.000290106
2	chr12:108923200:T:C	108923200	C,C	T,T	1,1	inf,inf	inf,inf	1.00696,2.56717	0.000144177	0.000304695
2	chr12:109285428:G:A	109285428	A,A	G,G	1,1	inf,-inf	inf,inf	1.05602,1.12983	0.00014407	0.000288977
2	chr12:108653278:A:G	108653278	NA,G	NA,A	NA,1	NA,inf	NA,inf	NA,0.466412	0.000143951	0.000275247
2	chr12:108775944:A:T	108775944	T,T	A,A	1,1	inf,-inf	inf,inf	0.557314,0.874042	0.000143808	0.000267554
2	chr12:109279669:G:C	109279669	NA,C	NA,G	NA,1	NA,inf	NA,inf	NA,0.422344	0.000143748	0.000284494
2	chr12:109670202:A:C	109670202	NA,C	NA,A	NA,1	NA,-inf	NA,inf	NA,0.616236	0.000143556	0.000280462
2	chr12:109467239:C:G	109467239	G,G	C,C	1,1	-inf,inf	inf,inf	1.49332,0.473519	0.000143539	0.000288351
2	chr12:108643449:C:A	108643449	NA,A	NA,C	NA,1	NA,-inf	NA,inf	NA,0.882017	0.000143493	0.000282428
2	chr12:109473022:T:TACC	109473022	TACC,TACC	T,T	1,1	-inf,inf	inf,inf	1.5016,0.453754	0.00014349	0.000288098
2	chr12:109522478:G:T	109522478	T,T	G,G	1,1	inf,inf	inf,inf	1.50838,1.31212	0.000143486	0.000285828
2	chr12:109350548:G:A	109350548	NA,A	NA,G	NA,1	NA,inf	NA,inf	NA,0.440136	0.000143442	0.000286192
2	chr12:109108451:A:G	109108451	NA,G	NA,A	NA,1	NA,inf	NA,inf	NA,0.413841	0.000143438	0.000279902
2	chr12:109478124:C:G	109478124	G,G	C,C	1,1	inf,inf	inf,inf	1.45224,1.36314	0.000143376	0.000286136
2	chr12:109456916:C:T	109456916	T,T	C,C	1,1	-inf,inf	inf,inf	1.48989,0.483771	0.000143373	0.000288092
2	chr12:108851307:G:A	108851307	NA,A	NA,G	NA,1	NA,inf	NA,inf	NA,0.419014	0.000143209	0.000282538
2	chr12:109229714:G:A	109229714	NA,A	NA,G	NA,1	NA,-inf	NA,inf	NA,0.565495	0.000143209	0.000283095
2	chr12:109869197:G:C	109869197	NA,C	NA,G	NA,1	NA,-inf	NA,inf	NA,0.61679	0.000143194	0.000279586
2	chr12:108916839:G:T	108916839	T,T	G,G	1,1	inf,-inf	inf,inf	1.01473,0.0477266	0.000143016	0.000273427
2	chr12:109473651:A:G	109473651	G,G	A,A	1,1	-inf,inf	inf,inf	1.49714,0.460179	0.000142883	0.000286937
2	chr12:109671677:G:A	109671677	NA,A	NA,G	NA,1	NA,-inf	NA,inf	NA,0.72519	0.00014265	0.000290802
2	chr12:109192877:G:A	109192877	NA,A	NA,G	NA,1	NA,-inf	NA,inf	NA,0.699383	0.000142019	0.000278281
2	chr12:109671522:A:C	109671522	NA,C	NA,A	NA,1	NA,inf	NA,inf	NA,0.426796	0.000141922	0.000282748
2	chr12:109470279:G:C	109470279	C,C	G,G	1,1	-inf,inf	inf,inf	1.48921,0.470955	0.000141781	0.000284779
2	chr12:109524713:C:T	109524713	T,T	C,C	1,1	inf,inf	inf,inf	1.42954,1.37901	0.000141763	0.000282863
2	chr12:109290882:G:A	109290882	A,A	G,G	1,1	-inf,inf	inf,inf	0.221022,1.56792	0.00014163	0.000294089
2	chr12:109379666:G:A	109379666	NA,A	NA,G	NA,1	NA,inf	NA,inf	NA,0.827646	0.00014153	0.000283461
2	chr12:109460193:T:G	109460193	G,G	T,T	1,1	-inf,inf	inf,inf	1.48879,0.467893	0.00014145	0.000284153
2	chr12:109544145:T:C	109544145	NA,C	NA,T	NA,1	NA,inf	NA,inf	NA,0.459488	0.000141406	0.000285465
2	chr12:108919244:A:G	108919244	G,G	A,A	1,1	inf,-inf	inf,inf	0.982856,0.211385	0.000141341	0.000270241
2	chr12:109670181:G:A	109670181	NA,A	NA,G	NA,1	NA,inf	NA,inf	NA,0.424699	0.000141333	0.000281589
2	chr12:108823147:C:T	108823147	NA,T	NA,C	NA,1	NA,inf	NA,inf	NA,0.41294	0.000141139	0.00027848
2	chr12:109654084:G:A	109654084	NA,A	NA,G	NA,1	NA,-inf	NA,inf	NA,0.412984	0.000141037	0.000282271
2	chr12:108653957:A:G	108653957	NA,G	NA,A	NA,1	NA,-inf	NA,inf	NA,0.867521	0.000140971	0.00027754
2	chr12:109537485:A:G	109537485	G,G	A,A	1,1	inf,inf	inf,inf	1.47399,1.33374	0.000140946	0.000280983
2	chr12:109515526:C:T	109515526	T,T	C,C	1,1	-inf,inf	inf,inf	1.49415,0.301173	0.00014091	0.000281619
2	chr12:109469865:A:T	109469865	T,T	A,A	1,1	-inf,inf	inf,inf	1.48144,0.481554	0.000140903	0.000283087
2	chr12:108835101:T:A	108835101	A,NA	T,NA	1,NA	inf,NA	inf,NA	0.991721,NA	0.000140806	0.000273199
2	chr12:109455329:T:C	109455329	C,C	T,T	1,1	-inf,inf	inf,inf	1.47773,0.488789	0.000140558	0.000282462
2	chr12:109459331:T:C	109459331	C,C	T,T	1,1	-inf,inf	inf,inf	1.48,0.478243	0.000140175	0.000281605
2	chr12:109264395:C:T	109264395	NA,T	NA,C	NA,1	NA,inf	NA,inf	NA,0.447073	0.000140047	0.000277469
2	chr12:109924617:G:A	109924617	NA,A	NA,G	NA,1	NA,inf	NA,inf	NA,0.526714	0.000139995	0.000281723
2	chr12:109787290:G:T	109787290	NA,T	NA,G	NA,1	NA,-inf	NA,inf	NA,0.69966	0.000139976	0.000277248
2	chr12:109053376:A:G	109053376	NA,G	NA,A	NA,1	NA,inf	NA,inf	NA,0.344879	0.000139816	0.000276179
2	chr12:109238621:A:G	109238621	NA,G	NA,A	NA,1	NA,inf	NA,inf	NA,0.878122	0.000139727	0.000278731
2	chr12:109713272:A:G	109713272	NA,G	NA,A	NA,1	NA,inf	NA,inf	NA,0.52894	0.000139695	0.00028483
2	chr12:109115106:C:A	109115106	NA,A	NA,C	NA,1	NA,inf	NA,inf	NA,0.399865	0.000139619	0.000273894
2	chr12:109675056:A:G	109675056	NA,G	NA,A	NA,1	NA,-inf	NA,inf	NA,0.596887	0.00013961	0.000272821
2	chr12:109460992:A:G	109460992	G,G	A,A	1,1	-inf,inf	inf,inf	1.48319,0.462342	0.000139546	0.00028038
2	chr12:109671703:T:C	109671703	NA,C	NA,T	NA,1	NA,-inf	NA,inf	NA,0.596222	0.000139482	0.000272573
2	chr12:109472747:C:T	109472747	T,T	C,C	1,1	-inf,inf	inf,inf	1.48443,0.462108	0.000139462	0.000280066
2	chr12:108606780:C:T	108606780	NA,T	NA,C	NA,1	NA,-inf	NA,inf	NA,0.590324	0.000139323	0.000276637
2	chr12:109725920:G:A	109725920	NA,A	NA,G	NA,1	NA,-inf	NA,inf	NA,1.11595	0.000139126	0.000349679
2	chr12:109930999:C:A	109930999	A,NA	C,NA	1,NA	inf,NA	inf,NA	1.03867,NA	0.000138977	0.00027381
2	chr12:109537491:G:A	109537491	A,NA	G,NA	1,NA	-inf,NA	inf,NA	0.871543,NA	0.000138921	0.000278218
2	chr12:109464499:T:C	109464499	C,C	T,T	1,1	-inf,inf	inf,inf	1.47424,0.482389	0.000138778	0.000278837
2	chr12:108992411:T:C	108992411	NA,C	NA,T	NA,1	NA,inf	NA,inf	NA,1.00412	0.000138759	0.000273879
2	chr12:109830754:C:T	109830754	NA,T	NA,C	NA,1	NA,-inf	NA,inf	NA,0.429755	0.000138747	0.000269527
2	chr12:109458585:A:G	109458585	G,G	A,A	1,1	-inf,inf	inf,inf	1.47449,0.481234	0.000138746	0.00027875
2	chr12:109467374:T:C	109467374	C,C	T,T	1,1	-inf,inf	inf,inf	1.48134,0.462033	0.000138668	0.00027847
2	chr12:109218236:C:G	109218236	NA,G	NA,C	NA,1	NA,inf	NA,inf	NA,0.62808	0.000138468	0.000273084
2	chr12:109766817:C:T	109766817	NA,T	NA,C	NA,1	NA,inf	NA,inf	NA,0.489855	0.000138428	0.00027955
2	chr12:109198822:C:T	109198822	NA,T	NA,C	NA,1	NA,-inf	NA,inf	NA,0.681001	0.000138427	0.000271306
2	chr12:109627085:G:A	109627085	A,A	G,G	1,1	-inf,-inf	inf,inf	1.30857,0.270689	0.00013832	0.000276448
2	chr12:109893825:G:T	109893825	T,NA	G,NA	1,NA	inf,NA	inf,NA	1.0382,NA	0.000138236	0.00027237
2	chr12:108643273:C:T	108643273	NA,T	NA,C	NA,1	NA,-inf	NA,inf	NA,0.851615	0.000138166	0.000271994
2	chr12:109582570:A:G	109582570	NA,G	NA,A	NA,1	NA,-inf	NA,inf	NA,0.940833	0.00013814	0.0002836
2	chr12:109754738:G:A	109754738	NA,A	NA,G	NA,1	NA,inf	NA,inf	NA,0.518654	0.000138134	0.000278797
2	chr12:109756098:C:T	109756098	NA,T	NA,C	NA,1	NA,inf	NA,inf	NA,0.51995	0.000138097	0.000282071
2	chr12:109567007:T:C	109567007	NA,C	NA,T	NA,1	NA,inf	NA,inf	NA,0.798874	0.000137693	0.000276758
2	chr12:109560186:A:G	109560186	NA,G	NA,A	NA,1	NA,-inf	NA,inf	NA,0.665179	0.000137692	0.000271609
2	chr12:108674867:A:C	108674867	NA,C	NA,A	NA,1	NA,-inf	NA,inf	NA,0.846613	0.000137512	0.000270748
2	chr12:109121974:G:A	109121974	A,A	G,G	1,1	inf,inf	inf,inf	2.0626,1.44048	0.000137349	0.000268491
2	chr12:108811564:G:A	108811564	A,A	G,G	1,1	inf,-inf	inf,inf	0.807688,0.274397	0.000137319	0.000251889
2	chr12:109161367:AC:A	109161367	NA,A	NA,AC	NA,1	NA,inf	NA,inf	NA,0.40615	0.000137262	0.000273753
2	chr12:109474259:C:T	109474259	T,T	C,C	1,1	-inf,inf	inf,inf	1.48259,0.444854	0.000137189	0.000275352
2	chr12:109398905:G:C	109398905	C,C	G,G	1,1	inf,-inf	inf,inf	0.533521,1.496	0.000137108	0.000274012
2	chr12:108968296:G:A	108968296	NA,A	NA,G	NA,1	NA,inf	NA,inf	NA,0.390976	0.000136972	0.000269403
2	chr12:109499287:A:G	109499287	G,G	A,A	1,1	inf,inf	inf,inf	1.48088,1.30883	0.000136962	0.000272915
2	chr12:109766750:G:A	109766750	NA,A	NA,G	NA,1	NA,inf	NA,inf	NA,0.510479	0.000136826	0.000279338
2	chr12:109114609:C:G	109114609	NA,G	NA,C	NA,1	NA,inf	NA,inf	NA,0.387747	0.000136786	0.000268389
2	chr12:109639309:G:C	109639309	NA,C	NA,G	NA,1	NA,-inf	NA,inf	NA,0.611126	0.000136638	0.000278195
2	chr12:109162473:C:T	109162473	NA,T	NA,C	NA,1	NA,inf	NA,inf	NA,0.403188	0.000136597	0.000272556
2	chr12:109643416:T:A	109643416	A,A	T,T	1,1	inf,-inf	inf,inf	1.76063,0.10501	0.000136573	0.000265321
2	chr12:108857411:G:C	108857411	NA,C	NA,G	NA,1	NA,inf	NA,inf	NA,0.390496	0.00013654	0.000269517
2	chr12:108880764:G:A	108880764	NA,A	NA,G	NA,1	NA,-inf	NA,inf	NA,0.248359	0.000136502	0.000269969
2	chr12:109404049:C:G	109404049	NA,G	NA,C	NA,1	NA,inf	NA,inf	NA,0.439569	0.000136463	0.000268355
2	chr12:109348877:G:A	109348877	A,A	G,G	1,1	-inf,inf	inf,inf	0.0264663,1.76422	0.000136423	0.000273897
2	chr12:109458153:G:A	109458153	A,A	G,G	1,1	-inf,inf	inf,inf	1.46675,0.47954	0.000136348	0.000273918
2	chr12:109919303:G:A	109919303	A,A	G,G	1,1	inf,inf	inf,inf	1.03628,1.15694	0.000136225	0.000272855
2	chr12:109253633:G:A	109253633	A,NA	G,NA	1,NA	inf,NA	inf,NA	0.651394,NA	0.000136148	0.000264628
2	chr12:109296082:G:A	109296082	NA,A	NA,G	NA,1	NA,-inf	NA,inf	NA,0.685327	0.000136136	0.000267748
2	chr12:109463816:C:T	109463816	T,T	C,C	1,1	-inf,inf	inf,inf	1.47818,0.450907	0.00013611	0.000273229
2	chr12:109638861:G:C	109638861	NA,C	NA,G	NA,1	NA,-inf	NA,inf	NA,0.608261	0.000136094	0.000277058
2	chr12:109603109:C:T	109603109	T,T	C,C	1,1	-inf,inf	inf,inf	1.5081,0.123141	0.000135912	0.000269895
2	chr12:109418409:C:T	109418409	T,T	C,C	1,1	-inf,-inf	inf,inf	0.348617,1.81132	0.000135793	0.000272228
2	chr12:109467915:G:A	109467915	A,A	G,G	1,1	-inf,inf	inf,inf	1.46494,0.476318	0.000135579	0.000272374
2	chr12:109587832:G:C	109587832	C,C	G,G	1,1	-inf,inf	inf,inf	1.47007,0.36596	0.000135565	0.000271055
2	chr12:109234306:G:A	109234306	NA,A	NA,G	NA,1	NA,-inf	NA,inf	NA,0.531074	0.000135539	0.000267613
2	chr12:109053454:G:A	109053454	A,A	G,G	1,1	-inf,inf	inf,inf	2.71086,0.19173	0.000135461	0.000272737
2	chr12:109144316:A:T	109144316	NA,T	NA,A	NA,1	NA,-inf	NA,inf	NA,0.692303	0.000135362	0.000267286
2	chr12:109845827:G:C	109845827	C,C	G,G	1,1	-inf,-inf	inf,inf	0.779254,2.49674	0.000135198	0.00056881
2	chr12:109370223:C:G	109370223	NA,G	NA,C	NA,1	NA,inf	NA,inf	NA,0.456281	0.000135148	0.000265583
2	chr12:108722598:G:A	108722598	NA,A	NA,G	NA,1	NA,-inf	NA,inf	NA,0.72155	0.000134972	0.00026744
2	chr12:108577118:C:T	108577118	NA,T	NA,C	NA,1	NA,-inf	NA,inf	NA,0.428496	0.000134847	0.000268152
2	chr12:109182641:G:A	109182641	NA,A	NA,G	NA,1	NA,inf	NA,inf	NA,1.37741	0.000134794	0.000267935
2	chr12:109624477:C:G	109624477	G,G	C,C	1,1	-inf,-inf	inf,inf	1.37222,0.143839	0.000134785	0.000268109
2	chr12:109581093:C:T	109581093	T,T	C,C	1,1	-inf,inf	inf,inf	1.43916,0.438112	0.000134494	0.000269535
2	chr12:108739130:G:C	108739130	NA,C	NA,G	NA,1	NA,-inf	NA,inf	NA,0.688388	0.000134441	0.000267045
2	chr12:109466393:T:C	109466393	C,C	T,T	1,1	-inf,inf	inf,inf	1.4579,0.482022	0.000134433	0.000270126
2	chr12:109937787:C:T	109937787	T,NA	C,NA	1,NA	inf,NA	inf,NA	0.73758,NA	0.000134059	0.000266199
2	chr12:109083860:C:T	109083860	NA,T	NA,C	NA,1	NA,-inf	NA,inf	NA,0.180187	0.000134039	0.00026583
2	chr12:109347080:G:A	109347080	A,A	G,G	1,1	-inf,inf	inf,inf	0.0132852,1.75977	0.000133983	0.000269114
2	chr12:109434182:G:A	109434182	A,A	G,G	1,1	inf,inf	inf,inf	1.23697,1.6085	0.000133942	0.000270293
2	chr12:109871435:A:C	109871435	C,NA	A,NA	1,NA	inf,NA	inf,NA	1.01871,NA	0.000133925	0.000263837
2	chr12:108830134:C:T	108830134	NA,T	NA,C	NA,1	NA,inf	NA,inf	NA,0.380933	0.000133887	0.000263929
2	chr12:109906169:G:A	109906169	A,NA	G,NA	1,NA	inf,NA	inf,NA	1.01954,NA	0.000133861	0.000263765
2	chr12:109172201:C:T	109172201	NA,T	NA,C	NA,1	NA,inf	NA,inf	NA,0.290821	0.000133788	0.000265165
2	chr12:109272441:C:T	109272441	NA,T	NA,C	NA,1	NA,inf	NA,inf	NA,0.250242	0.000133684	0.000252209
2	chr12:109862546:C:G	109862546	G,NA	C,NA	1,NA	inf,NA	inf,NA	1.01814,NA	0.000133479	0.00026296
2	chr12:109123858:A:T	109123858	NA,T	NA,A	NA,1	NA,inf	NA,inf	NA,0.389866	0.000133177	0.000260353
2	chr12:108835798:G:A	108835798	NA,A	NA,G	NA,1	NA,inf	NA,inf	NA,0.369803	0.00013312	0.000262572
2	chr12:109589295:G:A	109589295	A,A	G,G	1,1	-inf,inf	inf,inf	1.46589,0.350519	0.00013303	0.000265934
2	chr12:109786586:G:A	109786586	NA,A	NA,G	NA,1	NA,-inf	NA,inf	NA,0.538316	0.000132921	0.000259407
2	chr12:109625586:G:A	109625586	A,A	G,G	1,1	-inf,-inf	inf,inf	1.36935,0.140594	0.000132881	0.000264388
2	chr12:109717773:G:A	109717773	NA,A	NA,G	NA,1	NA,inf	NA,inf	NA,0.406687	0.000132869	0.000253794
2	chr12:109098211:C:T	109098211	NA,T	NA,C	NA,1	NA,-inf	NA,inf	NA,1.11415	0.000132779	0.000267747
2	chr12:109090950:G:A	109090950	NA,A	NA,G	NA,1	NA,inf	NA,inf	NA,0.315853	0.000132779	0.000258838
2	chr12:109719687:A:G	109719687	G,G	A,A	1,1	inf,inf	inf,inf	0.691124,1.68804	0.000132757	0.000288508
2	chr12:109916731:C:T	109916731	T,T	C,C	1,1	-inf,inf	inf,inf	1.93294,0.347656	0.000132578	0.000272533
2	chr12:109864184:G:C	109864184	C,NA	G,NA	1,NA	inf,NA	inf,NA	1.01891,NA	0.000132538	0.000261135
2	chr12:108698243:C:T	108698243	NA,T	NA,C	NA,1	NA,inf	NA,inf	NA,0.400227	0.000132496	0.000259912
2	chr12:108926160:A:G	108926160	NA,G	NA,A	NA,1	NA,inf	NA,inf	NA,0.395278	0.000132372	0.000258903
2	chr12:109466121:A:G	109466121	G,G	A,A	1,1	-inf,inf	inf,inf	1.46484,0.447669	0.000132368	0.000265736
2	chr12:108863455:A:G	108863455	NA,G	NA,A	NA,1	NA,inf	NA,inf	NA,0.369635	0.00013198	0.000260543
2	chr12:109339872:A:G	109339872	G,G	A,A	1,1	-inf,inf	inf,inf	0.0106821,1.7518	0.00013197	0.000265021
2	chr12:108925987:C:T	108925987	NA,T	NA,C	NA,1	NA,-inf	NA,inf	NA,0.547583	0.00013187	0.000262993
2	chr12:108964054:T:C	108964054	NA,C	NA,T	NA,1	NA,-inf	NA,inf	NA,0.74723	0.00013187	0.000267217
2	chr12:109182133:G:A	109182133	NA,A	NA,G	NA,1	NA,-inf	NA,inf	NA,0.674991	0.000131817	0.000260443
2	chr12:109587994:CTTGCCGCCGACCT:C	109587994	C,C	CTTGCCGCCGACCT,CTTGCCGCCGACCT	1,1	-inf,inf	inf,inf	1.45364,0.369834	0.000131553	0.000263127
2	chr12:108942401:C:T	108942401	NA,T	NA,C	NA,1	NA,-inf	NA,inf	NA,0.657596	0.000131535	0.00026152
2	chr12:108873433:G:A	108873433	A,A	G,G	1,1	-inf,-inf	inf,inf	0.697059,0.508024	0.000131476	0.000203204
2	chr12:109844744:CAGG:C	109844744	C,C	CAGG,CAGG	1,1	inf,-inf	inf,inf	0.252734,1.5095	0.000131247	0.000237292
2	chr12:108817443:C:T	108817443	NA,T	NA,C	NA,1	NA,inf	NA,inf	NA,0.363241	0.000131074	0.000258679
2	chr12:109349939:C:T	109349939	T,T	C,C	1,1	-inf,inf	inf,inf	0.0113076,1.74259	0.000131022	0.000263172
2	chr12:108878548:T:C	108878548	NA,C	NA,T	NA,1	NA,inf	NA,inf	NA,0.878683	0.00013098	0.000259716
2	chr12:109401887:G:A	109401887	NA,A	NA,G	NA,1	NA,-inf	NA,inf	NA,0.649184	0.000130944	0.000258341
2	chr12:108879329:A:G	108879329	NA,G	NA,A	NA,1	NA,-inf	NA,inf	NA,0.64375	0.00013088	0.00026377
2	chr12:109526297:C:T	109526297	T,T	C,C	1,1	-inf,inf	inf,inf	1.42858,0.440378	0.00013043	0.00026162
2	chr12:109619214:T:C	109619214	C,C	T,T	1,1	-inf,inf	inf,inf	1.45543,0.112503	0.000130428	0.000254545
2	chr12:108763649:T:C	108763649	NA,C	NA,T	NA,1	NA,-inf	NA,inf	NA,0.628626	0.000130402	0.000257437
2	chr12:109398314:C:T	109398314	NA,T	NA,C	NA,1	NA,inf	NA,inf	NA,0.435809	0.000130332	0.000256208
2	chr12:109391852:T:C	109391852	C,C	T,T	1,1	inf,-inf	inf,inf	0.545591,1.43507	0.000130222	0.000260368
2	chr12:109560320:C:T	109560320	T,T	C,C	1,1	inf,-inf	inf,inf	1.25729,1.16223	0.000130075	0.000272924
2	chr12:109644515:T:C	109644515	C,C	T,T	1,1	-inf,inf	inf,inf	1.51438,0.0782965	0.000130069	0.000251337
2	chr12:108843483:GT:G	108843483	NA,G	NA,GT	NA,1	NA,inf	NA,inf	NA,0.36073	0.000130053	0.000256758
2	chr12:109905225:G:C	109905225	C,NA	G,NA	1,NA	inf,NA	inf,NA	0.996942,NA	0.000130027	0.00025622
2	chr12:108661461:G:A	108661461	NA,A	NA,G	NA,1	NA,inf	NA,inf	NA,0.388086	0.000129984	0.000255044
2	chr12:109337589:C:A	109337589	A,A	C,C	1,1	-inf,inf	inf,inf	0.0396013,1.72572	0.000129734	0.000260281
2	chr12:109163244:A:G	109163244	NA,G	NA,A	NA,1	NA,inf	NA,inf	NA,0.370651	0.000129669	0.000258578
2	chr12:109392509:G:C	109392509	NA,C	NA,G	NA,1	NA,inf	NA,inf	NA,0.431016	0.000129652	0.000254902
2	chr12:109115548:T:A	109115548	NA,A	NA,T	NA,1	NA,inf	NA,inf	NA,0.35618	0.000129588	0.000254373
2	chr12:109598136:G:A	109598136	NA,A	NA,G	NA,1	NA,-inf	NA,inf	NA,0.884932	0.00012955	0.000265409
2	chr12:109528080:C:T	109528080	T,T	C,C	1,1	-inf,inf	inf,inf	1.48089,0.194122	0.000129548	0.000258095
2	chr12:109465846:C:T	109465846	T,T	C,C	1,1	-inf,inf	inf,inf	1.44371,0.471145	0.000129461	0.00026006
2	chr12:109562589:C:T	109562589	T,T	C,C	1,1	-inf,inf	inf,inf	1.31081,0.462319	0.000129451	0.000261103
2	chr12:109902080:C:T	109902080	NA,T	NA,C	NA,1	NA,inf	NA,inf	NA,0.485788	0.000129255	0.000263708
2	chr12:108636690:TA:T	108636690	NA,T	NA,TA	NA,1	NA,-inf	NA,inf	NA,0.64803	0.000129252	0.000256657
2	chr12:109535451:G:A	109535451	A,NA	G,NA	1,NA	-inf,NA	inf,NA	0.436684,NA	0.000129191	0.000255413
2	chr12:109615566:G:A	109615566	NA,A	NA,G	NA,1	NA,-inf	NA,inf	NA,0.594806	0.00012913	0.000257642
2	chr12:109464111:C:T	109464111	T,T	C,C	1,1	-inf,inf	inf,inf	1.44692,0.45814	0.000128729	0.000258456
2	chr12:109287587:C:T	109287587	NA,T	NA,C	NA,1	NA,-inf	NA,inf	NA,0.63995	0.000128702	0.000253784
2	chr12:109629071:C:T	109629071	T,T	C,C	1,1	-inf,-inf	inf,inf	1.31856,0.190548	0.000128693	0.000256006
2	chr12:109835258:T:C	109835258	C,NA	T,NA	1,NA	inf,NA	inf,NA	0.860569,NA	0.000128519	0.00025141
2	chr12:109501244:C:T	109501244	NA,T	NA,C	NA,1	NA,inf	NA,inf	NA,0.366045	0.000128506	0.000257174
2	chr12:109413614:T:C	109413614	NA,C	NA,T	NA,1	NA,inf	NA,inf	NA,0.368401	0.000128459	0.000257156
2	chr12:109418385:A:G	109418385	G,G	A,A	1,1	inf,-inf	inf,inf	0.467172,1.46059	0.000128255	0.000249838
2	chr12:108826031:G:C	108826031	C,NA	G,NA	1,NA	inf,NA	inf,NA	1.0269,NA	0.000128175	0.000245847
2	chr12:109433167:T:C	109433167	NA,C	NA,T	NA,1	NA,-inf	NA,inf	NA,0.616211	0.000128121	0.000260506
2	chr12:109582774:G:A	109582774	A,A	G,G	1,1	-inf,inf	inf,inf	1.43322,0.391183	0.00012807	0.000256382
2	chr12:109587812:C:T	109587812	T,NA	C,NA	1,NA	inf,NA	inf,NA	0.746753,NA	0.00012802	0.000253653
2	chr12:108641176:C:T	108641176	NA,T	NA,C	NA,1	NA,-inf	NA,inf	NA,0.787872	0.000127977	0.000252095
2	chr12:109503646:C:T	109503646	T,T	C,C	1,1	-inf,inf	inf,inf	1.4539,0.398495	0.000127905	0.00025629
2	chr12:109503498:G:A	109503498	A,A	G,G	1,1	-inf,inf	inf,inf	1.44782,0.408763	0.000127864	0.00025637
2	chr12:109555493:C:T	109555493	T,T	C,C	1,1	-inf,inf	inf,inf	1.39922,0.478605	0.000127789	0.00025657
2	chr12:109524925:G:T	109524925	NA,T	NA,G	NA,1	NA,inf	NA,inf	NA,0.389905	0.000127584	0.000255544
2	chr12:109616910:C:T	109616910	NA,T	NA,C	NA,1	NA,-inf	NA,inf	NA,0.685709	0.000127578	0.000254233
2	chr12:109303696:G:A	109303696	NA,A	NA,G	NA,1	NA,-inf	NA,inf	NA,0.764962	0.000127566	0.000255562
2	chr12:109559282:G:A	109559282	NA,A	NA,G	NA,1	NA,-inf	NA,inf	NA,0.621498	0.000127472	0.000251454
2	chr12:109670258:C:T	109670258	T,T	C,C	1,1	inf,-inf	inf,inf	0.530383,1.21015	0.000127407	0.000255099
2	chr12:108591375:T:A	108591375	NA,A	NA,T	NA,1	NA,inf	NA,inf	NA,0.413223	0.000127088	0.00024962
2	chr12:109424188:TCTCAGTCTGTCA:T	109424188	NA,T	NA,TCTCAGTCTGTCA	NA,1	NA,inf	NA,inf	NA,0.394942	0.000127083	0.000251743
2	chr12:109498406:G:A	109498406	A,A	G,G	1,1	-inf,inf	inf,inf	1.46035,0.379305	0.000127012	0.00025447
2	chr12:108756095:C:A	108756095	NA,A	NA,C	NA,1	NA,-inf	NA,inf	NA,0.645219	0.000126948	0.0002502
2	chr12:109358709:A:G	109358709	NA,G	NA,A	NA,1	NA,-inf	NA,inf	NA,0.611249	0.00012694	0.000250434
2	chr12:109930592:A:G	109930592	G,G	A,A	1,1	-inf,-inf	inf,inf	0.631967,2.44321	0.000126718	0.000405723
2	chr12:109543459:G:T	109543459	T,T	G,G	1,1	-inf,inf	inf,inf	1.40627,0.455951	0.000126583	0.000253868
2	chr12:108771308:T:A	108771308	NA,A	NA,T	NA,1	NA,-inf	NA,inf	NA,0.797527	0.000126557	0.000254496
2	chr12:109146233:C:T	109146233	NA,T	NA,C	NA,1	NA,inf	NA,inf	NA,0.332633	0.00012647	0.000249418
2	chr12:108789227:C:G	108789227	G,NA	C,NA	1,NA	-inf,NA	inf,NA	0.824919,NA	0.000126363	0.000258451
2	chr12:109188847:T:C	109188847	NA,C	NA,T	NA,1	NA,inf	NA,inf	NA,0.31191	0.000126326	0.000242398
2	chr12:109079464:A:G	109079464	G,G	A,A	1,1	-inf,inf	inf,inf	2.7954,0.176805	0.000126236	0.000253919
2	chr12:109465098:G:A	109465098	A,A	G,G	1,1	-inf,inf	inf,inf	1.44408,0.442256	0.000126194	0.000253275
2	chr12:109317818:A:G	109317818	G,G	A,A	1,1	inf,-inf	inf,inf	0.866619,1.16721	0.000126183	0.000251108
2	chr12:109503645:T:A	109503645	A,A	T,T	1,1	-inf,inf	inf,inf	1.44319,0.408671	0.00012606	0.000252659
2	chr12:108970898:G:A	108970898	NA,A	NA,G	NA,1	NA,-inf	NA,inf	NA,0.545727	0.00012589	0.000247934
2	chr12:108714720:G:A	108714720	NA,A	NA,G	NA,1	NA,-inf	NA,inf	NA,0.765654	0.00012581	0.000247821
2	chr12:108994757:C:G	108994757	NA,G	NA,C	NA,1	NA,inf	NA,inf	NA,0.917975	0.000125782	0.000248357
2	chr12:109089779:G:T	109089779	T,NA	G,NA	1,NA	inf,NA	inf,NA	1.57302,NA	0.000125744	0.000248833
2	chr12:108928901:A:T	108928901	NA,T	NA,A	NA,1	NA,-inf	NA,inf	NA,0.545079	0.000125622	0.000252282
2	chr12:108693837:G:A	108693837	NA,A	NA,G	NA,1	NA,inf	NA,inf	NA,0.745405	0.000125613	0.000248802
2	chr12:109536346:C:T	109536346	T,T	C,C	1,1	-inf,inf	inf,inf	1.41068,0.430411	0.00012548	0.000251603
2	chr12:108679552:C:T	108679552	NA,T	NA,C	NA,1	NA,-inf	NA,inf	NA,0.778486	0.000125455	0.000247405
2	chr12:109103569:C:G	109103569	NA,G	NA,C	NA,1	NA,-inf	NA,inf	NA,0.790505	0.000125368	0.000246235
2	chr12:108778769:T:G	108778769	NA,G	NA,T	NA,1	NA,-inf	NA,inf	NA,0.595438	0.00012529	0.000247435
2	chr12:109539779:G:A	109539779	A,A	G,G	1,1	-inf,inf	inf,inf	1.40675,0.442637	0.000125265	0.000251123
2	chr12:108974574:T:TA	108974574	NA,TA	NA,T	NA,1	NA,-inf	NA,inf	NA,0.541858	0.000125145	0.000246467
2	chr12:109344108:T:C	109344108	C,C	T,T	1,1	inf,-inf	inf,inf	0.505335,1.37959	0.000124995	0.000251469
2	chr12:108979276:G:C	108979276	NA,C	NA,G	NA,1	NA,-inf	NA,inf	NA,0.540883	0.000124979	0.000246144
2	chr12:109732383:G:T	109732383	T,T	G,G	1,1	inf,inf	inf,inf	1.04956,0.854261	0.000124973	0.000257719
2	chr12:109488060:C:T	109488060	T,T	C,C	1,1	-inf,inf	inf,inf	1.4417,0.423632	0.00012493	0.000250556
2	chr12:109405253:T:C	109405253	NA,C	NA,T	NA,1	NA,-inf	NA,inf	NA,0.61174	0.000124853	0.000246445
2	chr12:109457831:C:A	109457831	A,A	C,C	1,1	-inf,inf	inf,inf	1.4327,0.460116	0.000124851	0.000250706
2	chr12:109597778:C:T	109597778	T,T	C,C	1,1	-inf,inf	inf,inf	1.46015,0.150932	0.000124748	0.000247975
2	chr12:109560479:G:A	109560479	A,A	G,G	1,1	inf,-inf	inf,inf	1.22743,1.17145	0.000124694	0.000261726
2	chr12:109353169:A:T	109353169	NA,T	NA,A	NA,1	NA,-inf	NA,inf	NA,0.426476	0.000124656	0.000247006
2	chr12:109569237:G:A	109569237	NA,A	NA,G	NA,1	NA,inf	NA,inf	NA,0.715862	0.00012463	0.000250148
2	chr12:108660847:A:G	108660847	G,G	A,A	1,1	inf,inf	inf,inf	0.921318,0.426264	0.000124479	0.000218137
2	chr12:108930928:A:G	108930928	NA,G	NA,A	NA,1	NA,inf	NA,inf	NA,0.691384	0.000124456	0.000246732
2	chr12:109201065:G:A	109201065	NA,A	NA,G	NA,1	NA,inf	NA,inf	NA,0.34273	0.000124425	0.000244064
2	chr12:109728894:T:C	109728894	NA,C	NA,T	NA,1	NA,inf	NA,inf	NA,0.447689	0.000124306	0.000252532
2	chr12:109277353:G:A	109277353	A,NA	G,NA	1,NA	inf,NA	inf,NA	0.605041,NA	0.000124285	0.00024175
2	chr12:109517512:C:T	109517512	T,T	C,C	1,1	-inf,inf	inf,inf	1.42895,0.3741	0.00012422	0.000248621
2	chr12:109233021:A:G	109233021	NA,G	NA,A	NA,1	NA,-inf	NA,inf	NA,0.468684	0.000124205	0.000245421
2	chr12:109542779:C:T	109542779	T,T	C,C	1,1	-inf,inf	inf,inf	1.38882,0.475356	0.000124199	0.000249206
2	chr12:109536295:C:T	109536295	NA,T	NA,C	NA,1	NA,inf	NA,inf	NA,0.719102	0.000124061	0.000248932
2	chr12:109187196:G:A	109187196	NA,A	NA,G	NA,1	NA,inf	NA,inf	NA,0.26747	0.000124018	0.000243424
2	chr12:109669963:A:C	109669963	C,C	A,A	1,1	inf,-inf	inf,inf	0.543491,1.31689	0.000123893	0.000251874
2	chr12:109547087:CAA:C	109547087	C,C	CAA,CAA	1,1	-inf,inf	inf,inf	1.41101,0.416412	0.00012389	0.000248221
2	chr12:109493100:C:G	109493100	G,G	C,C	1,1	-inf,inf	inf,inf	1.42693,0.444471	0.000123882	0.000248511
2	chr12:108995009:G:A	108995009	NA,A	NA,G	NA,1	NA,inf	NA,inf	NA,0.532015	0.000123576	0.000244102
2	chr12:108931244:T:C	108931244	NA,C	NA,T	NA,1	NA,inf	NA,inf	NA,0.685184	0.000123525	0.000244883
2	chr12:108882466:T:C	108882466	NA,C	NA,T	NA,1	NA,inf	NA,inf	NA,0.611728	0.000123446	0.000243895
2	chr12:109440330:C:T	109440330	NA,T	NA,C	NA,1	NA,inf	NA,inf	NA,0.366622	0.000123329	0.000246525
2	chr12:109344851:A:G	109344851	G,G	A,A	1,1	inf,inf	inf,inf	0.0185202,1.72734	0.000123311	0.000247878
2	chr12:109093776:G:C	109093776	NA,C	NA,G	NA,1	NA,inf	NA,inf	NA,0.333687	0.000123299	0.000245458
2	chr12:108776403:C:T	108776403	NA,T	NA,C	NA,1	NA,-inf	NA,inf	NA,0.579562	0.000123271	0.00024338
2	chr12:108926060:A:G	108926060	NA,G	NA,A	NA,1	NA,inf	NA,inf	NA,0.485628	0.000123069	0.00024122
2	chr12:109736224:C:G	109736224	NA,G	NA,C	NA,1	NA,inf	NA,inf	NA,0.439563	0.000122958	0.000250213
2	chr12:109150627:T:C	109150627	NA,C	NA,T	NA,1	NA,-inf	NA,inf	NA,0.564159	0.000122846	0.000243353
2	chr12:109076873:A:G	109076873	NA,G	NA,A	NA,1	NA,inf	NA,inf	NA,0.278505	0.000122716	0.000239467
2	chr12:109243444:C:T	109243444	NA,T	NA,C	NA,1	NA,-inf	NA,inf	NA,0.553339	0.000122706	0.000246229
2	chr12:108570644:G:C	108570644	NA,C	NA,G	NA,1	NA,inf	NA,inf	NA,0.384954	0.000122507	0.000241319
2	chr12:108973767:G:A	108973767	NA,A	NA,G	NA,1	NA,-inf	NA,inf	NA,0.530778	0.000122439	0.000241428
2	chr12:109425606:A:G	109425606	NA,G	NA,A	NA,1	NA,-inf	NA,inf	NA,0.579767	0.000122434	0.000248515
2	chr12:109197863:A:G	109197863	NA,G	NA,A	NA,1	NA,-inf	NA,inf	NA,0.587975	0.000122305	0.00024299
2	chr12:108978435:C:T	108978435	NA,T	NA,C	NA,1	NA,-inf	NA,inf	NA,0.529061	0.000122105	0.000240762
2	chr12:108820521:T:C	108820521	NA,C	NA,T	NA,1	NA,inf	NA,inf	NA,0.319864	0.000121951	0.00024082
2	chr12:109213070:A:G	109213070	NA,G	NA,A	NA,1	NA,inf	NA,inf	NA,0.504463	0.000121937	0.000240403
2	chr12:109493825:G:A	109493825	A,A	G,G	1,1	-inf,inf	inf,inf	1.42231,0.395894	0.000121919	0.000244375
2	chr12:108555884:C:G	108555884	NA,G	NA,C	NA,1	NA,inf	NA,inf	NA,0.381354	0.000121772	0.000239889
2	chr12:108892462:C:T	108892462	NA,T	NA,C	NA,1	NA,inf	NA,inf	NA,0.380291	0.000121762	0.00024055
2	chr12:109544498:A:G	109544498	G,G	A,A	1,1	inf,inf	inf,inf	1.4493,1.26355	0.000121681	0.000242304
2	chr12:109585884:G:A	109585884	A,A	G,G	1,1	-inf,inf	inf,inf	1.40571,0.401084	0.00012163	0.000243464
2	chr12:109343762:G:A	109343762	A,A	G,G	1,1	inf,-inf	inf,inf	0.471099,1.38623	0.000121582	0.000244711
2	chr12:109533410:C:T	109533410	T,T	C,C	1,1	-inf,inf	inf,inf	1.41162,0.385547	0.000121515	0.000243158
2	chr12:109666009:T:A	109666009	A,NA	T,NA	1,NA	inf,NA	inf,NA	0.584639,NA	0.000121514	0.000238429
2	chr12:108609916:T:C	108609916	NA,C	NA,T	NA,1	NA,inf	NA,inf	NA,0.365433	0.000121445	0.000239357
2	chr12:109619445:G:T	109619445	T,T	G,G	1,1	-inf,-inf	inf,inf	0.907946,0.380648	0.00012139	0.000246481
2	chr12:109610598:C:A	109610598	A,A	C,C	1,1	inf,-inf	inf,inf	1.60101,0.146359	0.000121232	0.000237541
2	chr12:108780187:G:A	108780187	NA,A	NA,G	NA,1	NA,-inf	NA,inf	NA,0.567249	0.000121199	0.000239379
2	chr12:108780777:G:A	108780777	NA,A	NA,G	NA,1	NA,-inf	NA,inf	NA,0.566496	0.000121147	0.00023924
2	chr12:109735488:C:T	109735488	NA,T	NA,C	NA,1	NA,inf	NA,inf	NA,0.395566	0.000121131	0.000246135
2	chr12:108895645:T:C	108895645	NA,C	NA,T	NA,1	NA,-inf	NA,inf	NA,0.679412	0.000121083	0.000242575
2	chr12:108629639:A:G	108629639	G,G	A,A	1,1	-inf,-inf	inf,inf	1.36717,0.310985	0.000120887	0.000226728
2	chr12:109863173:A:T	109863173	T,T	A,A	1,1	-inf,-inf	inf,inf	1.70384,0.274547	0.000120871	0.000240105
2	chr12:109534232:G:A	109534232	A,A	G,G	1,1	-inf,inf	inf,inf	1.30343,0.588672	0.000120862	0.000242469
2	chr12:109526067:C:T	109526067	T,NA	C,NA	1,NA	inf,NA	inf,NA	0.877929,NA	0.000120793	0.000235874
2	chr12:109935015:T:C	109935015	NA,C	NA,T	NA,1	NA,inf	NA,inf	NA,0.425362	0.00012064	0.000242251
2	chr12:109390243:G:A	109390243	NA,A	NA,G	NA,1	NA,-inf	NA,inf	NA,0.581053	0.000120554	0.000237879
2	chr12:109138602:C:T	109138602	NA,T	NA,C	NA,1	NA,-inf	NA,inf	NA,0.611581	0.000120531	0.000240679
2	chr12:109677995:G:A	109677995	A,NA	G,NA	1,NA	inf,NA	inf,NA	0.990376,NA	0.000120438	0.000235697
2	chr12:109108309:C:T	109108309	T,T	C,C	1,1	-inf,inf	inf,inf	0.508879,1.63427	0.000120411	0.000243349
2	chr12:108553787:G:A	108553787	NA,A	NA,G	NA,1	NA,inf	NA,inf	NA,0.386035	0.000120303	0.000237618
2	chr12:109642927:C:T	109642927	NA,T	NA,C	NA,1	NA,-inf	NA,inf	NA,0.544924	0.000120252	0.000240164
2	chr12:109463852:A:G	109463852	G,G	A,A	1,1	-inf,inf	inf,inf	1.40723,0.473588	0.000120218	0.000241459
2	chr12:108568517:C:T	108568517	NA,T	NA,C	NA,1	NA,-inf	NA,inf	NA,0.55797	0.000120215	0.000237927
2	chr12:109539249:C:A	109539249	A,A	C,C	1,1	-inf,inf	inf,inf	1.3675,0.483127	0.000120192	0.000241225
2	chr12:109337264:A:G	109337264	G,G	A,A	1,1	-inf,inf	inf,inf	0.0247119,1.69706	0.00012017	0.000241153
2	chr12:109641601:C:T	109641601	NA,T	NA,C	NA,1	NA,-inf	NA,inf	NA,0.543816	0.000120086	0.000239828
2	chr12:108721801:A:T	108721801	NA,T	NA,A	NA,1	NA,-inf	NA,inf	NA,0.592973	0.000120047	0.000238386
2	chr12:109539478:C:T	109539478	T,T	C,C	1,1	inf,inf	inf,inf	1.4687,1.23385	0.000120014	0.000238856
2	chr12:109643838:C:A	109643838	NA,A	NA,C	NA,1	NA,-inf	NA,inf	NA,0.543046	0.000119972	0.000239599
2	chr12:109513294:GTGGCCACTGGAGGTGC:G	109513294	NA,G	NA,GTGGCCACTGGAGGTGC	NA,1	NA,-inf	NA,inf	NA,0.566911	0.000119878	0.000236476
2	chr12:109539802:C:T	109539802	T,T	C,C	1,1	-inf,inf	inf,inf	1.38359,0.446264	0.000119855	0.000240299
2	chr12:108581280:A:G	108581280	G,G	A,A	1,1	-inf,-inf	inf,inf	1.54296,0.286562	0.000119835	0.000237707
2	chr12:108577292:A:G	108577292	NA,G	NA,A	NA,1	NA,-inf	NA,inf	NA,0.835707	0.000119817	0.000242728
2	chr12:109637887:TG:T	109637887	NA,T	NA,TG	NA,1	NA,-inf	NA,inf	NA,0.54088	0.00011979	0.000239302
2	chr12:109263831:C:T	109263831	NA,T	NA,C	NA,1	NA,inf	NA,inf	NA,0.332187	0.000119681	0.000238459
2	chr12:109035433:G:A	109035433	NA,A	NA,G	NA,1	NA,inf	NA,inf	NA,0.112948	0.000119603	0.000232588
2	chr12:108643985:G:A	108643985	NA,A	NA,G	NA,1	NA,inf	NA,inf	NA,0.364087	0.000119591	0.00023465
2	chr12:109637786:C:T	109637786	NA,T	NA,C	NA,1	NA,-inf	NA,inf	NA,0.5394	0.000119567	0.000238852
2	chr12:108922034:C:T	108922034	T,T	C,C	1,1	inf,inf	inf,inf	1.70115,1.54072	0.000119473	0.000244
2	chr12:109467656:T:C	109467656	NA,C	NA,T	NA,1	NA,-inf	NA,inf	NA,0.53798	0.000119458	0.000238303
2	chr12:108889967:C:T	108889967	NA,T	NA,C	NA,1	NA,inf	NA,inf	NA,0.321384	0.000119426	0.000236287
2	chr12:108782439:C:A	108782439	NA,A	NA,C	NA,1	NA,-inf	NA,inf	NA,0.560743	0.000119361	0.00023592
2	chr12:108723300:C:A	108723300	NA,A	NA,C	NA,1	NA,inf	NA,inf	NA,0.362081	0.000119201	0.000233883
2	chr12:109028623:G:A	109028623	NA,A	NA,G	NA,1	NA,-inf	NA,inf	NA,0.769281	0.000119077	0.000238784
2	chr12:109321191:T:A	109321191	NA,A	NA,T	NA,1	NA,-inf	NA,inf	NA,0.544336	0.000119065	0.00023476
2	chr12:109426532:T:A	109426532	NA,A	NA,T	NA,1	NA,-inf	NA,inf	NA,0.557707	0.000119034	0.000241431
2	chr12:108567015:C:T	108567015	NA,T	NA,C	NA,1	NA,inf	NA,inf	NA,0.377844	0.000119005	0.000235011
2	chr12:108926268:A:G	108926268	NA,G	NA,A	NA,1	NA,-inf	NA,inf	NA,0.530575	0.000118959	0.000235802
2	chr12:108816716:T:G	108816716	NA,G	NA,T	NA,1	NA,inf	NA,inf	NA,0.307006	0.000118903	0.000234596
2	chr12:109558884:G:A	109558884	A,A	G,G	1,1	-inf,inf	inf,inf	1.37907,0.464434	0.000118782	0.000238569
2	chr12:108570326:C:T	108570326	NA,T	NA,C	NA,1	NA,inf	NA,inf	NA,0.364371	0.000118615	0.000233773
2	chr12:108686329:T:C	108686329	NA,C	NA,T	NA,1	NA,-inf	NA,inf	NA,0.729505	0.000118596	0.000233941
2	chr12:109591203:C:T	109591203	T,T	C,C	1,1	-inf,inf	inf,inf	1.43986,0.14915	0.000118573	0.000235763
2	chr12:109259023:C:T	109259023	NA,T	NA,C	NA,1	NA,inf	NA,inf	NA,0.3741	0.000118454	0.000231126
2	chr12:109072405:TA:T	109072405	NA,T	NA,TA	NA,1	NA,-inf	NA,inf	NA,0.599348	0.000118441	0.000234685
2	chr12:109259743:C:T	109259743	NA,T	NA,C	NA,1	NA,inf	NA,inf	NA,0.317084	0.000118438	0.000236124
2	chr12:109467127:G:A	109467127	NA,A	NA,G	NA,1	NA,inf	NA,inf	NA,0.314697	0.000118429	0.000236797
2	chr12:108576686:C:T	108576686	NA,T	NA,C	NA,1	NA,-inf	NA,inf	NA,0.823534	0.000118312	0.000239601
2	chr12:108577411:A:T	108577411	NA,T	NA,A	NA,1	NA,-inf	NA,inf	NA,0.82378	0.00011831	0.000239593
2	chr12:109485439:A:G	109485439	G,G	A,A	1,1	-inf,inf	inf,inf	1.41564,0.418291	0.000118303	0.000237231
2	chr12:108641647:G:C	108641647	C,NA	G,NA	1,NA	-inf,NA	inf,NA	0.984039,NA	0.000118292	0.000179096
2	chr12:109267363:T:C	109267363	NA,C	NA,T	NA,1	NA,inf	NA,inf	NA,0.324263	0.000118246	0.000235565
2	chr12:108702047:G:T	108702047	NA,T	NA,G	NA,1	NA,inf	NA,inf	NA,0.35671	0.000118206	0.000231941
2	chr12:108576451:T:C	108576451	NA,C	NA,T	NA,1	NA,-inf	NA,inf	NA,0.822397	0.00011817	0.000239306
2	chr12:109072813:T:C	109072813	C,C	T,T	1,1	-inf,inf	inf,inf	2.69814,0.104687	0.000118152	0.000238316
2	chr12:108994260:A:G	108994260	NA,G	NA,A	NA,1	NA,inf	NA,inf	NA,0.858253	0.000118141	0.000233324
2	chr12:108626324:G:A	108626324	NA,A	NA,G	NA,1	NA,-inf	NA,inf	NA,0.477717	0.000118136	0.000234777
2	chr12:108561348:G:A	108561348	NA,A	NA,G	NA,1	NA,-inf	NA,inf	NA,0.498385	0.000118109	0.00023461
2	chr12:109916718:C:G	109916718	G,NA	C,NA	1,NA	inf,NA	inf,NA	0.935918,NA	0.00011807	0.000232727
2	chr12:108616652:G:T	108616652	NA,T	NA,G	NA,1	NA,-inf	NA,inf	NA,0.517157	0.000117967	0.00023353
2	chr12:108884764:C:T	108884764	NA,T	NA,C	NA,1	NA,-inf	NA,inf	NA,0.21587	0.000117897	0.000234676
2	chr12:109431614:C:T	109431614	NA,T	NA,C	NA,1	NA,-inf	NA,inf	NA,0.550014	0.000117865	0.000238983
2	chr12:108661555:T:C	108661555	NA,C	NA,T	NA,1	NA,-inf	NA,inf	NA,0.576356	0.000117856	0.000233973
2	chr12:108695566:C:G	108695566	NA,G	NA,C	NA,1	NA,-inf	NA,inf	NA,0.576031	0.000117789	0.00023381
2	chr12:108576184:A:C	108576184	NA,C	NA,A	NA,1	NA,-inf	NA,inf	NA,0.818299	0.0001177	0.000238327
2	chr12:109862179:G:A	109862179	NA,A	NA,G	NA,1	NA,inf	NA,inf	NA,0.413484	0.000117683	0.000241094
2	chr12:108980536:G:A	108980536	NA,A	NA,G	NA,1	NA,inf	NA,inf	NA,0.279175	0.000117627	0.000231827
2	chr12:108576538:G:T	108576538	NA,T	NA,G	NA,1	NA,-inf	NA,inf	NA,0.817068	0.000117522	0.00023797
2	chr12:108676837:C:A	108676837	NA,A	NA,C	NA,1	NA,inf	NA,inf	NA,0.355307	0.00011744	0.000230777
2	chr12:108953147:TTTTTTC:T	108953147	NA,T	NA,TTTTTTC	NA,1	NA,-inf	NA,inf	NA,0.487122	0.000117335	0.000233626
2	chr12:108910411:C:T	108910411	NA,T	NA,C	NA,1	NA,inf	NA,inf	NA,0.344523	0.000117306	0.00023171
2	chr12:108711453:G:A	108711453	NA,A	NA,G	NA,1	NA,-inf	NA,inf	NA,0.72067	0.000117303	0.000231432
2	chr12:109628112:G:A	109628112	NA,A	NA,G	NA,1	NA,inf	NA,inf	NA,0.546444	0.000117287	0.000235086
2	chr12:109561232:G:A	109561232	A,A	G,G	1,1	-inf,inf	inf,inf	1.35763,0.482623	0.000117283	0.000235539
2	chr12:108672165:A:G	108672165	NA,G	NA,A	NA,1	NA,inf	NA,inf	NA,0.354632	0.000117277	0.000230447
2	chr12:108686869:G:A	108686869	NA,A	NA,G	NA,1	NA,-inf	NA,inf	NA,0.610168	0.000117233	0.00023229
2	chr12:109265349:G:C	109265349	NA,C	NA,G	NA,1	NA,inf	NA,inf	NA,0.318121	0.000117133	0.000233331
2	chr12:108644404:T:C	108644404	NA,C	NA,T	NA,1	NA,-inf	NA,inf	NA,0.570864	0.000117072	0.000232428
2	chr12:109863817:TGAA:T	109863817	NA,T	NA,TGAA	NA,1	NA,inf	NA,inf	NA,0.409914	0.000117068	0.000239811
2	chr12:108560140:T:C	108560140	NA,C	NA,T	NA,1	NA,inf	NA,inf	NA,0.365389	0.000116884	0.000230798
2	chr12:109940086:T:C	109940086	NA,C	NA,T	NA,1	NA,-inf	NA,inf	NA,0.489479	0.000116866	0.000230852
2	chr12:108749305:AC:A	108749305	NA,A	NA,AC	NA,1	NA,inf	NA,inf	NA,0.314656	0.000116834	0.000231305
2	chr12:108885562:A:G	108885562	NA,G	NA,A	NA,1	NA,inf	NA,inf	NA,0.353546	0.000116775	0.000230488
2	chr12:109259577:AAAAAAC:A	109259577	NA,A	NA,AAAAAAC	NA,1	NA,inf	NA,inf	NA,0.308724	0.000116674	0.000232666
2	chr12:109666837:G:A	109666837	NA,A	NA,G	NA,1	NA,inf	NA,inf	NA,0.226443	0.000116473	0.000224178
2	chr12:109033257:C:T	109033257	NA,T	NA,C	NA,1	NA,-inf	NA,inf	NA,0.533583	0.000116415	0.000230524
2	chr12:109554344:C:G	109554344	G,G	C,C	1,1	-inf,inf	inf,inf	1.38858,0.402527	0.000116393	0.000233093
2	chr12:109470725:C:T	109470725	T,T	C,C	1,1	inf,inf	inf,inf	1.40863,1.27746	0.000116327	0.000231921
2	chr12:109437767:G:A	109437767	NA,A	NA,G	NA,1	NA,-inf	NA,inf	NA,0.540182	0.000116275	0.000235753
2	chr12:108738287:A:C	108738287	NA,C	NA,A	NA,1	NA,-inf	NA,inf	NA,0.494235	0.000116251	0.000228926
2	chr12:109159774:C:T	109159774	NA,T	NA,C	NA,1	NA,-inf	NA,inf	NA,0.579448	0.000116168	0.000233138
2	chr12:109414447:C:T	109414447	NA,T	NA,C	NA,1	NA,inf	NA,inf	NA,0.426541	0.000116097	0.000231441
2	chr12:109496585:C:G	109496585	G,G	C,C	1,1	-inf,inf	inf,inf	1.4043,0.410124	0.00011607	0.000232779
2	chr12:109400656:A:G	109400656	NA,G	NA,A	NA,1	NA,-inf	NA,inf	NA,0.548365	0.000116036	0.000228998
2	chr12:108854994:G:A	108854994	NA,A	NA,G	NA,1	NA,inf	NA,inf	NA,0.428381	0.000115918	0.000229529
2	chr12:108833835:G:A	108833835	NA,A	NA,G	NA,1	NA,inf	NA,inf	NA,0.428381	0.000115918	0.000229529
2	chr12:109508207:G:A	109508207	A,A	G,G	1,1	-inf,inf	inf,inf	1.39147,0.443879	0.000115903	0.000232512
2	chr12:109388329:G:C	109388329	NA,C	NA,G	NA,1	NA,-inf	NA,inf	NA,0.547928	0.0001159	0.000228755
2	chr12:108591931:A:G	108591931	NA,G	NA,A	NA,1	NA,inf	NA,inf	NA,0.343972	0.000115793	0.000227645
2	chr12:108676740:C:T	108676740	NA,T	NA,C	NA,1	NA,-inf	NA,inf	NA,0.599259	0.000115789	0.000229466
2	chr12:109707060:A:G	109707060	NA,G	NA,A	NA,1	NA,-inf	NA,inf	NA,0.511568	0.000115779	0.000230057
2	chr12:108688914:C:T	108688914	NA,T	NA,C	NA,1	NA,-inf	NA,inf	NA,0.59876	0.000115743	0.000229286
2	chr12:109229492:A:G	109229492	NA,G	NA,A	NA,1	NA,inf	NA,inf	NA,0.573354	0.000115732	0.000228911
2	chr12:109482160:A:C	109482160	C,C	A,A	1,1	-inf,inf	inf,inf	1.39553,0.441562	0.000115716	0.000232191
2	chr12:108742681:G:A	108742681	NA,A	NA,G	NA,1	NA,-inf	NA,inf	NA,0.57485	0.000115708	0.000228454
2	chr12:109554193:A:G	109554193	G,G	A,A	1,1	-inf,inf	inf,inf	1.37709,0.421059	0.000115661	0.000231874
2	chr12:108706747:C:T	108706747	T,NA	C,NA	1,NA	-inf,NA	inf,NA	0.82479,NA	0.000115597	0.000239447
2	chr12:109090872:C:G	109090872	NA,G	NA,C	NA,1	NA,-inf	NA,inf	NA,0.272622	0.000115593	0.000230064
2	chr12:108723218:C:A	108723218	NA,A	NA,C	NA,1	NA,inf	NA,inf	NA,0.340619	0.000115512	0.000228016
2	chr12:109361937:A:G	109361937	NA,G	NA,A	NA,1	NA,-inf	NA,inf	NA,0.506617	0.000115436	0.000232546
2	chr12:109412885:A:T	109412885	T,NA	A,NA	1,NA	-inf,NA	inf,NA	0.639717,NA	0.0001153	0.000220294
2	chr12:109567084:C:T	109567084	NA,T	NA,C	NA,1	NA,inf	NA,inf	NA,0.282268	0.000115258	0.00022033
2	chr12:109450667:A:G	109450667	G,NA	A,NA	1,NA	inf,NA	inf,NA	0.700143,NA	0.000115218	0.000228416
2	chr12:109093412:C:CGCA	109093412	NA,CGCA	NA,C	NA,1	NA,inf	NA,inf	NA,0.309755	0.000115206	0.000228573
2	chr12:109219678:T:C	109219678	NA,C	NA,T	NA,1	NA,-inf	NA,inf	NA,0.416532	0.000115175	0.00022754
2	chr12:109494380:C:T	109494380	NA,T	NA,C	NA,1	NA,-inf	NA,inf	NA,0.529898	0.000115136	0.000230057
2	chr12:108568794:C:T	108568794	NA,T	NA,C	NA,1	NA,inf	NA,inf	NA,0.325622	0.000115099	0.00022868
2	chr12:108612807:G:A	108612807	NA,A	NA,G	NA,1	NA,inf	NA,inf	NA,0.308629	0.000115088	0.000227915
2	chr12:109192336:T:A	109192336	NA,A	NA,T	NA,1	NA,-inf	NA,inf	NA,0.541144	0.000115071	0.000226142
2	chr12:109203538:A:G	109203538	NA,G	NA,A	NA,1	NA,-inf	NA,inf	NA,0.62366	0.000114989	0.000234176
2	chr12:108628701:T:A	108628701	NA,A	NA,T	NA,1	NA,inf	NA,inf	NA,0.334317	0.000114903	0.000227199
2	chr12:108878445:G:A	108878445	NA,A	NA,G	NA,1	NA,-inf	NA,inf	NA,0.514965	0.000114874	0.000226503
2	chr12:109271517:T:G	109271517	NA,G	NA,T	NA,1	NA,-inf	NA,inf	NA,0.540333	0.000114839	0.000228702
2	chr12:109827440:C:T	109827440	NA,T	NA,C	NA,1	NA,inf	NA,inf	NA,0.415997	0.000114733	0.000230535
2	chr12:108651370:G:A	108651370	NA,A	NA,G	NA,1	NA,-inf	NA,inf	NA,0.589416	0.000114607	0.00022709
2	chr12:109563811:G:A	109563811	A,A	G,G	1,1	-inf,inf	inf,inf	1.37765,0.403777	0.000114552	0.000229275
2	chr12:109458049:C:T	109458049	NA,T	NA,C	NA,1	NA,inf	NA,inf	NA,0.29275	0.000114505	0.000228938
2	chr12:109585866:C:T	109585866	NA,T	NA,C	NA,1	NA,inf	NA,inf	NA,0.374175	0.000114407	0.00022607
2	chr12:109129854:C:T	109129854	NA,T	NA,C	NA,1	NA,inf	NA,inf	NA,0.329358	0.000114397	0.000226718
2	chr12:109256521:A:G	109256521	NA,G	NA,A	NA,1	NA,inf	NA,inf	NA,0.302357	0.000114338	0.000227776
2	chr12:109701884:T:C	109701884	NA,C	NA,T	NA,1	NA,-inf	NA,inf	NA,0.895276	0.000114268	0.000282589
2	chr12:109535492:A:G	109535492	G,G	A,A	1,1	-inf,inf	inf,inf	1.3683,0.479887	0.0001142	0.000229354
2	chr12:109831639:A:T	109831639	NA,T	NA,A	NA,1	NA,inf	NA,inf	NA,0.478202	0.000114078	0.000226901
2	chr12:109050226:G:A	109050226	NA,A	NA,G	NA,1	NA,inf	NA,inf	NA,2.19689	0.000114062	0.000226775
2	chr12:109509426:C:T	109509426	T,NA	C,NA	1,NA	-inf,NA	inf,NA	0.817399,NA	0.000114027	0.000222378
2	chr12:109095625:A:G	109095625	NA,G	NA,A	NA,1	NA,-inf	NA,inf	NA,0.86489	0.000114005	0.000226623
2	chr12:109591945:T:A	109591945	A,A	T,T	1,1	-inf,inf	inf,inf	1.41919,0.152137	0.000113994	0.000226649
2	chr12:109562943:G:A	109562943	A,A	G,G	1,1	-inf,inf	inf,inf	1.38259,0.38625	0.000113938	0.000227912
2	chr12:109541349:G:A	109541349	A,A	G,G	1,1	-inf,inf	inf,inf	1.35955,0.466345	0.000113634	0.000227913
2	chr12:109828099:T:C	109828099	NA,C	NA,T	NA,1	NA,-inf	NA,inf	NA,0.512512	0.000113621	0.000222073
2	chr12:109494780:C:T	109494780	T,T	C,C	1,1	-inf,inf	inf,inf	1.3861,0.420527	0.000113615	0.000227803
2	chr12:109390389:C:A	109390389	NA,A	NA,C	NA,1	NA,-inf	NA,inf	NA,0.531172	0.000113585	0.00022422
2	chr12:108925766:A:G	108925766	NA,G	NA,A	NA,1	NA,inf	NA,inf	NA,0.246269	0.000113566	0.000223504
2	chr12:108706746:G:A	108706746	A,NA	G,NA	1,NA	-inf,NA	inf,NA	0.813784,NA	0.000113519	0.000235043
2	chr12:108878518:G:A	108878518	NA,A	NA,G	NA,1	NA,-inf	NA,inf	NA,0.505272	0.000113512	0.000223836
2	chr12:109063933:C:T	109063933	T,T	C,C	1,1	-inf,inf	inf,inf	2.66449,0.20384	0.000113481	0.000227883
2	chr12:109402555:T:G	109402555	NA,G	NA,T	NA,1	NA,-inf	NA,inf	NA,0.490741	0.000113337	0.000222729
2	chr12:109669010:A:C	109669010	NA,C	NA,A	NA,1	NA,-inf	NA,inf	NA,0.549884	0.000113329	0.000229476
2	chr12:109528857:AAAAG:A	109528857	A,A	AAAAG,AAAAG	1,1	-inf,inf	inf,inf	1.38551,0.367064	0.000113326	0.000226694
2	chr12:108688703:T:A	108688703	NA,A	NA,T	NA,1	NA,-inf	NA,inf	NA,0.311741	0.000113254	0.000224618
2	chr12:109673409:T:C	109673409	C,C	T,T	1,1	inf,-inf	inf,inf	0.76684,0.651468	0.000113218	0.000223557
2	chr12:108900133:A:C	108900133	NA,C	NA,A	NA,1	NA,inf	NA,inf	NA,0.324521	0.000113184	0.00022306
2	chr12:109338296:A:G	109338296	G,G	A,A	1,1	-inf,inf	inf,inf	0.000144153,1.67383	0.000113176	0.000227275
2	chr12:108659852:T:G	108659852	NA,G	NA,T	NA,1	NA,-inf	NA,inf	NA,0.577578	0.000112965	0.000223869
2	chr12:109173783:A:G	109173783	NA,G	NA,A	NA,1	NA,inf	NA,inf	NA,0.282548	0.000112873	0.000224869
2	chr12:109639931:A:G	109639931	NA,G	NA,A	NA,1	NA,-inf	NA,inf	NA,0.792457	0.00011287	0.000227632
2	chr12:109589788:C:T	109589788	T,T	C,C	1,1	-inf,inf	inf,inf	1.37433,0.377088	0.000112844	0.000225703
2	chr12:109230854:A:G	109230854	NA,G	NA,A	NA,1	NA,-inf	NA,inf	NA,0.451551	0.000112838	0.000226369
2	chr12:109109178:G:T	109109178	NA,T	NA,G	NA,1	NA,inf	NA,inf	NA,0.282983	0.000112825	0.000221812
2	chr12:108687804:A:G	108687804	NA,G	NA,A	NA,1	NA,-inf	NA,inf	NA,0.308374	0.000112726	0.000223571
2	chr12:109316261:C:T	109316261	NA,T	NA,C	NA,1	NA,inf	NA,inf	NA,0.381358	0.00011271	0.000221656
2	chr12:109170326:A:G	109170326	NA,G	NA,A	NA,1	NA,-inf	NA,inf	NA,0.299396	0.000112696	0.000225055
2	chr12:109006757:G:A	109006757	NA,A	NA,G	NA,1	NA,-inf	NA,inf	NA,0.54244	0.000112674	0.000223819
2	chr12:109387839:C:A	109387839	NA,A	NA,C	NA,1	NA,-inf	NA,inf	NA,0.523825	0.000112645	0.000222365
2	chr12:108770537:C:T	108770537	T,NA	C,NA	1,NA	-inf,NA	inf,NA	0.754799,NA	0.000112586	0.000229838
2	chr12:109016473:G:T	109016473	NA,T	NA,G	NA,1	NA,inf	NA,inf	NA,0.13999	0.000112561	0.000220492
2	chr12:109252620:C:T	109252620	NA,T	NA,C	NA,1	NA,-inf	NA,inf	NA,0.443516	0.000112553	0.000224316
2	chr12:109752925:C:T	109752925	NA,T	NA,C	NA,1	NA,inf	NA,inf	NA,0.380144	0.00011253	0.000226252
2	chr12:108792840:A:G	108792840	NA,G	NA,A	NA,1	NA,inf	NA,inf	NA,0.380603	0.000112515	0.000222301
2	chr12:108730121:G:A	108730121	NA,A	NA,G	NA,1	NA,inf	NA,inf	NA,0.325683	0.00011246	0.000221089
2	chr12:108730122:A:G	108730122	NA,G	NA,A	NA,1	NA,inf	NA,inf	NA,0.325683	0.00011246	0.000221089
2	chr12:109708571:A:G	109708571	NA,G	NA,A	NA,1	NA,-inf	NA,inf	NA,0.487927	0.000112458	0.000223452
2	chr12:108689370:C:T	108689370	NA,T	NA,C	NA,1	NA,-inf	NA,inf	NA,0.306674	0.000112424	0.000222972
2	chr12:108723475:T:C	108723475	NA,C	NA,T	NA,1	NA,inf	NA,inf	NA,0.32498	0.000112398	0.000220981
2	chr12:109779416:T:A	109779416	NA,A	NA,T	NA,1	NA,-inf	NA,inf	NA,0.434277	0.000112314	0.000220044
2	chr12:109260942:A:G	109260942	G,NA	A,NA	1,NA	inf,NA	inf,NA	0.884506,NA	0.000112243	0.000221282
2	chr12:109071114:G:A	109071114	NA,A	NA,G	NA,1	NA,inf	NA,inf	NA,0.215077	0.000112219	0.000222135
2	chr12:108819538:G:A	108819538	NA,A	NA,G	NA,1	NA,inf	NA,inf	NA,0.407587	0.00011216	0.000222047
2	chr12:108661888:C:T	108661888	NA,T	NA,C	NA,1	NA,-inf	NA,inf	NA,0.460197	0.000112049	0.000220521
2	chr12:109099882:A:G	109099882	NA,G	NA,A	NA,1	NA,inf	NA,inf	NA,0.275525	0.000111868	0.000220053
2	chr12:109158638:T:C	109158638	NA,C	NA,T	NA,1	NA,-inf	NA,inf	NA,0.2765	0.000111841	0.000222869
2	chr12:109799222:G:A	109799222	NA,A	NA,G	NA,1	NA,-inf	NA,inf	NA,0.586741	0.000111811	0.000232918
2	chr12:109566934:A:G	109566934	NA,G	NA,A	NA,1	NA,inf	NA,inf	NA,0.262169	0.000111765	0.000213996
2	chr12:109655011:C:T	109655011	T,NA	C,NA	1,NA	inf,NA	inf,NA	1.02276,NA	0.000111745	0.000218872
2	chr12:109067254:C:T	109067254	T,T	C,C	1,1	-inf,inf	inf,inf	2.62987,0.134795	0.000111685	0.000225003
2	chr12:109344261:A:G	109344261	NA,G	NA,A	NA,1	NA,-inf	NA,inf	NA,0.454828	0.00011159	0.000220905
2	chr12:109881546:C:G	109881546	NA,G	NA,C	NA,1	NA,inf	NA,inf	NA,0.424005	0.000111565	0.00022554
2	chr12:109171489:A:G	109171489	NA,G	NA,A	NA,1	NA,inf	NA,inf	NA,0.278301	0.000111523	0.000222331
2	chr12:108745508:G:T	108745508	NA,T	NA,G	NA,1	NA,inf	NA,inf	NA,0.283737	0.000111506	0.000220759
2	chr12:109016015:C:T	109016015	NA,T	NA,C	NA,1	NA,inf	NA,inf	NA,0.13462	0.0001115	0.000218454
2	chr12:109812435:T:C	109812435	NA,C	NA,T	NA,1	NA,-inf	NA,inf	NA,0.326821	0.000111474	0.000216264
2	chr12:109558883:C:T	109558883	NA,T	NA,C	NA,1	NA,-inf	NA,inf	NA,0.712896	0.000111418	0.000225345
2	chr12:108785759:A:T	108785759	NA,T	NA,A	NA,1	NA,-inf	NA,inf	NA,0.667205	0.000111403	0.000219636
2	chr12:108757474:A:G	108757474	NA,G	NA,A	NA,1	NA,-inf	NA,inf	NA,0.460043	0.000111385	0.000219433
2	chr12:109336411:A:T	109336411	NA,T	NA,A	NA,1	NA,-inf	NA,inf	NA,0.483542	0.00011135	0.000221532
2	chr12:109499143:C:T	109499143	T,T	C,C	1,1	-inf,inf	inf,inf	1.38573,0.41045	0.00011128	0.00022308
2	chr12:109937493:A:G	109937493	NA,G	NA,A	NA,1	NA,inf	NA,inf	NA,0.421182	0.000111231	0.000224813
2	chr12:109672234:C:T	109672234	NA,T	NA,C	NA,1	NA,inf	NA,inf	NA,0.252691	0.000111224	0.000218283
2	chr12:109929823:T:C	109929823	NA,C	NA,T	NA,1	NA,inf	NA,inf	NA,0.365063	0.000111188	0.00022263
2	chr12:109497670:C:T	109497670	T,T	C,C	1,1	-inf,inf	inf,inf	1.3913,0.389548	0.000111176	0.000222826
2	chr12:109180446:A:G	109180446	NA,G	NA,A	NA,1	NA,inf	NA,inf	NA,0.296591	0.000111064	0.00021836
2	chr12:109374347:C:T	109374347	NA,T	NA,C	NA,1	NA,inf	NA,inf	NA,0.256666	0.000111022	0.000218967
2	chr12:109462960:T:C	109462960	NA,C	NA,T	NA,1	NA,-inf	NA,inf	NA,0.716448	0.000110987	0.000224506
2	chr12:108879590:C:T	108879590	NA,T	NA,C	NA,1	NA,-inf	NA,inf	NA,0.486459	0.000110954	0.000218915
2	chr12:109473737:A:T	109473737	T,T	A,A	1,1	-inf,inf	inf,inf	1.38261,0.43181	0.000110904	0.000222564
2	chr12:108579781:G:A	108579781	NA,A	NA,G	NA,1	NA,inf	NA,inf	NA,0.287954	0.000110771	0.000220032
2	chr12:109162605:AG:A	109162605	NA,A	NA,AG	NA,1	NA,-inf	NA,inf	NA,0.46053	0.00011076	0.000219967
2	chr12:109112149:T:C	109112149	NA,C	NA,T	NA,1	NA,inf	NA,inf	NA,0.27045	0.000110737	0.000217756
2	chr12:109031501:T:A	109031501	A,A	T,T	1,1	-inf,inf	inf,inf	5.26511,0.355521	0.000110614	0.000208437
2	chr12:109568127:A:G	109568127	NA,G	NA,A	NA,1	NA,inf	NA,inf	NA,0.255234	0.000110607	0.000211894
2	chr12:109645420:G:A	109645420	A,A	G,G	1,1	-inf,-inf	inf,inf	0.969566,0.558299	0.000110529	0.000218625
2	chr12:109240684:G:A	109240684	NA,A	NA,G	NA,1	NA,-inf	NA,inf	NA,0.463027	0.000110468	0.000218741
2	chr12:109601724:C:T	109601724	NA,T	NA,C	NA,1	NA,inf	NA,inf	NA,0.333973	0.000110461	0.000216943
2	chr12:109815241:C:T	109815241	T,T	C,C	1,1	-inf,-inf	inf,inf	0.563924,0.933588	0.000110419	0.00021893
2	chr12:109668305:A:T	109668305	NA,T	NA,A	NA,1	NA,inf	NA,inf	NA,0.264669	0.000110288	0.000218618
2	chr12:109106208:G:A	109106208	NA,A	NA,G	NA,1	NA,inf	NA,inf	NA,0.267182	0.000110263	0.000216853
2	chr12:109109297:C:T	109109297	NA,T	NA,C	NA,1	NA,inf	NA,inf	NA,0.267137	0.000110188	0.00021669
2	chr12:109071445:C:T	109071445	T,T	C,C	1,1	-inf,-inf	inf,inf	2.91931,0.436026	0.000110127	0.000224287
2	chr12:108561838:CAT:C	108561838	NA,C	NA,CAT	NA,1	NA,inf	NA,inf	NA,0.295453	0.000110115	0.00021877
2	chr12:109344407:C:T	109344407	T,T	C,C	1,1	inf,-inf	inf,inf	0.705852,1.47405	0.000110063	0.000224552
2	chr12:109418988:A:G	109418988	NA,G	NA,A	NA,1	NA,inf	NA,inf	NA,0.266935	0.000110029	0.000219672
2	chr12:109772286:G:A	109772286	NA,A	NA,G	NA,1	NA,-inf	NA,inf	NA,0.369249	0.000110027	0.000212288
2	chr12:108642275:C:T	108642275	NA,T	NA,C	NA,1	NA,-inf	NA,inf	NA,0.552843	0.000109981	0.000217952
2	chr12:109383762:G:A	109383762	NA,A	NA,G	NA,1	NA,-inf	NA,inf	NA,0.501348	0.00010998	0.000216986
2	chr12:109381916:G:A	109381916	NA,A	NA,G	NA,1	NA,-inf	NA,inf	NA,0.501348	0.00010998	0.000216986
2	chr12:109617114:G:A	109617114	NA,A	NA,G	NA,1	NA,-inf	NA,inf	NA,0.319739	0.000109929	0.000218909
2	chr12:109093022:A:G	109093022	NA,G	NA,A	NA,1	NA,-inf	NA,inf	NA,0.529151	0.000109905	0.00021683
2	chr12:108645032:G:A	108645032	NA,A	NA,G	NA,1	NA,-inf	NA,inf	NA,0.291533	0.000109888	0.000217977
2	chr12:109135342:G:A	109135342	NA,A	NA,G	NA,1	NA,-inf	NA,inf	NA,0.501922	0.00010988	0.000214581
2	chr12:109384551:C:CA	109384551	NA,CA	NA,C	NA,1	NA,-inf	NA,inf	NA,0.500108	0.000109813	0.000216657
2	chr12:108998079:C:T	108998079	NA,T	NA,C	NA,1	NA,inf	NA,inf	NA,0.122809	0.000109604	0.000218548
2	chr12:109018268:C:G	109018268	NA,G	NA,C	NA,1	NA,-inf	NA,inf	NA,0.477851	0.000109514	0.000216778
2	chr12:108659213:A:C	108659213	NA,C	NA,A	NA,1	NA,inf	NA,inf	NA,0.271357	0.000109483	0.000215134
2	chr12:109006099:C:A	109006099	NA,A	NA,C	NA,1	NA,-inf	NA,inf	NA,0.662901	0.00010947	0.000219001
2	chr12:108728247:A:G	108728247	NA,G	NA,A	NA,1	NA,inf	NA,inf	NA,0.301735	0.000109445	0.000216092
2	chr12:108675709:C:A	108675709	NA,A	NA,C	NA,1	NA,inf	NA,inf	NA,0.301714	0.000109442	0.000216088
2	chr12:109564328:C:T	109564328	T,T	C,C	1,1	-inf,inf	inf,inf	1.34783,0.416003	0.000109442	0.000219246
2	chr12:108728113:A:G	108728113	NA,G	NA,A	NA,1	NA,inf	NA,inf	NA,0.301671	0.000109436	0.000216073
2	chr12:109597455:A:T	109597455	T,T	A,A	1,1	-inf,inf	inf,inf	1.39957,0.166294	0.000109435	0.000217861
2	chr12:109382861:A:G	109382861	NA,G	NA,A	NA,1	NA,-inf	NA,inf	NA,0.495791	0.000109301	0.000215666
2	chr12:108793011:C:T	108793011	T,NA	C,NA	1,NA	inf,NA	inf,NA	1.05371,NA	0.000109284	0.00021153
2	chr12:109888893:A:G	109888893	NA,G	NA,A	NA,1	NA,inf	NA,inf	NA,0.342295	0.000109277	0.000221434
2	chr12:109480600:A:G	109480600	G,G	A,A	1,1	-inf,inf	inf,inf	1.3754,0.420296	0.000109262	0.000219094
2	chr12:109735045:C:A	109735045	NA,A	NA,C	NA,1	NA,-inf	NA,inf	NA,0.487505	0.000109242	0.000214567
2	chr12:108762923:G:A	108762923	NA,A	NA,G	NA,1	NA,-inf	NA,inf	NA,0.536113	0.000109187	0.000217216
2	chr12:109396090:T:G	109396090	G,G	T,T	1,1	inf,-inf	inf,inf	0.529215,1.15927	0.000109182	0.000214079
2	chr12:109405861:C:T	109405861	T,T	C,C	1,1	inf,-inf	inf,inf	0.75716,1.2226	0.000109147	0.000215813
2	chr12:109243855:C:A	109243855	NA,A	NA,C	NA,1	NA,inf	NA,inf	NA,0.310384	0.000109065	0.000214542
2	chr12:109025979:C:T	109025979	NA,T	NA,C	NA,1	NA,inf	NA,inf	NA,0.423533	0.000109057	0.000216154
2	chr12:109646025:C:A	109646025	NA,A	NA,C	NA,1	NA,inf	NA,inf	NA,0.406064	0.000109028	0.000215851
2	chr12:108903927:A:T	108903927	NA,T	NA,A	NA,1	NA,-inf	NA,inf	NA,0.468139	0.000109024	0.000218559
2	chr12:109116087:A:C	109116087	NA,C	NA,A	NA,1	NA,-inf	NA,inf	NA,0.0842236	0.000108921	0.000215312
2	chr12:108892130:G:T	108892130	NA,T	NA,G	NA,1	NA,inf	NA,inf	NA,0.270276	0.000108827	0.000213511
2	chr12:109498089:G:C	109498089	C,C	G,G	1,1	-inf,inf	inf,inf	1.36173,0.43636	0.000108817	0.000218383
2	chr12:108849713:T:A	108849713	NA,A	NA,T	NA,1	NA,inf	NA,inf	NA,0.384363	0.000108763	0.000215345
2	chr12:109578754:G:A	109578754	A,A	G,G	1,1	-inf,inf	inf,inf	1.33737,0.444386	0.000108658	0.000217941
2	chr12:109652889:A:T	109652889	NA,T	NA,A	NA,1	NA,-inf	NA,inf	NA,0.460534	0.000108631	0.000215846
2	chr12:108691027:T:C	108691027	NA,C	NA,T	NA,1	NA,inf	NA,inf	NA,0.266035	0.000108631	0.000213484
2	chr12:108878104:A:C	108878104	NA,C	NA,A	NA,1	NA,-inf	NA,inf	NA,0.468764	0.000108601	0.000214201
2	chr12:108882869:C:T	108882869	NA,T	NA,C	NA,1	NA,-inf	NA,inf	NA,0.43736	0.000108531	0.000216825
2	chr12:109105411:G:A	109105411	NA,A	NA,G	NA,1	NA,inf	NA,inf	NA,0.259259	0.000108479	0.000213473
2	chr12:108967464:A:C	108967464	NA,C	NA,A	NA,1	NA,inf	NA,inf	NA,0.241173	0.000108403	0.00021354
2	chr12:109823684:G:GTCCT	109823684	NA,GTCCT	NA,G	NA,1	NA,-inf	NA,inf	NA,0.548527	0.000108369	0.000224481
2	chr12:109720552:A:G	109720552	NA,G	NA,A	NA,1	NA,-inf	NA,inf	NA,0.458043	0.000108341	0.000215232
2	chr12:109493936:C:T	109493936	T,T	C,C	1,1	-inf,inf	inf,inf	1.3653,0.424543	0.000108082	0.00021673
2	chr12:109923984:G:T	109923984	NA,T	NA,G	NA,1	NA,inf	NA,inf	NA,0.398731	0.000108071	0.000218231
2	chr12:109796958:A:G	109796958	NA,G	NA,A	NA,1	NA,inf	NA,inf	NA,0.313773	0.000108067	0.000216861
2	chr12:109763960:A:C	109763960	NA,C	NA,A	NA,1	NA,-inf	NA,inf	NA,0.684375	0.000108057	0.000244531
2	chr12:109670674:C:T	109670674	T,T	C,C	1,1	inf,-inf	inf,inf	0.496407,1.13995	0.000108045	0.000217076
2	chr12:109597521:C:T	109597521	T,T	C,C	1,1	-inf,inf	inf,inf	1.39677,0.127966	0.000108012	0.000214669
2	chr12:108771196:G:A	108771196	NA,A	NA,G	NA,1	NA,inf	NA,inf	NA,0.260032	0.000107987	0.000213816
2	chr12:109206111:T:C	109206111	NA,C	NA,T	NA,1	NA,inf	NA,inf	NA,0.353998	0.000107963	0.000214767
2	chr12:108656273:C:T	108656273	NA,T	NA,C	NA,1	NA,-inf	NA,inf	NA,0.537574	0.000107957	0.00021381
2	chr12:108668265:G:A	108668265	NA,A	NA,G	NA,1	NA,inf	NA,inf	NA,0.291518	0.000107932	0.000213138
2	chr12:109845405:G:A	109845405	NA,A	NA,G	NA,1	NA,-inf	NA,inf	NA,0.462499	0.000107895	0.000213397
2	chr12:109374815:G:A	109374815	NA,A	NA,G	NA,1	NA,-inf	NA,inf	NA,0.486058	0.000107886	0.000212873
2	chr12:109343560:T:C	109343560	C,C	T,T	1,1	inf,-inf	inf,inf	0.471145,1.33201	0.000107749	0.000216693
2	chr12:109024870:T:C	109024870	NA,C	NA,T	NA,1	NA,inf	NA,inf	NA,0.172391	0.000107743	0.000212065
2	chr12:109362638:G:A	109362638	NA,A	NA,G	NA,1	NA,-inf	NA,inf	NA,0.484097	0.00010774	0.000212595
2	chr12:108834568:C:T	108834568	NA,T	NA,C	NA,1	NA,inf	NA,inf	NA,0.261549	0.000107727	0.000212639
2	chr12:108557309:G:A	108557309	NA,A	NA,G	NA,1	NA,inf	NA,inf	NA,0.30138	0.000107715	0.000212718
2	chr12:108793869:C:T	108793869	NA,T	NA,C	NA,1	NA,-inf	NA,inf	NA,0.502649	0.000107657	0.000212389
2	chr12:109560042:C:T	109560042	T,T	C,C	1,1	-inf,inf	inf,inf	1.31519,0.482195	0.000107595	0.000216036
2	chr12:108891188:C:A	108891188	NA,A	NA,C	NA,1	NA,inf	NA,inf	NA,0.261204	0.000107581	0.00021103
2	chr12:109369151:C:A	109369151	NA,A	NA,C	NA,1	NA,-inf	NA,inf	NA,0.482351	0.000107523	0.00021217
2	chr12:109438641:GA:G	109438641	NA,G	NA,GA	NA,1	NA,-inf	NA,inf	NA,0.504789	0.000107457	0.000217058
2	chr12:109438633:GTACAACA:G	109438633	NA,G	NA,GTACAACA	NA,1	NA,-inf	NA,inf	NA,0.504789	0.000107457	0.000217058
2	chr12:109561263:G:A	109561263	A,A	G,G	1,1	-inf,inf	inf,inf	1.33982,0.420876	0.000107365	0.000214997
2	chr12:108881003:C:T	108881003	NA,T	NA,C	NA,1	NA,-inf	NA,inf	NA,0.104358	0.000107339	0.00021274
2	chr12:109664448:A:G	109664448	NA,G	NA,A	NA,1	NA,inf	NA,inf	NA,0.251684	0.000107267	0.00021366
2	chr12:109380092:G:A	109380092	NA,A	NA,G	NA,1	NA,-inf	NA,inf	NA,0.479878	0.000107265	0.000211666
2	chr12:109217601:C:T	109217601	NA,T	NA,C	NA,1	NA,-inf	NA,inf	NA,0.423964	0.000107226	0.00021373
2	chr12:108587265:A:G	108587265	NA,G	NA,A	NA,1	NA,inf	NA,inf	NA,0.287626	0.000107207	0.000210988
2	chr12:108725874:C:A	108725874	NA,A	NA,C	NA,1	NA,inf	NA,inf	NA,0.286686	0.000107182	0.000211649
2	chr12:109088173:A:AAAGAG	109088173	NA,AAAGAG	NA,A	NA,1	NA,-inf	NA,inf	NA,0.503194	0.000107125	0.000212685
2	chr12:109087500:G:C	109087500	NA,C	NA,G	NA,1	NA,-inf	NA,inf	NA,0.503126	0.000107119	0.000212672
2	chr12:109475242:G:A	109475242	NA,A	NA,G	NA,1	NA,-inf	NA,inf	NA,0.688205	0.000107102	0.000216803
2	chr12:108893307:G:A	108893307	NA,A	NA,G	NA,1	NA,inf	NA,inf	NA,0.258466	0.000106994	0.000209984
2	chr12:109619677:A:C	109619677	NA,C	NA,A	NA,1	NA,-inf	NA,inf	NA,0.737049	0.000106968	0.000215372
2	chr12:108562673:G:A	108562673	NA,A	NA,G	NA,1	NA,-inf	NA,inf	NA,0.428941	0.000106928	0.000211876
2	chr12:109532300:G:A	109532300	NA,A	NA,G	NA,1	NA,-inf	NA,inf	NA,0.477807	0.000106875	0.000210929
2	chr12:109561200:G:A	109561200	A,A	G,G	1,1	-inf,inf	inf,inf	1.31227,0.482662	0.000106866	0.000214609
2	chr12:108931707:G:A	108931707	NA,A	NA,G	NA,1	NA,inf	NA,inf	NA,0.214656	0.000106804	0.000210059
2	chr12:109687998:C:T	109687998	NA,T	NA,C	NA,1	NA,-inf	NA,inf	NA,0.349509	0.0001068	0.000209754
2	chr12:108645525:TAA:T	108645525	NA,T	NA,TAA	NA,1	NA,-inf	NA,inf	NA,0.633123	0.000106795	0.000210819
2	chr12:109366604:C:T	109366604	NA,T	NA,C	NA,1	NA,-inf	NA,inf	NA,0.474056	0.000106763	0.00021069
2	chr12:108755604:A:AC	108755604	NA,AC	NA,A	NA,1	NA,inf	NA,inf	NA,0.293264	0.000106724	0.000211121
2	chr12:109822699:G:A	109822699	NA,A	NA,G	NA,1	NA,inf	NA,inf	NA,0.349675	0.000106724	0.000214074
2	chr12:109365912:C:T	109365912	NA,T	NA,C	NA,1	NA,-inf	NA,inf	NA,0.472776	0.00010668	0.000210487
3	chr12:109794243:G:C	109794243	NA,C	NA,G	NA,1	NA,-inf	NA,inf	NA,4.38361	0.0537884	0.0598859
3	chr12:109868024:G:A	109868024	NA,A	NA,G	NA,1	NA,-inf	NA,inf	NA,4.20981	0.0489701	0.0540344
3	chr12:109848282:C:T	109848282	NA,T	NA,C	NA,1	NA,-inf	NA,inf	NA,4.11203	0.0374113	0.0413734
3	chr12:109800279:T:A	109800279	NA,A	NA,T	NA,1	NA,-inf	NA,inf	NA,4.12924	0.0373887	0.041485
3	chr12:109800676:G:A	109800676	A,A	G,G	1,1	inf,-inf	inf,inf	0.0797132,5.04267	0.0372627	0.0412204
3	chr12:109887440:G:A	109887440	NA,A	NA,G	NA,1	NA,-inf	NA,inf	NA,3.6512	0.0167112	0.0189319
3	chr12:109891282:C:T	109891282	NA,T	NA,C	NA,1	NA,-inf	NA,inf	NA,3.55288	0.0143284	0.0162721
3	chr12:109813731:G:A	109813731	NA,A	NA,G	NA,1	NA,-inf	NA,inf	NA,3.68634	0.0141962	0.0165296
3	chr12:109843908:A:G	109843908	NA,G	NA,A	NA,1	NA,-inf	NA,inf	NA,3.65224	0.0140778	0.0164542
3	chr12:108887062:C:T	108887062	T,T	C,C	1,1	inf,-inf	inf,inf	2.82912,1.05743	0.0111139	0.0257437
3	chr12:109791100:T:C	109791100	NA,C	NA,T	NA,1	NA,-inf	NA,inf	NA,3.47464	0.0106059	0.0137943
3	chr12:109846832:G:A	109846832	NA,A	NA,G	NA,1	NA,-inf	NA,inf	NA,3.39915	0.00887622	0.0104859
3	chr12:109878648:C:A	109878648	A,A	C,C	1,1	inf,inf	inf,inf	0.788324,3.23953	0.00674444	0.01281
3	chr12:109786206:T:G	109786206	NA,G	NA,T	NA,1	NA,-inf	NA,inf	NA,3.13437	0.00578311	0.00767815
3	chr12:109828470:G:A	109828470	A,A	G,G	1,1	inf,inf	inf,inf	0.936593,3.23453	0.00527205	0.00875685
3	chr12:109787193:G:A	109787193	NA,A	NA,G	NA,1	NA,-inf	NA,inf	NA,2.93843	0.00481097	0.00614795
3	chr12:109037511:A:G	109037511	G,NA	A,NA	1,NA	inf,NA	inf,NA	1.30049,NA	0.00446429	0.0092982
3	chr12:109046526:C:G	109046526	NA,G	NA,C	NA,1	NA,-inf	NA,inf	NA,3.55197	0.00428134	0.0088135
3	chr12:109880456:G:C	109880456	C,C	G,G	1,1	inf,inf	inf,inf	0.470562,3.61002	0.004173	0.00707819
3	chr12:109711905:C:A	109711905	A,A	C,C	1,1	inf,inf	inf,inf	3.03599,0.287249	0.00402794	0.00783088
3	chr12:108898868:G:A	108898868	A,NA	G,NA	1,NA	inf,NA	inf,NA	1.77984,NA	0.00385193	0.00842891
3	chr12:109067976:AG:A	109067976	NA,A	NA,AG	NA,1	NA,-inf	NA,inf	NA,3.3678	0.00375128	0.0077547
3	chr12:109836111:T:C	109836111	C,C	T,T	1,1	inf,inf	inf,inf	1.01189,2.89844	0.00363901	0.00580091
3	chr12:109846818:G:T	109846818	NA,T	NA,G	NA,1	NA,-inf	NA,inf	NA,2.95293	0.00347987	0.00447274
3	chr12:109710008:G:C	109710008	C,C	G,G	1,1	inf,inf	inf,inf	2.93611,0.312679	0.00336267	0.00653393
3	chr12:109087529:G:A	109087529	A,NA	G,NA	1,NA	inf,NA	inf,NA	1.17846,NA	0.00303727	0.00631849
3	chr12:109894965:T:C	109894965	NA,C	NA,T	NA,1	NA,-inf	NA,inf	NA,2.73272	0.00303689	0.0036752
3	chr12:109041280:AG:A	109041280	A,NA	AG,NA	1,NA	inf,NA	inf,NA	1.17019,NA	0.00301126	0.00626751
3	chr12:109064979:G:A	109064979	NA,A	NA,G	NA,1	NA,-inf	NA,inf	NA,3.28777	0.00290455	0.00595407
3	chr12:108956122:AACCCCGTCTCT:A	108956122	NA,A	NA,AACCCCGTCTCT	NA,1	NA,-inf	NA,inf	NA,2.34953	0.0025948	0.00515544
3	chr12:108911583:C:T	108911583	T,T	C,C	1,1	inf,inf	inf,inf	1.77862,2.72829	0.00256486	0.00499246
3	chr12:109708978:G:A	109708978	A,NA	G,NA	1,NA	inf,NA	inf,NA	2.25185,NA	0.00254502	0.0050579
3	chr12:108937618:C:T	108937618	NA,T	NA,C	NA,1	NA,-inf	NA,inf	NA,2.31296	0.00253767	0.00502002
3	chr12:108914959:G:A	108914959	A,A	G,G	1,1	inf,inf	inf,inf	1.67233,2.60332	0.00245554	0.00479265
3	chr12:109043597:A:C	109043597	NA,C	NA,A	NA,1	NA,-inf	NA,inf	NA,3.17385	0.00244279	0.00501751
3	chr12:109838672:A:G	109838672	G,G	A,A	1,1	inf,inf	inf,inf	0.744545,2.8801	0.0024403	0.00389199
3	chr12:108962339:T:C	108962339	NA,C	NA,T	NA,1	NA,-inf	NA,inf	NA,2.31234	0.00241356	0.00480518
3	chr12:108935128:C:T	108935128	T,NA	C,NA	1,NA	-inf,NA	inf,NA	1.18499,NA	0.00240264	0.00469925
3	chr12:109834317:C:A	109834317	A,A	C,C	1,1	inf,inf	inf,inf	0.606914,2.88157	0.00235764	0.00374884
3	chr12:109895448:G:A	109895448	NA,A	NA,G	NA,1	NA,-inf	NA,inf	NA,2.59596	0.00231098	0.00285244
3	chr12:108897863:C:G	108897863	G,NA	C,NA	1,NA	inf,NA	inf,NA	1.53546,NA	0.00207317	0.00451438
3	chr12:108930635:G:A	108930635	A,NA	G,NA	1,NA	inf,NA	inf,NA	1.4973,NA	0.00203962	0.00437601
3	chr12:108766029:C:T	108766029	T,T	C,C	1,1	-inf,inf	inf,inf	3.42247,0.999124	0.00200666	0.0499826
3	chr12:108930442:T:C	108930442	C,NA	T,NA	1,NA	inf,NA	inf,NA	1.48223,NA	0.00196373	0.004212
3	chr12:109254186:A:G	109254186	G,G	A,A	1,1	-inf,inf	inf,inf	1.83063,1.98164	0.0019489	0.00371116
3	chr12:109576250:C:T	109576250	T,T	C,C	1,1	inf,-inf	inf,inf	2.55412,0.867433	0.00186947	0.00384222
3	chr12:109571951:A:G	109571951	G,G	A,A	1,1	inf,-inf	inf,inf	2.55463,0.851039	0.00183845	0.00378171
3	chr12:108853419:G:A	108853419	NA,A	NA,G	NA,1	NA,-inf	NA,inf	NA,2.67541	0.00168934	0.00336137
3	chr12:108855359:G:C	108855359	NA,C	NA,G	NA,1	NA,-inf	NA,inf	NA,2.65941	0.00164801	0.00327961
3	chr12:108862733:G:A	108862733	NA,A	NA,G	NA,1	NA,-inf	NA,inf	NA,2.71014	0.00164413	0.00326743
3	chr12:108875379:T:C	108875379	NA,C	NA,T	NA,1	NA,inf	NA,inf	NA,1.78142	0.00162733	0.00331335
3	chr12:109832916:CAAG:C	109832916	C,C	CAAG,CAAG	1,1	inf,inf	inf,inf	0.565741,2.65435	0.00161597	0.00262191
3	chr12:109836569:G:T	109836569	T,T	G,G	1,1	inf,inf	inf,inf	0.695415,2.6115	0.00155058	0.00249576
3	chr12:109743433:T:A	109743433	NA,A	NA,T	NA,1	NA,-inf	NA,inf	NA,2.30571	0.00150318	0.00202478
3	chr12:109566235:C:T	109566235	T,T	C,C	1,1	inf,-inf	inf,inf	2.54439,0.641991	0.00141329	0.00291928
3	chr12:109652517:C:T	109652517	T,NA	C,NA	1,NA	inf,NA	inf,NA	1.95882,NA	0.00140636	0.00287454
3	chr12:108823652:T:C	108823652	NA,C	NA,T	NA,1	NA,-inf	NA,inf	NA,2.64394	0.00138839	0.00276747
3	chr12:108839513:A:G	108839513	NA,G	NA,A	NA,1	NA,-inf	NA,inf	NA,2.59399	0.00135493	0.00268803
3	chr12:109874427:A:G	109874427	G,G	A,A	1,1	inf,inf	inf,inf	0.354598,3.06891	0.00130334	0.0022422
3	chr12:109245058:G:A	109245058	NA,A	NA,G	NA,1	NA,inf	NA,inf	NA,1.63868	0.00129779	0.00262374
3	chr12:109574705:C:G	109574705	G,G	C,C	1,1	inf,-inf	inf,inf	2.50672,0.613331	0.00127083	0.00262423
3	chr12:109574662:G:T	109574662	T,T	G,G	1,1	inf,-inf	inf,inf	2.50696,0.606541	0.00126061	0.00260381
3	chr12:109583648:G:A	109583648	A,A	G,G	1,1	inf,-inf	inf,inf	2.45574,0.647098	0.00123945	0.00256606
3	chr12:109550409:A:G	109550409	G,G	A,A	1,1	inf,-inf	inf,inf	2.37807,0.712192	0.00123042	0.00251421
3	chr12:109577759:G:A	109577759	A,A	G,G	1,1	inf,-inf	inf,inf	2.50585,0.574262	0.00122413	0.00254705
3	chr12:109577682:TG:T	109577682	T,T	TG,TG	1,1	inf,-inf	inf,inf	2.51575,0.525068	0.00121261	0.00250621
3	chr12:108985402:T:A	108985402	A,NA	T,NA	1,NA	inf,NA	inf,NA	1.17437,NA	0.00120881	0.00255496
3	chr12:109658578:G:C	109658578	C,C	G,G	1,1	inf,inf	inf,inf	1.5599,0.916544	0.00119379	0.00245407
3	chr12:108858295:G:C	108858295	NA,C	NA,G	NA,1	NA,-inf	NA,inf	NA,2.45472	0.00117769	0.00234317
3	chr12:109938658:T:C	109938658	NA,C	NA,T	NA,1	NA,-inf	NA,inf	NA,1.8937	0.00116803	0.0024414
3	chr12:109567192:G:A	109567192	A,A	G,G	1,1	inf,-inf	inf,inf	2.02684,0.902996	0.00116094	0.00242913
3	chr12:108858222:C:A	108858222	NA,A	NA,C	NA,1	NA,-inf	NA,inf	NA,2.44504	0.00115872	0.00230563
3	chr12:109920945:C:T	109920945	T,T	C,C	1,1	-inf,-inf	inf,inf	1.18057,2.70548	0.00113418	0.00152161
3	chr12:108577679:TCAC:T	108577679	T,NA	TCAC,NA	1,NA	inf,NA	inf,NA	1.53423,NA	0.00113313	0.00238635
3	chr12:109030677:C:T	109030677	T,T	C,C	1,1	inf,-inf	inf,inf	1.10107,0.205104	0.00111428	0.00235744
3	chr12:108921326:C:T	108921326	NA,T	NA,C	NA,1	NA,inf	NA,inf	NA,1.60316	0.0011089	0.00223505
3	chr12:109408661:G:T	109408661	T,T	G,G	1,1	inf,-inf	inf,inf	1.04375,2.45144	0.00110358	0.00215025
3	chr12:109608771:A:G	109608771	G,G	A,A	1,1	inf,inf	inf,inf	2.51621,0.274083	0.00109434	0.00231895
3	chr12:109922313:G:A	109922313	NA,A	NA,G	NA,1	NA,-inf	NA,inf	NA,2.13786	0.00107293	0.00140586
3	chr12:109578438:CTAAG:C	109578438	C,C	CTAAG,CTAAG	1,1	inf,-inf	inf,inf	2.46619,0.502658	0.00107071	0.00221358
3	chr12:108946407:T:C	108946407	C,NA	T,NA	1,NA	inf,NA	inf,NA	1.12709,NA	0.00105848	0.0022388
3	chr12:109823224:C:T	109823224	NA,T	NA,C	NA,1	NA,inf	NA,inf	NA,1.56477	0.00105607	0.00197217
3	chr12:108918011:G:A	108918011	A,NA	G,NA	1,NA	inf,NA	inf,NA	3.0395,NA	0.0010528	0.00225901
3	chr12:108956513:A:G	108956513	G,NA	A,NA	1,NA	inf,NA	inf,NA	1.12342,NA	0.00104821	0.00221708
3	chr12:108564033:G:T	108564033	NA,T	NA,G	NA,1	NA,-inf	NA,inf	NA,1.94702	0.0010455	0.00207289
3	chr12:109918080:G:A	109918080	A,A	G,G	1,1	-inf,-inf	inf,inf	1.18036,2.65104	0.00102967	0.00138686
3	chr12:109659612:A:G	109659612	G,G	A,A	1,1	inf,inf	inf,inf	1.57482,0.810141	0.00101866	0.0020994
3	chr12:109587875:T:C	109587875	C,C	T,T	1,1	inf,-inf	inf,inf	1.94895,0.924315	0.00101752	0.0021157
3	chr12:108947436:T:A	108947436	A,NA	T,NA	1,NA	inf,NA	inf,NA	1.11277,NA	0.00101688	0.00215027
3	chr12:109876752:G:GA	109876752	GA,GA	G,G	1,1	-inf,-inf	inf,inf	0.0079554,3.35402	0.00100534	0.00151735
3	chr12:109340101:T:C	109340101	C,C	T,T	1,1	inf,-inf	inf,inf	0.449737,2.54918	0.00100114	0.00196395
3	chr12:108948285:A:G	108948285	G,NA	A,NA	1,NA	inf,NA	inf,NA	1.10734,NA	0.00100046	0.00211493
3	chr12:109340403:A:G	109340403	G,G	A,A	1,1	inf,-inf	inf,inf	0.480839,2.51509	0.00100042	0.00196488
3	chr12:109340727:T:TA	109340727	TA,TA	T,T	1,1	inf,-inf	inf,inf	0.463879,2.5283	0.000988657	0.00194047
3	chr12:108940942:G:A	108940942	A,NA	G,NA	1,NA	inf,NA	inf,NA	1.10468,NA	0.00098859	0.00208985
3	chr12:109893257:T:A	109893257	NA,A	NA,T	NA,1	NA,inf	NA,inf	NA,1.54021	0.000985962	0.00184235
3	chr12:109535594:C:T	109535594	NA,T	NA,C	NA,1	NA,-inf	NA,inf	NA,1.87637	0.000972179	0.00198322
3	chr12:109027073:T:C	109027073	NA,C	NA,T	NA,1	NA,-inf	NA,inf	NA,2.63542	0.000971771	0.00198733
3	chr12:109162644:C:G	109162644	NA,G	NA,C	NA,1	NA,-inf	NA,inf	NA,2.25794	0.000964086	0.00196214
3	chr12:109344603:T:C	109344603	C,C	T,T	1,1	inf,-inf	inf,inf	0.468849,2.5053	0.000954349	0.00187364
3	chr12:109345548:G:A	109345548	A,A	G,G	1,1	inf,-inf	inf,inf	0.479168,2.49177	0.000950435	0.00186643
3	chr12:108894681:TTTA:T	108894681	NA,T	NA,TTTA	NA,1	NA,inf	NA,inf	NA,1.49383	0.000931908	0.00188861
3	chr12:108554392:G:A	108554392	NA,A	NA,G	NA,1	NA,-inf	NA,inf	NA,1.88306	0.000931771	0.001851
3	chr12:109846660:T:C	109846660	C,NA	T,NA	1,NA	inf,NA	inf,NA	1.95405,NA	0.000928565	0.00191732
3	chr12:108937140:A:T	108937140	T,NA	A,NA	1,NA	inf,NA	inf,NA	1.07999,NA	0.000926523	0.00195751
3	chr12:109653779:A:G	109653779	G,G	A,A	1,1	inf,inf	inf,inf	1.70638,0.51724	0.000919692	0.00191623
3	chr12:109670073:T:C	109670073	C,NA	T,NA	1,NA	inf,NA	inf,NA	1.72529,NA	0.000919031	0.0018686
3	chr12:108562068:A:G	108562068	NA,G	NA,A	NA,1	NA,-inf	NA,inf	NA,1.87547	0.000916893	0.00182103
3	chr12:108583145:G:A	108583145	A,NA	G,NA	1,NA	inf,NA	inf,NA	1.8937,NA	0.000912018	0.00193505
3	chr12:109669534:G:A	109669534	A,NA	G,NA	1,NA	inf,NA	inf,NA	1.7169,NA	0.000906043	0.00184222
3	chr12:109888213:G:A	109888213	NA,A	NA,G	NA,1	NA,-inf	NA,inf	NA,1.76273	0.000903041	0.00188245
3	chr12:109401982:C:T	109401982	T,T	C,C	1,1	inf,-inf	inf,inf	0.988716,2.39252	0.000900404	0.00175533
3	chr12:109669683:G:A	109669683	A,NA	G,NA	1,NA	inf,NA	inf,NA	1.70948,NA	0.000890365	0.00181021
3	chr12:109399521:G:A	109399521	A,A	G,G	1,1	inf,-inf	inf,inf	0.95808,2.42465	0.000888818	0.0017311
3	chr12:109466587:GTTC:G	109466587	G,G	GTTC,GTTC	1,1	inf,-inf	inf,inf	2.38846,0.547022	0.000886016	0.00180377
3	chr12:109210496:T:C	109210496	NA,C	NA,T	NA,1	NA,inf	NA,inf	NA,1.4496	0.000878083	0.00177802
3	chr12:108838690:C:A	108838690	NA,A	NA,C	NA,1	NA,inf	NA,inf	NA,1.93027	0.000875339	0.00176652
3	chr12:108562002:G:A	108562002	NA,A	NA,G	NA,1	NA,-inf	NA,inf	NA,1.84459	0.000869027	0.00172638
3	chr12:109345028:A:G	109345028	G,G	A,A	1,1	inf,-inf	inf,inf	0.447394,2.47943	0.000866993	0.00170168
3	chr12:108551950:T:TA	108551950	NA,TA	NA,T	NA,1	NA,-inf	NA,inf	NA,1.8425	0.000865978	0.00172038
3	chr12:108571543:A:G	108571543	NA,G	NA,A	NA,1	NA,-inf	NA,inf	NA,1.84241	0.000864239	0.00171607
3	chr12:109649211:A:G	109649211	G,G	A,A	1,1	inf,-inf	inf,inf	1.87978,0.469028	0.000860943	0.00177694
3	chr12:109211334:T:C	109211334	NA,C	NA,T	NA,1	NA,inf	NA,inf	NA,1.43613	0.000857634	0.00173681
3	chr12:108560254:C:T	108560254	NA,T	NA,C	NA,1	NA,-inf	NA,inf	NA,1.82887	0.000844946	0.00167861
3	chr12:109903581:C:A	109903581	NA,A	NA,C	NA,1	NA,-inf	NA,inf	NA,1.72845	0.000843146	0.00175518
3	chr12:109936977:G:A	109936977	NA,A	NA,G	NA,1	NA,-inf	NA,inf	NA,2.00473	0.000833689	0.0011043
3	chr12:109226876:G:C	109226876	NA,C	NA,G	NA,1	NA,inf	NA,inf	NA,1.4108	0.000826015	0.00167183
3	chr12:109230373:G:A	109230373	NA,A	NA,G	NA,1	NA,inf	NA,inf	NA,1.40624	0.000825503	0.00167276
3	chr12:108567426:A:G	108567426	NA,G	NA,A	NA,1	NA,-inf	NA,inf	NA,1.81339	0.000823377	0.00163573
3	chr12:109608588:C:T	109608588	T,T	C,C	1,1	-inf,-inf	inf,inf	2.14473,0.345302	0.000822348	0.00176572
3	chr12:109215566:A:G	109215566	NA,G	NA,A	NA,1	NA,inf	NA,inf	NA,1.41691	0.000820631	0.00166187
3	chr12:109215639:C:T	109215639	NA,T	NA,C	NA,1	NA,inf	NA,inf	NA,1.41666	0.000820366	0.0016613
3	chr12:109403188:A:G	109403188	G,G	A,A	1,1	inf,-inf	inf,inf	0.953832,2.37689	0.000817289	0.00159235
3	chr12:108893960:A:C	108893960	NA,C	NA,A	NA,1	NA,inf	NA,inf	NA,1.42405	0.000813847	0.00164377
3	chr12:109608246:T:C	109608246	C,C	T,T	1,1	inf,inf	inf,inf	2.13643,0.428745	0.000812579	0.00169632
3	chr12:109255001:A:G	109255001	G,G	A,A	1,1	-inf,inf	inf,inf	1.74612,1.52514	0.000808399	0.00156386
3	chr12:108855258:T:C	108855258	NA,C	NA,T	NA,1	NA,-inf	NA,inf	NA,1.9233	0.000806927	0.00159109
3	chr12:108595786:C:G	108595786	G,NA	C,NA	1,NA	inf,NA	inf,NA	1.37948,NA	0.000806158	0.00172576
3	chr12:108569220:A:G	108569220	NA,G	NA,A	NA,1	NA,-inf	NA,inf	NA,1.80099	0.000805932	0.00160104
3	chr12:109595929:C:A	109595929	A,A	C,C	1,1	inf,inf	inf,inf	2.1234,0.519354	0.000796226	0.00162848
3	chr12:108563547:A:G	108563547	NA,G	NA,A	NA,1	NA,-inf	NA,inf	NA,1.79235	0.000794293	0.00157831
3	chr12:108552554:C:A	108552554	NA,A	NA,C	NA,1	NA,-inf	NA,inf	NA,1.79618	0.000788955	0.00156449
3	chr12:108946826:C:T	108946826	T,NA	C,NA	1,NA	inf,NA	inf,NA	1.01749,NA	0.000788356	0.0016635
3	chr12:108563516:A:G	108563516	NA,G	NA,A	NA,1	NA,-inf	NA,inf	NA,1.78611	0.000784288	0.00155801
3	chr12:109248916:T:C	109248916	C,C	T,T	1,1	-inf,inf	inf,inf	1.8765,1.30455	0.000771751	0.00150779
3	chr12:108571983:C:T	108571983	NA,T	NA,C	NA,1	NA,-inf	NA,inf	NA,1.78579	0.000763579	0.00151587
3	chr12:109542461:G:A	109542461	A,A	G,G	1,1	inf,-inf	inf,inf	1.99335,0.573399	0.000763403	0.00158644
3	chr12:109224991:G:A	109224991	NA,A	NA,G	NA,1	NA,inf	NA,inf	NA,1.3741	0.00075601	0.00153094
3	chr12:109498251:T:C	109498251	C,NA	T,NA	1,NA	inf,NA	inf,NA	1.98249,NA	0.000750663	0.00156502
3	chr12:108555766:T:G	108555766	NA,G	NA,T	NA,1	NA,-inf	NA,inf	NA,1.77352	0.000749475	0.0014887
3	chr12:109163162:T:C	109163162	NA,C	NA,T	NA,1	NA,-inf	NA,inf	NA,2.11054	0.000748385	0.00152361
3	chr12:109287651:G:A	109287651	NA,A	NA,G	NA,1	NA,-inf	NA,inf	NA,1.64429	0.000748113	0.0015157
3	chr12:109221696:C:A	109221696	NA,A	NA,C	NA,1	NA,inf	NA,inf	NA,1.36955	0.000746649	0.00151093
3	chr12:108569151:G:A	108569151	NA,A	NA,G	NA,1	NA,-inf	NA,inf	NA,1.76887	0.000743367	0.00147666
3	chr12:109167501:A:T	109167501	NA,T	NA,A	NA,1	NA,-inf	NA,inf	NA,2.10567	0.000738811	0.00150481
3	chr12:109864336:G:A	109864336	NA,A	NA,G	NA,1	NA,-inf	NA,inf	NA,1.91847	0.000731147	0.00100844
3	chr12:109242753:C:T	109242753	NA,T	NA,C	NA,1	NA,inf	NA,inf	NA,1.34876	0.000726671	0.00146923
3	chr12:108957814:G:A	108957814	NA,A	NA,G	NA,1	NA,inf	NA,inf	NA,1.42703	0.000724998	0.00146603
3	chr12:108569153:A:T	108569153	NA,T	NA,A	NA,1	NA,-inf	NA,inf	NA,1.7533	0.000723137	0.00143663
3	chr12:109041549:C:T	109041549	NA,T	NA,C	NA,1	NA,-inf	NA,inf	NA,1.74486	0.000720365	0.00144224
3	chr12:108562522:T:C	108562522	NA,C	NA,T	NA,1	NA,-inf	NA,inf	NA,1.7503	0.000719469	0.00142934
3	chr12:108568304:A:G	108568304	NA,G	NA,A	NA,1	NA,-inf	NA,inf	NA,1.73878	0.000705129	0.00140092
3	chr12:109038516:G:A	109038516	NA,A	NA,G	NA,1	NA,-inf	NA,inf	NA,1.73081	0.000701609	0.00140454
3	chr12:109025188:G:A	109025188	A,NA	G,NA	1,NA	inf,NA	inf,NA	0.771543,NA	0.00070044	0.0014619
3	chr12:109712491:T:C	109712491	NA,C	NA,T	NA,1	NA,-inf	NA,inf	NA,1.56902	0.000695256	0.00142265
3	chr12:109338130:G:A	109338130	A,A	G,G	1,1	inf,-inf	inf,inf	1.27848,1.93475	0.000694423	0.00132989
3	chr12:109539659:T:G	109539659	G,G	T,T	1,1	inf,-inf	inf,inf	1.94889,0.575094	0.000692792	0.00143783
3	chr12:108559257:T:G	108559257	NA,G	NA,T	NA,1	NA,-inf	NA,inf	NA,1.72724	0.000690757	0.0013725
3	chr12:108880601:TTCTGTTCCATTTCAAGGATAA:T	108880601	NA,T	NA,TTCTGTTCCATTTCAAGGATAA	NA,1	NA,inf	NA,inf	NA,1.3991	0.000684806	0.0013982
3	chr12:108880639:C:G	108880639	NA,G	NA,C	NA,1	NA,inf	NA,inf	NA,1.39849	0.000683495	0.00139451
3	chr12:109696343:G:A	109696343	NA,A	NA,G	NA,1	NA,-inf	NA,inf	NA,1.59837	0.000682713	0.0013508
3	chr12:109608590:T:C	109608590	C,NA	T,NA	1,NA	inf,NA	inf,NA	1.92091,NA	0.000675621	0.00140756
3	chr12:108680584:C:T	108680584	NA,T	NA,C	NA,1	NA,-inf	NA,inf	NA,1.58273	0.000675507	0.00134609
3	chr12:108566960:T:A	108566960	NA,A	NA,T	NA,1	NA,-inf	NA,inf	NA,1.70133	0.000675102	0.00134255
3	chr12:109011616:A:C	109011616	NA,C	NA,A	NA,1	NA,-inf	NA,inf	NA,2.27463	0.000674508	0.00137488
3	chr12:109217382:A:G	109217382	NA,G	NA,A	NA,1	NA,inf	NA,inf	NA,1.3101	0.000662403	0.00134015
3	chr12:108883425:C:T	108883425	T,NA	C,NA	1,NA	-inf,NA	inf,NA	1.92518,NA	0.000655791	0.00128686
3	chr12:109777042:T:A	109777042	A,NA	T,NA	1,NA	-inf,NA	inf,NA	2.04667,NA	0.000653278	0.001341
3	chr12:109216367:G:A	109216367	NA,A	NA,G	NA,1	NA,inf	NA,inf	NA,1.30265	0.000653263	0.00132527
3	chr12:108717066:G:A	108717066	NA,A	NA,G	NA,1	NA,inf	NA,inf	NA,1.5339	0.000651493	0.00134584
3	chr12:108894195:A:G	108894195	NA,G	NA,A	NA,1	NA,inf	NA,inf	NA,1.30431	0.000651428	0.00132092
3	chr12:109201840:AC:A	109201840	NA,A	NA,AC	NA,1	NA,-inf	NA,inf	NA,1.43341	0.000634406	0.00127037
3	chr12:109765331:T:A	109765331	A,A	T,T	1,1	inf,inf	inf,inf	2.04939,0.680705	0.000633851	0.00121356
3	chr12:109620084:T:C	109620084	C,C	T,T	1,1	-inf,-inf	inf,inf	2.14942,0.0114193	0.000627045	0.00134109
3	chr12:108767024:C:T	108767024	NA,T	NA,C	NA,1	NA,-inf	NA,inf	NA,1.54603	0.00062704	0.00125111
3	chr12:108693869:G:A	108693869	A,NA	G,NA	1,NA	inf,NA	inf,NA	1.04266,NA	0.000622658	0.00137298
3	chr12:108840226:G:A	108840226	NA,A	NA,G	NA,1	NA,inf	NA,inf	NA,1.29715	0.000616881	0.00125991
3	chr12:109873756:C:T	109873756	NA,T	NA,C	NA,1	NA,inf	NA,inf	NA,1.33521	0.000615869	0.00120427
3	chr12:109663101:C:T	109663101	T,NA	C,NA	1,NA	inf,NA	inf,NA	1.52213,NA	0.000615785	0.00125173
3	chr12:108688447:CA:C	108688447	C,NA	CA,NA	1,NA	inf,NA	inf,NA	1.03644,NA	0.000614913	0.00135536
3	chr12:108912147:T:TCAG	108912147	TCAG,NA	T,NA	1,NA	-inf,NA	inf,NA	2.64438,NA	0.000614193	0.00118349
3	chr12:108786339:G:T	108786339	T,T	G,G	1,1	-inf,inf	inf,inf	2.86385,0.866305	0.000611812	0.010751
3	chr12:109673104:C:T	109673104	T,NA	C,NA	1,NA	inf,NA	inf,NA	1.52102,NA	0.000608078	0.00123579
3	chr12:109017292:AG:A	109017292	NA,A	NA,AG	NA,1	NA,-inf	NA,inf	NA,2.21594	0.000594214	0.0012067
3	chr12:109905200:A:T	109905200	NA,T	NA,A	NA,1	NA,inf	NA,inf	NA,1.27913	0.000593081	0.00111823
3	chr12:108941987:A:C	108941987	C,C	A,A	1,1	inf,-inf	inf,inf	1.46252,0.0530353	0.000591712	0.00126025
3	chr12:109739393:G:A	109739393	A,NA	G,NA	1,NA	inf,NA	inf,NA	1.80057,NA	0.00059094	0.00119666
3	chr12:109041664:T:A	109041664	A,A	T,T	1,1	inf,-inf	inf,inf	0.533175,1.75697	0.00058969	0.00123771
3	chr12:109038069:T:C	109038069	NA,C	NA,T	NA,1	NA,-inf	NA,inf	NA,1.62164	0.000583624	0.00116876
3	chr12:109607113:G:T	109607113	T,T	G,G	1,1	inf,inf	inf,inf	2.55399,0.352789	0.000582442	0.00122184
3	chr12:108875814:T:G	108875814	NA,G	NA,T	NA,1	NA,inf	NA,inf	NA,1.32298	0.000573241	0.00116426
3	chr12:109050730:C:T	109050730	NA,T	NA,C	NA,1	NA,-inf	NA,inf	NA,1.61544	0.000570441	0.00114247
3	chr12:109678880:T:C	109678880	NA,C	NA,T	NA,1	NA,-inf	NA,inf	NA,1.4462	0.0005695	0.00116358
3	chr12:109053915:G:A	109053915	NA,A	NA,G	NA,1	NA,-inf	NA,inf	NA,1.60814	0.000566267	0.00113458
3	chr12:108724938:C:T	108724938	T,NA	C,NA	1,NA	inf,NA	inf,NA	1.0011,NA	0.000563875	0.00124065
3	chr12:108684678:C:T	108684678	NA,T	NA,C	NA,1	NA,inf	NA,inf	NA,1.45471	0.000561199	0.0011576
3	chr12:109117166:C:T	109117166	NA,T	NA,C	NA,1	NA,inf	NA,inf	NA,1.15847	0.000558742	0.00112096
3	chr12:108828965:C:G	108828965	NA,G	NA,C	NA,1	NA,inf	NA,inf	NA,1.24656	0.000557667	0.00113853
3	chr12:109886620:A:G	109886620	NA,G	NA,A	NA,1	NA,inf	NA,inf	NA,1.28215	0.000557145	0.00109012
3	chr12:109322777:G:A	109322777	NA,A	NA,G	NA,1	NA,inf	NA,inf	NA,1.33905	0.00055648	0.00111565
3	chr12:109649081:G:A	109649081	A,A	G,G	1,1	inf,-inf	inf,inf	1.99419,0.395163	0.00055563	0.00112927
3	chr12:108950645:G:A	108950645	A,A	G,G	1,1	inf,inf	inf,inf	1.42303,0.112286	0.00055154	0.00117268
3	chr12:108683905:A:AT	108683905	AT,NA	A,NA	1,NA	inf,NA	inf,NA	0.985705,NA	0.000542344	0.00119227
3	chr12:109855345:C:T	109855345	NA,T	NA,C	NA,1	NA,inf	NA,inf	NA,1.27037	0.000539707	0.0010565
3	chr12:109892657:GC:G	109892657	NA,G	NA,GC	NA,1	NA,inf	NA,inf	NA,1.23972	0.000539253	0.00105654
3	chr12:108952936:C:T	108952936	T,T	C,C	1,1	inf,-inf	inf,inf	1.40975,0.00844213	0.000537715	0.00114348
3	chr12:109247740:A:G	109247740	G,G	A,A	1,1	-inf,inf	inf,inf	1.5471,1.48389	0.000530158	0.00102372
3	chr12:109079489:G:A	109079489	NA,A	NA,G	NA,1	NA,-inf	NA,inf	NA,1.56758	0.000527461	0.00105635
3	chr12:109918729:C:T	109918729	T,T	C,C	1,1	-inf,-inf	inf,inf	1.27688,2.12858	0.000526336	0.000733235
3	chr12:109891626:T:C	109891626	C,C	T,T	1,1	inf,-inf	inf,inf	2.35855,0.20981	0.000513527	0.00102384
3	chr12:109066665:A:G	109066665	NA,G	NA,A	NA,1	NA,-inf	NA,inf	NA,1.54521	0.000508918	0.00101932
3	chr12:109076172:T:C	109076172	NA,C	NA,T	NA,1	NA,-inf	NA,inf	NA,1.54414	0.000508079	0.00101763
3	chr12:109764645:G:A	109764645	A,A	G,G	1,1	inf,inf	inf,inf	0.745281,2.36295	0.000501416	0.000953251
3	chr12:109212599:C:T	109212599	NA,T	NA,C	NA,1	NA,inf	NA,inf	NA,1.14626	0.000498006	0.0010021
3	chr12:108967055:G:A	108967055	NA,A	NA,G	NA,1	NA,-inf	NA,inf	NA,2.0523	0.000487169	0.000997208
3	chr12:109566929:C:G	109566929	NA,G	NA,C	NA,1	NA,-inf	NA,inf	NA,1.74346	0.000486589	0.000946071
3	chr12:109842758:TA:T	109842758	NA,T	NA,TA	NA,1	NA,-inf	NA,inf	NA,1.43727	0.000484257	0.000998175
3	chr12:108754760:G:A	108754760	A,NA	G,NA	1,NA	inf,NA	inf,NA	0.928209,NA	0.00047934	0.00105198
3	chr12:108760177:A:G	108760177	G,NA	A,NA	1,NA	inf,NA	inf,NA	0.928061,NA	0.000477142	0.00104714
3	chr12:109410075:AT:A	109410075	NA,A	NA,AT	NA,1	NA,inf	NA,inf	NA,1.19626	0.000474777	0.000960682
3	chr12:109613351:C:G	109613351	NA,G	NA,C	NA,1	NA,-inf	NA,inf	NA,1.42686	0.000466633	0.000958401
3	chr12:109857964:G:A	109857964	A,NA	G,NA	1,NA	-inf,NA	inf,NA	1.66094,NA	0.000466086	0.000937004
3	chr12:109293914:C:T	109293914	NA,T	NA,C	NA,1	NA,inf	NA,inf	NA,1.23606	0.000452698	0.000907989
3	chr12:108679562:C:T	108679562	T,T	C,C	1,1	-inf,inf	inf,inf	2.65633,0.732399	0.000451858	0.0077399
3	chr12:109921677:T:TA	109921677	TA,NA	T,NA	1,NA	inf,NA	inf,NA	1.63123,NA	0.000446849	0.000911094
3	chr12:109472347:C:T	109472347	NA,T	NA,C	NA,1	NA,-inf	NA,inf	NA,1.69014	0.00044666	0.000868755
3	chr12:109620797:G:A	109620797	NA,A	NA,G	NA,1	NA,inf	NA,inf	NA,1.03412	0.000444716	0.000880831
3	chr12:108731719:G:T	108731719	T,T	G,G	1,1	inf,-inf	inf,inf	1.30306,0.412236	0.000444364	0.000998427
3	chr12:109411074:A:G	109411074	NA,G	NA,A	NA,1	NA,-inf	NA,inf	NA,1.6521	0.000444293	0.000870204
3	chr12:109249140:A:G	109249140	G,G	A,A	1,1	-inf,inf	inf,inf	1.59588,1.26074	0.000443402	0.000865602
3	chr12:109612438:T:C	109612438	C,NA	T,NA	1,NA	inf,NA	inf,NA	1.59915,NA	0.000437746	0.000893567
3	chr12:108724213:C:T	108724213	T,T	C,C	1,1	-inf,inf	inf,inf	2.81712,0.44391	0.000436192	0.00782659
3	chr12:109845827:G:C	109845827	C,C	G,G	1,1	-inf,-inf	inf,inf	0.779254,2.49674	0.00043367	0.00056881
3	chr12:109618677:G:C	109618677	C,C	G,G	1,1	-inf,-inf	inf,inf	1.95783,0.0433162	0.000431987	0.000922864
3	chr12:108625093:G:A	108625093	NA,A	NA,G	NA,1	NA,-inf	NA,inf	NA,1.29792	0.000428703	0.000855981
3	chr12:109837943:G:A	109837943	NA,A	NA,G	NA,1	NA,inf	NA,inf	NA,1.16266	0.000426698	0.00084171
3	chr12:108880635:AC:A	108880635	NA,A	NA,AC	NA,1	NA,inf	NA,inf	NA,1.15054	0.000426266	0.000868193
3	chr12:109341811:T:C	109341811	C,C	T,T	1,1	inf,-inf	inf,inf	0.444595,2.0414	0.000426128	0.000843683
3	chr12:109039674:G:A	109039674	A,NA	G,NA	1,NA	-inf,NA	inf,NA	2.57849,NA	0.000423398	0.000833848
3	chr12:109934405:G:A	109934405	A,NA	G,NA	1,NA	inf,NA	inf,NA	1.59908,NA	0.000421675	0.000859853
3	chr12:109767509:A:G	109767509	NA,G	NA,A	NA,1	NA,-inf	NA,inf	NA,1.58675	0.000420353	0.000673646
3	chr12:109315509:T:C	109315509	NA,C	NA,T	NA,1	NA,-inf	NA,inf	NA,1.56375	0.000418608	0.000838398
3	chr12:108986419:T:C	108986419	NA,C	NA,T	NA,1	NA,inf	NA,inf	NA,1.85982	0.000413914	0.000827466
3	chr12:109889357:C:T	109889357	NA,T	NA,C	NA,1	NA,-inf	NA,inf	NA,1.29576	0.000411953	0.000841321
3	chr12:109641271:T:C	109641271	NA,C	NA,T	NA,1	NA,-inf	NA,inf	NA,1.28525	0.000411411	0.000788914
3	chr12:109320326:C:T	109320326	NA,T	NA,C	NA,1	NA,inf	NA,inf	NA,1.17627	0.000411168	0.000825506
3	chr12:108691200:CA:C	108691200	C,C	CA,CA	1,1	-inf,inf	inf,inf	2.7651,0.764049	0.000405381	0.00776157
3	chr12:109740773:C:T	109740773	NA,T	NA,C	NA,1	NA,inf	NA,inf	NA,1.11134	0.000402528	0.000798903
3	chr12:109155201:G:A	109155201	NA,A	NA,G	NA,1	NA,inf	NA,inf	NA,0.983879	0.000400916	0.000825863
3	chr12:108918399:G:A	108918399	NA,A	NA,G	NA,1	NA,-inf	NA,inf	NA,1.40354	0.000399915	0.000787698
3	chr12:108905478:C:A	108905478	NA,A	NA,C	NA,1	NA,-inf	NA,inf	NA,1.71322	0.000397732	0.000802252
3	chr12:108756413:ACT:A	108756413	NA,A	NA,ACT	NA,1	NA,inf	NA,inf	NA,1.25414	0.000397473	0.000819163
3	chr12:109040510:C:A	109040510	NA,A	NA,C	NA,1	NA,-inf	NA,inf	NA,2.09417	0.000394531	0.000801437
3	chr12:108667330:G:T	108667330	T,T	G,G	1,1	-inf,inf	inf,inf	2.65311,0.590038	0.00039408	0.00662784
3	chr12:108978736:G:T	108978736	NA,T	NA,G	NA,1	NA,-inf	NA,inf	NA,1.91461	0.0003921	0.000800697
3	chr12:108775257:C:T	108775257	T,NA	C,NA	1,NA	inf,NA	inf,NA	0.84377,NA	0.000391273	0.000855321
3	chr12:108698941:C:T	108698941	T,T	C,C	1,1	-inf,inf	inf,inf	2.65482,0.581872	0.000391155	0.00657744
3	chr12:108553876:G:C	108553876	C,C	G,G	1,1	inf,inf	inf,inf	1.35422,1.93572	0.00039085	0.000716536
3	chr12:108551834:A:G	108551834	G,G	A,A	1,1	inf,inf	inf,inf	1.34795,1.93937	0.000390815	0.000716979
3	chr12:109102232:C:G	109102232	NA,G	NA,C	NA,1	NA,inf	NA,inf	NA,1.01117	0.000390681	0.000779672
3	chr12:109857023:G:T	109857023	NA,T	NA,G	NA,1	NA,inf	NA,inf	NA,1.09971	0.000390526	0.000768468
3	chr12:109105351:C:T	109105351	NA,T	NA,C	NA,1	NA,inf	NA,inf	NA,1.01433	0.000390247	0.000778652
3	chr12:109088837:C:G	109088837	NA,G	NA,C	NA,1	NA,-inf	NA,inf	NA,1.38664	0.000389149	0.000779935
3	chr12:109347082:A:AC	109347082	NA,AC	NA,A	NA,1	NA,-inf	NA,inf	NA,1.37506	0.000384313	0.000776107
3	chr12:108996582:C:T	108996582	NA,T	NA,C	NA,1	NA,-inf	NA,inf	NA,1.31869	0.000382808	0.000773723
3	chr12:109124788:C:T	109124788	NA,T	NA,C	NA,1	NA,inf	NA,inf	NA,1.00264	0.000380822	0.000760052
3	chr12:108721989:AC:A	108721989	A,A	AC,AC	1,1	-inf,inf	inf,inf	2.70575,0.675744	0.000379285	0.00678711
3	chr12:109043615:T:A	109043615	NA,A	NA,T	NA,1	NA,-inf	NA,inf	NA,2.09169	0.000375944	0.000763944
3	chr12:108785647:C:T	108785647	NA,T	NA,C	NA,1	NA,-inf	NA,inf	NA,1.23958	0.000375796	0.000750461
3	chr12:109203556:TGCTC:T	109203556	NA,T	NA,TGCTC	NA,1	NA,inf	NA,inf	NA,1.01362	0.000374128	0.000767065
3	chr12:108899507:T:C	108899507	C,NA	T,NA	1,NA	inf,NA	inf,NA	0.844605,NA	0.00037386	0.000794411
3	chr12:109063825:C:G	109063825	NA,G	NA,C	NA,1	NA,-inf	NA,inf	NA,1.13691	0.000373802	0.00073837
3	chr12:108553099:G:T	108553099	T,T	G,G	1,1	inf,inf	inf,inf	1.32378,1.9373	0.000372684	0.000684231
3	chr12:108559322:A:C	108559322	C,C	A,A	1,1	inf,inf	inf,inf	1.32494,1.93394	0.00037228	0.000683412
3	chr12:108801620:C:T	108801620	T,NA	C,NA	1,NA	-inf,NA	inf,NA	1.10136,NA	0.000371577	0.000705882
3	chr12:109261811:T:C	109261811	C,C	T,T	1,1	-inf,inf	inf,inf	1.66482,0.970835	0.000370864	0.000756825
3	chr12:108562299:C:T	108562299	NA,T	NA,C	NA,1	NA,-inf	NA,inf	NA,1.2541	0.000370716	0.000728916
3	chr12:109879835:G:T	109879835	NA,T	NA,G	NA,1	NA,-inf	NA,inf	NA,1.23375	0.000370683	0.000756768
3	chr12:109457338:T:C	109457338	C,C	T,T	1,1	-inf,inf	inf,inf	1.30547,1.52691	0.000369548	0.000716392
3	chr12:109467417:C:T	109467417	T,T	C,C	1,1	-inf,inf	inf,inf	1.29664,1.52703	0.00036712	0.000711153
3	chr12:108965901:G:A	108965901	A,A	G,G	1,1	-inf,inf	inf,inf	0.507624,1.16325	0.000361581	0.000689568
3	chr12:108961702:T:C	108961702	NA,C	NA,T	NA,1	NA,inf	NA,inf	NA,1.05652	0.000361307	0.000729383
3	chr12:108727983:A:G	108727983	G,G	A,A	1,1	-inf,inf	inf,inf	2.83332,0.52925	0.000360634	0.00691247
3	chr12:109626420:A:C	109626420	C,C	A,A	1,1	-inf,inf	inf,inf	2.04609,0.179736	0.000360492	0.000762488
3	chr12:108693217:T:C	108693217	C,C	T,T	1,1	-inf,inf	inf,inf	2.70487,0.44939	0.00035893	0.00604109
3	chr12:109260761:T:A	109260761	A,A	T,T	1,1	-inf,inf	inf,inf	1.88731,0.416542	0.000358456	0.000739619
3	chr12:109574961:A:G	109574961	G,G	A,A	1,1	inf,-inf	inf,inf	2.34912,0.980025	0.000358142	0.000721078
3	chr12:109810752:A:G	109810752	G,NA	A,NA	1,NA	-inf,NA	inf,NA	0.913239,NA	0.000358101	0.00073753
3	chr12:109124363:A:G	109124363	NA,G	NA,A	NA,1	NA,inf	NA,inf	NA,0.965035	0.000358053	0.00071574
3	chr12:109827665:CAT:C	109827665	NA,C	NA,CAT	NA,1	NA,-inf	NA,inf	NA,1.19774	0.000355791	0.000734429
3	chr12:108999780:A:G	108999780	G,G	A,A	1,1	inf,-inf	inf,inf	0.93869,0.808791	0.000354804	0.000738209
3	chr12:109078314:C:T	109078314	T,NA	C,NA	1,NA	inf,NA	inf,NA	2.45082,NA	0.000353784	0.000737829
3	chr12:109194446:CTTGGCCTCCCAAAGTGCTGGGATTACAGGCATGAGCCACCCCCCAACCTCTGCCTCTGTGTGTGCATGTGTGTGTGTGTGTGTGTGTGTGTGTGTGTGTGTGTTTACA:C	109194446	NA,C	NA,CTTGGCCTCCCAAAGTGCTGGGATTACAGGCATGAGCCACCCCCCAACCTCTGCCTCTGTGTGTGCATGTGTGTGTGTGTGTGTGTGTGTGTGTGTGTGTGTGTTTACA	NA,1	NA,-inf	NA,inf	NA,1.23167	0.000353174	0.000703613
3	chr12:109250784:C:T	109250784	T,T	C,C	1,1	-inf,inf	inf,inf	1.64555,0.975037	0.000352386	0.000720893
3	chr12:108798249:G:A	108798249	NA,A	NA,G	NA,1	NA,-inf	NA,inf	NA,1.19321	0.0003495	0.000696902
3	chr12:109885581:C:T	109885581	NA,T	NA,C	NA,1	NA,-inf	NA,inf	NA,1.19732	0.000349028	0.000712747
3	chr12:109302598:A:C	109302598	NA,C	NA,A	NA,1	NA,inf	NA,inf	NA,1.08817	0.000347807	0.00069783
3	chr12:109322449:T:G	109322449	NA,G	NA,T	NA,1	NA,-inf	NA,inf	NA,1.45041	0.000347615	0.000697062
3	chr12:109685530:G:A	109685530	NA,A	NA,G	NA,1	NA,inf	NA,inf	NA,1.04135	0.000344258	0.000668822
3	chr12:108668905:T:C	108668905	C,C	T,T	1,1	-inf,inf	inf,inf	2.79915,0.536558	0.000342103	0.00645359
3	chr12:109075847:T:C	109075847	NA,C	NA,T	NA,1	NA,inf	NA,inf	NA,0.944683	0.0003415	0.000686346
3	chr12:109129264:C:T	109129264	NA,T	NA,C	NA,1	NA,inf	NA,inf	NA,0.943368	0.000339141	0.000677194
3	chr12:109291626:G:A	109291626	NA,A	NA,G	NA,1	NA,inf	NA,inf	NA,1.07259	0.000338967	0.000680208
3	chr12:108691634:C:T	108691634	T,T	C,C	1,1	-inf,inf	inf,inf	2.79525,0.533909	0.000336943	0.00633812
3	chr12:109334790:C:T	109334790	T,NA	C,NA	1,NA	-inf,NA	inf,NA	0.9014,NA	0.000335271	0.000658031
3	chr12:108668422:T:C	108668422	C,C	T,T	1,1	-inf,inf	inf,inf	2.78897,0.533037	0.000335252	0.00628319
3	chr12:109310992:C:T	109310992	NA,T	NA,C	NA,1	NA,-inf	NA,inf	NA,1.42365	0.000334232	0.000670176
3	chr12:108690285:AAAAGGAGGTG:A	108690285	A,A	AAAAGGAGGTG,AAAAGGAGGTG	1,1	-inf,inf	inf,inf	2.79046,0.53085	0.000333284	0.0062481
3	chr12:109662769:TTAC:T	109662769	T,NA	TTAC,NA	1,NA	inf,NA	inf,NA	1.25776,NA	0.000330356	0.000672208
3	chr12:109515182:G:T	109515182	T,T	G,G	1,1	inf,-inf	inf,inf	1.38435,1.05053	0.000330105	0.000658741
3	chr12:108568592:G:A	108568592	A,A	G,G	1,1	inf,inf	inf,inf	1.27345,1.91779	0.000329948	0.000606601
3	chr12:109311389:T:C	109311389	NA,C	NA,T	NA,1	NA,-inf	NA,inf	NA,1.41517	0.000329857	0.000661487
3	chr12:108684139:A:G	108684139	G,G	A,A	1,1	-inf,inf	inf,inf	2.70243,0.334986	0.000327444	0.0054526
3	chr12:109324300:C:T	109324300	NA,T	NA,C	NA,1	NA,-inf	NA,inf	NA,1.40779	0.000326387	0.000654874
3	chr12:109458511:G:T	109458511	T,T	G,G	1,1	-inf,inf	inf,inf	1.25736,1.49711	0.00032268	0.000625485
3	chr12:109327669:C:T	109327669	NA,T	NA,C	NA,1	NA,inf	NA,inf	NA,1.03568	0.000322462	0.000648104
3	chr12:108762061:G:T	108762061	NA,T	NA,G	NA,1	NA,inf	NA,inf	NA,0.974769	0.000322378	0.000658263
3	chr12:108715505:A:G	108715505	G,G	A,A	1,1	-inf,inf	inf,inf	2.8184,0.422058	0.000321081	0.0060099
3	chr12:109314882:T:G	109314882	NA,G	NA,T	NA,1	NA,-inf	NA,inf	NA,1.39699	0.000320597	0.00064257
3	chr12:109167088:T:A	109167088	NA,A	NA,T	NA,1	NA,inf	NA,inf	NA,0.810173	0.00031839	0.000655793
3	chr12:109167089:C:G	109167089	NA,G	NA,C	NA,1	NA,inf	NA,inf	NA,0.809094	0.000317727	0.000654429
3	chr12:109650190:G:A	109650190	A,A	G,G	1,1	inf,-inf	inf,inf	1.47237,0.853239	0.000317324	0.000639364
3	chr12:109412144:A:T	109412144	NA,T	NA,A	NA,1	NA,-inf	NA,inf	NA,1.11281	0.00031674	0.000640744
3	chr12:109529127:C:T	109529127	T,T	C,C	1,1	inf,inf	inf,inf	1.83712,0.234869	0.000316626	0.000651014
3	chr12:109302931:T:C	109302931	NA,C	NA,T	NA,1	NA,-inf	NA,inf	NA,1.38558	0.000316552	0.00063527
3	chr12:108729388:GGTAT:G	108729388	G,G	GGTAT,GGTAT	1,1	-inf,inf	inf,inf	2.80795,0.418905	0.000315423	0.00585317
3	chr12:109083346:A:G	109083346	NA,G	NA,A	NA,1	NA,-inf	NA,inf	NA,1.73144	0.000315231	0.00061736
3	chr12:108915795:C:T	108915795	T,T	C,C	1,1	inf,-inf	inf,inf	1.1397,0.695216	0.000314223	0.000655393
3	chr12:108984732:G:A	108984732	NA,A	NA,G	NA,1	NA,-inf	NA,inf	NA,1.75443	0.000314179	0.000641134
3	chr12:109219019:G:A	109219019	NA,A	NA,G	NA,1	NA,inf	NA,inf	NA,1.20716	0.000314068	0.000637493
3	chr12:109282583:C:T	109282583	NA,T	NA,C	NA,1	NA,inf	NA,inf	NA,1.02931	0.000313268	0.000627784
3	chr12:108923201:G:A	108923201	A,NA	G,NA	1,NA	inf,NA	inf,NA	2.11636,NA	0.00031324	0.000656063
3	chr12:109415471:A:G	109415471	NA,G	NA,A	NA,1	NA,-inf	NA,inf	NA,1.10632	0.000313191	0.000633561
3	chr12:109324223:T:C	109324223	NA,C	NA,T	NA,1	NA,-inf	NA,inf	NA,1.38031	0.000311684	0.000625205
3	chr12:109660259:T:C	109660259	C,C	T,T	1,1	inf,inf	inf,inf	1.54748,0.151168	0.000311117	0.000645968
3	chr12:109677870:G:A	109677870	NA,A	NA,G	NA,1	NA,inf	NA,inf	NA,0.955776	0.000310731	0.000617768
3	chr12:108945584:T:C	108945584	NA,C	NA,T	NA,1	NA,inf	NA,inf	NA,1.21201	0.000310656	0.000622614
3	chr12:108668645:T:C	108668645	C,C	T,T	1,1	-inf,inf	inf,inf	2.74173,0.535853	0.000310102	0.0056588
3	chr12:109051615:G:A	109051615	NA,A	NA,G	NA,1	NA,-inf	NA,inf	NA,1.02563	0.000309984	0.000613334
3	chr12:108667755:T:G	108667755	G,G	T,T	1,1	-inf,inf	inf,inf	2.78835,0.423441	0.000308442	0.00568801
3	chr12:109300271:C:T	109300271	NA,T	NA,C	NA,1	NA,-inf	NA,inf	NA,1.36912	0.000308109	0.000618017
3	chr12:108688946:G:T	108688946	T,T	G,G	1,1	inf,-inf	inf,inf	1.16954,0.421521	0.000306956	0.000684823
3	chr12:108817153:G:A	108817153	NA,A	NA,G	NA,1	NA,inf	NA,inf	NA,1.43297	0.000306695	0.000616413
3	chr12:108996761:G:A	108996761	NA,A	NA,G	NA,1	NA,inf	NA,inf	NA,1.66066	0.00030657	0.000622842
3	chr12:109448025:G:T	109448025	T,T	G,G	1,1	inf,inf	inf,inf	2.05797,0.703272	0.000306534	0.000630912
3	chr12:108959502:C:T	108959502	NA,T	NA,C	NA,1	NA,-inf	NA,inf	NA,1.20914	0.000306421	0.000604978
3	chr12:108552450:T:C	108552450	C,C	T,T	1,1	inf,inf	inf,inf	1.2477,1.9278	0.000306393	0.000563135
3	chr12:109633412:C:T	109633412	T,NA	C,NA	1,NA	inf,NA	inf,NA	1.436,NA	0.000306254	0.000629069
3	chr12:109502762:A:G	109502762	NA,G	NA,A	NA,1	NA,inf	NA,inf	NA,1.36019	0.00030618	0.00060548
3	chr12:109183804:T:C	109183804	C,C	T,T	1,1	-inf,-inf	inf,inf	0.633157,0.453053	0.00030608	0.000612695
3	chr12:108743966:C:T	108743966	NA,T	NA,C	NA,1	NA,-inf	NA,inf	NA,1.17275	0.000305879	0.000626096
3	chr12:109265287:C:T	109265287	NA,T	NA,C	NA,1	NA,-inf	NA,inf	NA,0.977696	0.00030496	0.000589331
3	chr12:108777672:A:T	108777672	T,NA	A,NA	1,NA	-inf,NA	inf,NA	1.56572,NA	0.000303648	0.000582263
3	chr12:108982661:A:G	108982661	NA,G	NA,A	NA,1	NA,-inf	NA,inf	NA,1.75303	0.000303214	0.000618086
3	chr12:109173668:C:T	109173668	NA,T	NA,C	NA,1	NA,inf	NA,inf	NA,0.856223	0.000302694	0.000628439
3	chr12:108966104:C:T	108966104	NA,T	NA,C	NA,1	NA,-inf	NA,inf	NA,1.12548	0.000302563	0.000614624
3	chr12:108686254:C:T	108686254	T,T	C,C	1,1	-inf,inf	inf,inf	2.72283,0.225321	0.000301103	0.00494725
3	chr12:108871754:T:C	108871754	NA,C	NA,T	NA,1	NA,-inf	NA,inf	NA,1.31961	0.000300248	0.000579483
3	chr12:109540536:T:G	109540536	G,G	T,T	1,1	inf,inf	inf,inf	1.81214,0.236033	0.000300143	0.000617055
3	chr12:108876955:T:C	108876955	NA,C	NA,T	NA,1	NA,-inf	NA,inf	NA,1.38377	0.000299424	0.00059453
3	chr12:109269459:G:C	109269459	NA,C	NA,G	NA,1	NA,inf	NA,inf	NA,1.00475	0.000299407	0.000599507
3	chr12:109071330:G:T	109071330	NA,T	NA,G	NA,1	NA,inf	NA,inf	NA,0.873116	0.000297165	0.000597665
3	chr12:109461108:G:C	109461108	C,C	G,G	1,1	inf,inf	inf,inf	1.87207,0.144989	0.000296553	0.000612248
3	chr12:109651032:G:A	109651032	A,A	G,G	1,1	inf,-inf	inf,inf	1.43328,0.864382	0.000295575	0.000595572
3	chr12:108719465:T:C	108719465	C,C	T,T	1,1	-inf,inf	inf,inf	2.75748,0.421164	0.000295134	0.00536163
3	chr12:108670182:A:G	108670182	G,G	A,A	1,1	-inf,inf	inf,inf	2.64899,0.320306	0.000294916	0.00477302
3	chr12:109897476:CT:C	109897476	NA,C	NA,CT	NA,1	NA,-inf	NA,inf	NA,1.09991	0.000294445	0.000600551
3	chr12:109274758:C:A	109274758	NA,A	NA,C	NA,1	NA,-inf	NA,inf	NA,0.958288	0.00029413	0.000568775
3	chr12:109755109:G:A	109755109	A,NA	G,NA	1,NA	-inf,NA	inf,NA	0.836744,NA	0.000294078	0.00060211
3	chr12:108657192:C:T	108657192	T,T	C,C	1,1	-inf,inf	inf,inf	2.63665,0.664505	0.000293611	0.00513897
3	chr12:109616630:C:T	109616630	NA,T	NA,C	NA,1	NA,inf	NA,inf	NA,1.17454	0.000293171	0.000588502
3	chr12:108639503:G:A	108639503	A,A	G,G	1,1	-inf,inf	inf,inf	2.77738,0.385561	0.000293	0.00528256
3	chr12:108973860:G:A	108973860	NA,A	NA,G	NA,1	NA,inf	NA,inf	NA,0.962286	0.00029277	0.000599794
3	chr12:109215335:G:A	109215335	NA,A	NA,G	NA,1	NA,-inf	NA,inf	NA,1.2234	0.000292511	0.000599766
3	chr12:109652358:G:A	109652358	A,A	G,G	1,1	inf,-inf	inf,inf	1.45116,0.828582	0.000292325	0.000589379
3	chr12:109823183:C:T	109823183	NA,T	NA,C	NA,1	NA,-inf	NA,inf	NA,1.079	0.000290115	0.000601193
3	chr12:108662916:C:A	108662916	A,A	C,C	1,1	-inf,inf	inf,inf	2.72255,0.495141	0.000289977	0.00520359
3	chr12:109898453:G:A	109898453	A,A	G,G	1,1	inf,inf	inf,inf	0.991639,1.58275	0.000289756	0.000575351
3	chr12:109002150:T:C	109002150	NA,C	NA,T	NA,1	NA,inf	NA,inf	NA,1.6197	0.000289447	0.000588126
3	chr12:109505104:C:T	109505104	T,T	C,C	1,1	inf,inf	inf,inf	1.82975,0.198332	0.000288911	0.000595078
3	chr12:109884293:A:G	109884293	NA,G	NA,A	NA,1	NA,inf	NA,inf	NA,0.928795	0.000288658	0.000572538
3	chr12:108723602:C:A	108723602	A,A	C,C	1,1	-inf,inf	inf,inf	2.69742,0.220394	0.000288122	0.00467599
3	chr12:109649870:G:C	109649870	C,C	G,G	1,1	inf,-inf	inf,inf	1.45195,0.81593	0.000288016	0.000580789
3	chr12:109631066:C:T	109631066	NA,T	NA,C	NA,1	NA,inf	NA,inf	NA,1.29803	0.000287328	0.000565866
3	chr12:108699020:C:T	108699020	T,T	C,C	1,1	-inf,inf	inf,inf	2.70277,0.533909	0.000286411	0.00509797
3	chr12:109649722:C:G	109649722	G,G	C,C	1,1	inf,-inf	inf,inf	1.40298,0.8879	0.000286082	0.000575984
3	chr12:109641943:G:A	109641943	NA,A	NA,G	NA,1	NA,-inf	NA,inf	NA,1.03803	0.000284818	0.000564371
3	chr12:108639839:G:A	108639839	NA,A	NA,G	NA,1	NA,-inf	NA,inf	NA,1.26462	0.000284725	0.000567249
3	chr12:109255610:C:T	109255610	NA,T	NA,C	NA,1	NA,inf	NA,inf	NA,0.977114	0.000283568	0.000568243
3	chr12:108706647:C:T	108706647	T,T	C,C	1,1	-inf,inf	inf,inf	2.73997,0.422549	0.00028233	0.00505709
3	chr12:109497276:G:A	109497276	A,A	G,G	1,1	inf,inf	inf,inf	1.81005,0.221376	0.000281354	0.000578464
3	chr12:108696805:G:T	108696805	T,T	G,G	1,1	-inf,inf	inf,inf	2.73981,0.421552	0.000281252	0.00503775
3	chr12:108683396:G:A	108683396	A,A	G,G	1,1	-inf,inf	inf,inf	2.73825,0.426788	0.000280895	0.0050282
3	chr12:109653052:A:G	109653052	G,G	A,A	1,1	inf,-inf	inf,inf	1.43233,0.83358	0.000280764	0.000565267
3	chr12:109930592:A:G	109930592	G,G	A,A	1,1	-inf,-inf	inf,inf	0.631967,2.44321	0.00027904	0.000405723
3	chr12:108667009:A:G	108667009	G,G	A,A	1,1	-inf,inf	inf,inf	2.72959,0.420583	0.000278172	0.00495226
3	chr12:109652086:G:T	109652086	T,T	G,G	1,1	inf,-inf	inf,inf	1.43553,0.813081	0.000277022	0.00055865
3	chr12:109550057:C:A	109550057	A,A	C,C	1,1	inf,inf	inf,inf	1.76263,0.222033	0.000276813	0.000573464
3	chr12:109652062:G:A	109652062	A,A	G,G	1,1	inf,-inf	inf,inf	1.42176,0.834337	0.000276431	0.000557251
3	chr12:108677909:C:T	108677909	T,T	C,C	1,1	-inf,inf	inf,inf	2.65739,0.330145	0.000276353	0.0045591
3	chr12:109851750:G:A	109851750	NA,A	NA,G	NA,1	NA,-inf	NA,inf	NA,1.15688	0.000276101	0.000593429
3	chr12:109067275:G:A	109067275	NA,A	NA,G	NA,1	NA,-inf	NA,inf	NA,0.91192	0.00027606	0.000547172
3	chr12:108968055:T:C	108968055	NA,C	NA,T	NA,1	NA,-inf	NA,inf	NA,1.06958	0.000275536	0.000559673
3	chr12:109671860:G:A	109671860	NA,A	NA,G	NA,1	NA,inf	NA,inf	NA,1.20095	0.000275444	0.000542272
3	chr12:109189780:G:A	109189780	NA,A	NA,G	NA,1	NA,-inf	NA,inf	NA,1.14599	0.000275415	0.000548316
3	chr12:108906830:G:A	108906830	NA,A	NA,G	NA,1	NA,-inf	NA,inf	NA,1.45661	0.000274573	0.000554315
3	chr12:108763920:C:T	108763920	T,NA	C,NA	1,NA	-inf,NA	inf,NA	1.48314,NA	0.000273997	0.00052282
3	chr12:109196034:A:G	109196034	NA,G	NA,A	NA,1	NA,-inf	NA,inf	NA,1.12082	0.000273986	0.000549497
3	chr12:108642825:A:G	108642825	G,G	A,A	1,1	-inf,inf	inf,inf	2.73704,0.377429	0.000273573	0.00481754
3	chr12:108721979:G:A	108721979	A,A	G,G	1,1	-inf,inf	inf,inf	2.66368,0.222277	0.000271393	0.0043195
3	chr12:109806523:T:C	109806523	NA,C	NA,T	NA,1	NA,inf	NA,inf	NA,0.895469	0.000270182	0.000532417
3	chr12:108769365:A:G	108769365	G,G	A,A	1,1	-inf,inf	inf,inf	2.78346,0.357592	0.000270141	0.00450872
3	chr12:109814231:C:T	109814231	NA,T	NA,C	NA,1	NA,inf	NA,inf	NA,0.979133	0.000269374	0.000539489
3	chr12:109250241:A:G	109250241	G,NA	A,NA	1,NA	inf,NA	inf,NA	1.39177,NA	0.000269131	0.000551147
3	chr12:109458200:G:T	109458200	T,NA	G,NA	1,NA	-inf,NA	inf,NA	1.09234,NA	0.000268971	0.000588625
3	chr12:109897795:T:C	109897795	NA,C	NA,T	NA,1	NA,-inf	NA,inf	NA,1.04504	0.00026896	0.000548714
3	chr12:108876352:G:A	108876352	NA,A	NA,G	NA,1	NA,-inf	NA,inf	NA,1.33094	0.000268595	0.000532342
3	chr12:109288557:A:G	109288557	NA,G	NA,A	NA,1	NA,inf	NA,inf	NA,0.942058	0.000268186	0.000539019
3	chr12:109059016:A:G	109059016	NA,G	NA,A	NA,1	NA,-inf	NA,inf	NA,1.16451	0.000267834	0.000535404
3	chr12:109066819:G:A	109066819	NA,A	NA,G	NA,1	NA,-inf	NA,inf	NA,0.952271	0.000267211	0.000529265
3	chr12:109182359:A:C	109182359	NA,C	NA,A	NA,1	NA,inf	NA,inf	NA,0.817848	0.000266474	0.000539546
3	chr12:109481532:C:A	109481532	A,A	C,C	1,1	inf,inf	inf,inf	1.80218,0.186566	0.0002663	0.000548371
3	chr12:108988757:A:C	108988757	NA,C	NA,A	NA,1	NA,inf	NA,inf	NA,1.5785	0.000265934	0.000531232
3	chr12:108944914:G:A	108944914	A,A	G,G	1,1	inf,inf	inf,inf	2.61787,1.75788	0.000265567	0.000525654
3	chr12:108974343:G:C	108974343	C,C	G,G	1,1	inf,-inf	inf,inf	1.12064,0.36792	0.000264987	0.000553446
3	chr12:109386732:C:A	109386732	NA,A	NA,C	NA,1	NA,-inf	NA,inf	NA,1.34703	0.00026483	0.000520895
3	chr12:108593921:G:A	108593921	NA,A	NA,G	NA,1	NA,inf	NA,inf	NA,0.942611	0.00026461	0.00053365
3	chr12:108628695:G:A	108628695	A,NA	G,NA	1,NA	inf,NA	inf,NA	1.24298,NA	0.00026409	0.000554766
3	chr12:109254865:C:T	109254865	NA,T	NA,C	NA,1	NA,-inf	NA,inf	NA,1.09577	0.000264014	0.000528702
3	chr12:109318255:A:G	109318255	NA,G	NA,A	NA,1	NA,inf	NA,inf	NA,0.931302	0.000263893	0.000529786
3	chr12:109559024:G:A	109559024	NA,A	NA,G	NA,1	NA,inf	NA,inf	NA,1.25641	0.000263819	0.000522741
3	chr12:109116177:G:A	109116177	A,NA	G,NA	1,NA	inf,NA	inf,NA	1.98124,NA	0.000263525	0.000543214
3	chr12:108663673:T:C	108663673	C,C	T,T	1,1	-inf,inf	inf,inf	2.69235,0.424317	0.000263185	0.00460058
3	chr12:109343610:A:C	109343610	C,C	A,A	1,1	inf,-inf	inf,inf	1.18427,1.50489	0.000262955	0.000515597
3	chr12:108669500:G:T	108669500	T,T	G,G	1,1	-inf,inf	inf,inf	2.71063,0.39398	0.000262689	0.00460213
3	chr12:108674434:G:A	108674434	A,A	G,G	1,1	-inf,inf	inf,inf	2.66542,0.483055	0.00026107	0.00450953
3	chr12:108600356:T:G	108600356	NA,G	NA,T	NA,1	NA,-inf	NA,inf	NA,1.02159	0.000260927	0.000522872
3	chr12:108847006:C:G	108847006	NA,G	NA,C	NA,1	NA,-inf	NA,inf	NA,0.730951	0.00026072	0.000526791
3	chr12:109793065:G:A	109793065	NA,A	NA,G	NA,1	NA,inf	NA,inf	NA,0.947784	0.000260081	0.000506862
3	chr12:108722068:A:C	108722068	C,C	A,A	1,1	-inf,inf	inf,inf	2.6662,0.470562	0.000258451	0.0044762
3	chr12:108780845:C:T	108780845	T,T	C,C	1,1	inf,-inf	inf,inf	1.04268,0.447837	0.000257899	0.00057303
3	chr12:109004559:G:C	109004559	NA,C	NA,G	NA,1	NA,inf	NA,inf	NA,1.6052	0.00025771	0.000524766
3	chr12:108909789:G:A	108909789	NA,A	NA,G	NA,1	NA,-inf	NA,inf	NA,1.40885	0.000256513	0.000517968
3	chr12:108656372:G:A	108656372	A,A	G,G	1,1	inf,-inf	inf,inf	0.866724,0.997208	0.00025454	0.000555558
3	chr12:108844315:G:C	108844315	NA,C	NA,G	NA,1	NA,inf	NA,inf	NA,1.32931	0.000253582	0.000510937
3	chr12:109659403:G:A	109659403	A,A	G,G	1,1	inf,inf	inf,inf	1.47108,0.105989	0.000253413	0.000527245
3	chr12:109791363:AGAGT:A	109791363	NA,A	NA,AGAGT	NA,1	NA,-inf	NA,inf	NA,1.06951	0.000252898	0.000471606
3	chr12:108903586:G:A	108903586	NA,A	NA,G	NA,1	NA,inf	NA,inf	NA,0.781422	0.000251599	0.000511482
3	chr12:108741760:T:A	108741760	A,NA	T,NA	1,NA	-inf,NA	inf,NA	1.4403,NA	0.000251251	0.000480264
3	chr12:108901694:A:C	108901694	NA,C	NA,A	NA,1	NA,-inf	NA,inf	NA,1.39149	0.000250695	0.000506218
3	chr12:108728878:A:C	108728878	C,C	A,A	1,1	-inf,inf	inf,inf	2.6722,0.419381	0.000250296	0.00429465
3	chr12:109621935:C:T	109621935	T,T	C,C	1,1	-inf,-inf	inf,inf	1.66339,0.0102851	0.000250176	0.000504724
3	chr12:109526664:A:T	109526664	T,T	A,A	1,1	inf,inf	inf,inf	1.51593,1.57736	0.000248896	0.000509347
3	chr12:108671385:A:G	108671385	G,G	A,A	1,1	-inf,inf	inf,inf	2.46684,0.77694	0.00024873	0.00396074
3	chr12:109534018:G:A	109534018	A,NA	G,NA	1,NA	-inf,NA	inf,NA	1.05075,NA	0.000248012	0.000541854
3	chr12:108941087:C:T	108941087	NA,T	NA,C	NA,1	NA,-inf	NA,inf	NA,0.894457	0.000247568	0.000495344
3	chr12:109056145:G:A	109056145	A,A	G,G	1,1	inf,inf	inf,inf	0.643229,0.102961	0.000247565	0.000515843
3	chr12:108878275:C:T	108878275	T,T	C,C	1,1	inf,-inf	inf,inf	2.12254,0.803375	0.000247539	0.000429922
3	chr12:108640518:A:G	108640518	G,G	A,A	1,1	-inf,inf	inf,inf	2.62267,0.121437	0.000247526	0.00385341
3	chr12:109259991:A:G	109259991	G,G	A,A	1,1	-inf,inf	inf,inf	1.55255,0.545424	0.000246677	0.000509017
3	chr12:109297380:G:A	109297380	NA,A	NA,G	NA,1	NA,-inf	NA,inf	NA,1.22197	0.000246346	0.000494662
3	chr12:109169614:G:C	109169614	NA,C	NA,G	NA,1	NA,-inf	NA,inf	NA,1.11017	0.000245786	0.000499581
3	chr12:109615608:T:A	109615608	NA,A	NA,T	NA,1	NA,inf	NA,inf	NA,1.07457	0.000245556	0.000493554
3	chr12:109721302:T:C	109721302	NA,C	NA,T	NA,1	NA,-inf	NA,inf	NA,0.866852	0.000245184	0.000461102
3	chr12:109292985:C:G	109292985	NA,G	NA,C	NA,1	NA,-inf	NA,inf	NA,1.21541	0.000244822	0.000492406
3	chr12:109813477:G:A	109813477	NA,A	NA,G	NA,1	NA,inf	NA,inf	NA,0.927525	0.000244764	0.000490957
3	chr12:109612351:G:A	109612351	NA,A	NA,G	NA,1	NA,inf	NA,inf	NA,1.05784	0.000244734	0.000491101
3	chr12:108595238:CACA:C	108595238	NA,C	NA,CACA	NA,1	NA,inf	NA,inf	NA,0.894339	0.000243781	0.00049177
3	chr12:109386366:ATACT:A	109386366	NA,A	NA,ATACT	NA,1	NA,-inf	NA,inf	NA,0.97658	0.000243527	0.000485367
3	chr12:108989132:C:T	108989132	NA,T	NA,C	NA,1	NA,-inf	NA,inf	NA,1.05467	0.000243293	0.000492133
3	chr12:109835728:G:A	109835728	NA,A	NA,G	NA,1	NA,-inf	NA,inf	NA,0.955485	0.000242852	0.000516218
3	chr12:108866904:C:A	108866904	NA,A	NA,C	NA,1	NA,-inf	NA,inf	NA,1.20194	0.000242777	0.000467445
3	chr12:109077457:C:T	109077457	NA,T	NA,C	NA,1	NA,inf	NA,inf	NA,0.720537	0.000242651	0.000487415
3	chr12:108725106:A:G	108725106	G,G	A,A	1,1	inf,-inf	inf,inf	1.11197,0.341358	0.000242567	0.000540151
3	chr12:109287883:G:A	109287883	A,A	G,G	1,1	-inf,inf	inf,inf	0.228048,1.79705	0.000242388	0.000464208
3	chr12:109523317:C:T	109523317	T,T	C,C	1,1	inf,inf	inf,inf	1.49703,1.57833	0.000242134	0.000495368
3	chr12:109064208:G:A	109064208	NA,A	NA,G	NA,1	NA,inf	NA,inf	NA,0.719351	0.00024211	0.000486336
3	chr12:109556403:C:G	109556403	G,G	C,C	1,1	inf,inf	inf,inf	1.6931,0.217224	0.000242007	0.00050172
3	chr12:108941103:C:A	108941103	NA,A	NA,C	NA,1	NA,-inf	NA,inf	NA,0.880174	0.000241502	0.000483255
3	chr12:108899360:A:G	108899360	NA,G	NA,A	NA,1	NA,-inf	NA,inf	NA,0.601438	0.000241242	0.000491203
3	chr12:109048151:T:C	109048151	NA,C	NA,T	NA,1	NA,-inf	NA,inf	NA,1.11445	0.000240959	0.000485886
3	chr12:109105000:C:T	109105000	NA,T	NA,C	NA,1	NA,inf	NA,inf	NA,0.721991	0.000240795	0.000492975
3	chr12:109341092:G:A	109341092	A,A	G,G	1,1	inf,-inf	inf,inf	1.18247,1.45392	0.000240163	0.000471337
3	chr12:109615425:C:T	109615425	NA,T	NA,C	NA,1	NA,inf	NA,inf	NA,1.05853	0.000239346	0.000481097
3	chr12:109615464:C:T	109615464	NA,T	NA,C	NA,1	NA,inf	NA,inf	NA,1.05818	0.000239216	0.000480826
3	chr12:109180158:G:C	109180158	NA,C	NA,G	NA,1	NA,-inf	NA,inf	NA,1.01534	0.00023918	0.000478609
3	chr12:108640389:T:C	108640389	C,C	T,T	1,1	-inf,inf	inf,inf	2.60282,0.121802	0.000238726	0.00367641
3	chr12:109611486:C:T	109611486	NA,T	NA,C	NA,1	NA,inf	NA,inf	NA,1.05737	0.000238549	0.000479365
3	chr12:109453937:A:G	109453937	G,G	A,A	1,1	-inf,inf	inf,inf	1.79057,0.368823	0.000238463	0.000477961
3	chr12:109615093:G:A	109615093	NA,A	NA,G	NA,1	NA,inf	NA,inf	NA,1.05464	0.00023784	0.000478064
3	chr12:108763198:G:A	108763198	A,NA	G,NA	1,NA	-inf,NA	inf,NA	1.41067,NA	0.000237465	0.000454406
3	chr12:109616755:G:A	109616755	NA,A	NA,G	NA,1	NA,inf	NA,inf	NA,1.0532	0.00023734	0.000477067
3	chr12:109267806:A:G	109267806	G,G	A,A	1,1	-inf,inf	inf,inf	1.63984,0.709332	0.000236947	0.000485551
3	chr12:109231998:A:G	109231998	NA,G	NA,A	NA,1	NA,-inf	NA,inf	NA,0.952775	0.00023685	0.000478592
3	chr12:109629985:T:C	109629985	NA,C	NA,T	NA,1	NA,inf	NA,inf	NA,1.18534	0.000236801	0.000468086
3	chr12:109593763:G:A	109593763	A,NA	G,NA	1,NA	inf,NA	inf,NA	1.23095,NA	0.000236785	0.000482233
3	chr12:108587397:G:GTCTCAAAC	108587397	NA,GTCTCAAAC	NA,G	NA,1	NA,inf	NA,inf	NA,0.880393	0.000236664	0.000477462
3	chr12:108716757:C:T	108716757	NA,T	NA,C	NA,1	NA,-inf	NA,inf	NA,1.03054	0.000236636	0.000468252
3	chr12:108674527:G:A	108674527	A,A	G,G	1,1	-inf,inf	inf,inf	2.4721,0.471432	0.000235972	0.0035701
3	chr12:109374736:T:C	109374736	NA,C	NA,T	NA,1	NA,inf	NA,inf	NA,0.750721	0.000234887	0.000468218
3	chr12:108899197:A:G	108899197	G,G	A,A	1,1	inf,inf	inf,inf	1.03556,0.00644238	0.000234773	0.000512919
3	chr12:109156638:A:G	109156638	G,G	A,A	1,1	inf,inf	inf,inf	2.2013,2.53856	0.000234375	0.000454143
3	chr12:109200004:C:T	109200004	NA,T	NA,C	NA,1	NA,-inf	NA,inf	NA,1.02297	0.000234134	0.000469582
3	chr12:108891843:T:C	108891843	NA,C	NA,T	NA,1	NA,inf	NA,inf	NA,0.657359	0.000233714	0.000473876
3	chr12:108990317:T:A	108990317	NA,A	NA,T	NA,1	NA,inf	NA,inf	NA,1.48189	0.000233638	0.000467021
3	chr12:109550398:A:C	109550398	C,C	A,A	1,1	inf,inf	inf,inf	1.68852,0.191598	0.000233205	0.0004835
3	chr12:109271352:G:A	109271352	A,A	G,G	1,1	inf,-inf	inf,inf	1.34094,0.737011	0.000232524	0.000480726
3	chr12:108817564:G:A	108817564	NA,A	NA,G	NA,1	NA,-inf	NA,inf	NA,1.28598	0.00023182	0.000476367
3	chr12:108935542:T:C	108935542	C,C	T,T	1,1	-inf,-inf	inf,inf	1.97399,3.105	0.000231401	0.000444627
3	chr12:109275606:G:A	109275606	NA,A	NA,G	NA,1	NA,inf	NA,inf	NA,0.812259	0.000230655	0.0004625
3	chr12:109059403:C:G	109059403	G,NA	C,NA	1,NA	-inf,NA	inf,NA	2.18594,NA	0.000230035	0.000456526
3	chr12:108655721:G:A	108655721	A,A	G,G	1,1	-inf,inf	inf,inf	2.53493,0.363574	0.000229699	0.00355664
3	chr12:109556137:G:T	109556137	T,T	G,G	1,1	inf,inf	inf,inf	1.66353,0.222926	0.000229352	0.000475238
3	chr12:109614127:G:A	109614127	NA,A	NA,G	NA,1	NA,inf	NA,inf	NA,1.03001	0.000228826	0.000459905
3	chr12:109613713:G:A	109613713	NA,A	NA,G	NA,1	NA,inf	NA,inf	NA,1.03001	0.000228826	0.000459905
3	chr12:109550383:C:T	109550383	T,T	C,C	1,1	inf,inf	inf,inf	1.67652,0.191064	0.00022734	0.000471254
3	chr12:109899453:T:G	109899453	NA,G	NA,T	NA,1	NA,inf	NA,inf	NA,0.739351	0.00022676	0.00046023
3	chr12:109049658:C:T	109049658	NA,T	NA,C	NA,1	NA,-inf	NA,inf	NA,1.064	0.000226737	0.000457268
3	chr12:109140307:C:T	109140307	NA,T	NA,C	NA,1	NA,-inf	NA,inf	NA,1.01396	0.000226688	0.000461272
3	chr12:109549771:C:G	109549771	G,G	C,C	1,1	inf,inf	inf,inf	1.65536,0.223328	0.000226508	0.000469298
3	chr12:108986690:A:C	108986690	NA,C	NA,A	NA,1	NA,inf	NA,inf	NA,1.4629	0.000226493	0.000454613
3	chr12:109536459:G:A	109536459	A,A	G,G	1,1	-inf,inf	inf,inf	1.17416,1.35992	0.000225949	0.000439556
3	chr12:108795286:C:G	108795286	G,G	C,C	1,1	-inf,inf	inf,inf	2.6507,0.386206	0.000225946	0.00345597
3	chr12:108821152:G:A	108821152	NA,A	NA,G	NA,1	NA,inf	NA,inf	NA,0.78297	0.000225895	0.000455111
3	chr12:109115555:G:A	109115555	NA,A	NA,G	NA,1	NA,-inf	NA,inf	NA,1.04462	0.000225873	0.000455577
3	chr12:109907322:G:T	109907322	NA,T	NA,G	NA,1	NA,-inf	NA,inf	NA,0.95565	0.000225079	0.000459307
3	chr12:108990564:C:T	108990564	NA,T	NA,C	NA,1	NA,inf	NA,inf	NA,1.4527	0.000224888	0.000449525
3	chr12:108873206:A:G	108873206	NA,G	NA,A	NA,1	NA,-inf	NA,inf	NA,1.14607	0.000224135	0.000432146
3	chr12:108711897:T:G	108711897	NA,G	NA,T	NA,1	NA,-inf	NA,inf	NA,1.09162	0.000224124	0.000446789
3	chr12:109447424:C:T	109447424	T,T	C,C	1,1	inf,inf	inf,inf	1.87205,1.30639	0.000224079	0.000452377
3	chr12:108799397:C:T	108799397	T,NA	C,NA	1,NA	-inf,NA	inf,NA	1.35754,NA	0.000223372	0.000428042
3	chr12:108910914:T:A	108910914	A,A	T,T	1,1	inf,inf	inf,inf	2.36012,1.33504	0.000223153	0.000448893
3	chr12:109531043:T:C	109531043	C,C	T,T	1,1	-inf,inf	inf,inf	1.21412,1.26411	0.000223097	0.000435404
3	chr12:109649647:C:A	109649647	A,A	C,C	1,1	inf,-inf	inf,inf	1.44435,0.660122	0.000222921	0.000445893
3	chr12:108788138:G:A	108788138	NA,A	NA,G	NA,1	NA,-inf	NA,inf	NA,1.163	0.000222839	0.000441252
3	chr12:109691610:C:T	109691610	T,NA	C,NA	1,NA	-inf,NA	inf,NA	1.44357,NA	0.000222578	0.00045715
3	chr12:109044891:A:C	109044891	NA,C	NA,A	NA,1	NA,-inf	NA,inf	NA,1.06783	0.000222159	0.00044766
3	chr12:109619978:A:G	109619978	G,G	A,A	1,1	inf,inf	inf,inf	1.62209,0.457985	0.000221789	0.00044021
3	chr12:109696904:G:C	109696904	C,C	G,G	1,1	inf,inf	inf,inf	0.51729,1.9492	0.000221777	0.00041059
3	chr12:109416833:CAA:C	109416833	NA,C	NA,CAA	NA,1	NA,-inf	NA,inf	NA,0.918432	0.000221402	0.000446257
3	chr12:109728419:C:T	109728419	T,T	C,C	1,1	-inf,-inf	inf,inf	1.6153,0.584848	0.000221316	0.000455445
3	chr12:108989617:A:G	108989617	NA,G	NA,A	NA,1	NA,inf	NA,inf	NA,1.44063	0.000221101	0.000442051
3	chr12:109830050:G:A	109830050	A,A	G,G	1,1	inf,inf	inf,inf	0.382858,1.7736	0.000221052	0.000374681
3	chr12:109416765:A:G	109416765	NA,G	NA,A	NA,1	NA,-inf	NA,inf	NA,0.917363	0.00022102	0.00044549
3	chr12:109194054:G:C	109194054	NA,C	NA,G	NA,1	NA,inf	NA,inf	NA,0.625344	0.000220704	0.00045058
3	chr12:109616441:C:T	109616441	NA,T	NA,C	NA,1	NA,inf	NA,inf	NA,1.00931	0.000220555	0.000443286
3	chr12:108755241:C:T	108755241	T,NA	C,NA	1,NA	-inf,NA	inf,NA	1.35175,NA	0.000220148	0.000421582
3	chr12:109405601:C:T	109405601	T,T	C,C	1,1	inf,-inf	inf,inf	0.928027,1.64254	0.000220003	0.000434365
3	chr12:109641570:T:G	109641570	G,NA	T,NA	1,NA	inf,NA	inf,NA	1.23341,NA	0.000219109	0.000439126
3	chr12:108986957:C:G	108986957	NA,G	NA,C	NA,1	NA,inf	NA,inf	NA,1.44281	0.000219057	0.000439542
3	chr12:109761449:A:T	109761449	NA,T	NA,A	NA,1	NA,inf	NA,inf	NA,0.830529	0.000218719	0.000426911
3	chr12:108916835:C:T	108916835	T,T	C,C	1,1	inf,-inf	inf,inf	1.11711,0.463982	0.000218391	0.000456551
3	chr12:109324945:C:T	109324945	NA,T	NA,C	NA,1	NA,-inf	NA,inf	NA,0.814628	0.000218266	0.000422945
3	chr12:108745990:A:G	108745990	G,NA	A,NA	1,NA	-inf,NA	inf,NA	1.35416,NA	0.000218212	0.000418139
3	chr12:109304631:CCGCCTCT:C	109304631	C,NA	CCGCCTCT,NA	1,NA	inf,NA	inf,NA	1.52901,NA	0.000218068	0.000432344
3	chr12:108987905:C:T	108987905	NA,T	NA,C	NA,1	NA,inf	NA,inf	NA,1.43035	0.000217984	0.000435806
3	chr12:109723681:G:A	109723681	NA,A	NA,G	NA,1	NA,-inf	NA,inf	NA,0.925425	0.000217731	0.000446743
3	chr12:108992283:G:A	108992283	NA,A	NA,G	NA,1	NA,inf	NA,inf	NA,1.42535	0.000217424	0.000434939
3	chr12:109164435:T:C	109164435	NA,C	NA,T	NA,1	NA,inf	NA,inf	NA,0.6143	0.000217273	0.000443139
3	chr12:109377334:CAT:C	109377334	NA,C	NA,CAT	NA,1	NA,-inf	NA,inf	NA,0.907945	0.000216942	0.000432737
3	chr12:109612728:T:C	109612728	NA,C	NA,T	NA,1	NA,inf	NA,inf	NA,0.995843	0.00021681	0.000435731
3	chr12:108638656:G:A	108638656	A,A	G,G	1,1	-inf,inf	inf,inf	2.60922,0.363697	0.00021635	0.00351111
3	chr12:109304643:GCTGCCCCC:G	109304643	G,NA	GCTGCCCCC,NA	1,NA	inf,NA	inf,NA	1.52214,NA	0.000215673	0.000427624
3	chr12:108990241:C:T	108990241	NA,T	NA,C	NA,1	NA,inf	NA,inf	NA,1.42103	0.000215459	0.000430843
3	chr12:108992431:C:T	108992431	NA,T	NA,C	NA,1	NA,inf	NA,inf	NA,1.47419	0.000214987	0.00043047
3	chr12:109072673:A:G	109072673	G,G	A,A	1,1	-inf,inf	inf,inf	2.97484,0.227037	0.000214887	0.000428089
3	chr12:109286092:A:G	109286092	G,NA	A,NA	1,NA	inf,NA	inf,NA	1.24219,NA	0.000214761	0.000443495
3	chr12:109614440:G:A	109614440	A,A	G,G	1,1	-inf,inf	inf,inf	1.49696,0.175181	0.000214745	0.000441712
3	chr12:109451899:A:AATCAGG	109451899	AATCAGG,AATCAGG	A,A	1,1	-inf,inf	inf,inf	1.10997,1.42723	0.000214636	0.000417792
3	chr12:108780984:G:A	108780984	A,NA	G,NA	1,NA	-inf,NA	inf,NA	1.03159,NA	0.000214561	0.00042029
3	chr12:108991251:C:T	108991251	NA,T	NA,C	NA,1	NA,inf	NA,inf	NA,1.41649	0.000214424	0.000428821
3	chr12:109001654:G:A	109001654	NA,A	NA,G	NA,1	NA,inf	NA,inf	NA,0.526428	0.00021415	0.00044421
3	chr12:109304642:T:TAGA	109304642	TAGA,NA	T,NA	1,NA	inf,NA	inf,NA	1.51693,NA	0.000213854	0.000424037
3	chr12:108988715:T:C	108988715	NA,C	NA,T	NA,1	NA,inf	NA,inf	NA,1.41561	0.000213834	0.000427622
3	chr12:108607994:A:G	108607994	NA,G	NA,A	NA,1	NA,inf	NA,inf	NA,0.816495	0.00021372	0.000430811
3	chr12:108872887:C:G	108872887	G,G	C,C	1,1	inf,inf	inf,inf	1.34962,0.382395	0.000213633	0.000476955
3	chr12:108990996:C:T	108990996	NA,T	NA,C	NA,1	NA,inf	NA,inf	NA,1.41323	0.000213618	0.0004272
3	chr12:108643580:AC:A	108643580	NA,A	NA,AC	NA,1	NA,inf	NA,inf	NA,1.21173	0.000213451	0.000430309
3	chr12:109894020:C:T	109894020	NA,T	NA,C	NA,1	NA,inf	NA,inf	NA,0.778658	0.000213306	0.000421416
3	chr12:108992513:G:C	108992513	NA,C	NA,G	NA,1	NA,inf	NA,inf	NA,1.40921	0.000213179	0.00042665
3	chr12:109090857:A:G	109090857	NA,G	NA,A	NA,1	NA,inf	NA,inf	NA,0.693631	0.000213105	0.000428581
3	chr12:108989664:A:G	108989664	NA,G	NA,A	NA,1	NA,inf	NA,inf	NA,1.41255	0.000212982	0.000425934
3	chr12:109585867:G:A	109585867	A,A	G,G	1,1	inf,-inf	inf,inf	2.20153,0.727894	0.000212906	0.000427342
3	chr12:108738057:C:A	108738057	A,NA	C,NA	1,NA	-inf,NA	inf,NA	1.34236,NA	0.000212873	0.000407984
3	chr12:109777016:A:G	109777016	NA,G	NA,A	NA,1	NA,-inf	NA,inf	NA,0.956145	0.000212869	0.000400406
3	chr12:109549786:A:G	109549786	G,G	A,A	1,1	-inf,inf	inf,inf	1.19433,1.26056	0.0002128	0.000415409
3	chr12:109340059:A:G	109340059	G,G	A,A	1,1	inf,-inf	inf,inf	1.10743,1.46663	0.000212702	0.000417343
3	chr12:108990250:A:T	108990250	NA,T	NA,A	NA,1	NA,inf	NA,inf	NA,1.41065	0.000212553	0.000425058
3	chr12:109271875:G:T	109271875	T,T	G,G	1,1	inf,-inf	inf,inf	1.2843,0.746103	0.000212128	0.000438354
3	chr12:108987522:T:C	108987522	NA,C	NA,T	NA,1	NA,inf	NA,inf	NA,1.40632	0.000211694	0.000423306
3	chr12:109189397:A:G	109189397	NA,G	NA,A	NA,1	NA,inf	NA,inf	NA,0.603641	0.00021169	0.000432168
3	chr12:108989820:A:T	108989820	NA,T	NA,A	NA,1	NA,inf	NA,inf	NA,1.40654	0.000211417	0.000422797
3	chr12:108816352:G:A	108816352	NA,A	NA,G	NA,1	NA,-inf	NA,inf	NA,1.21979	0.000211305	0.000433841
3	chr12:108990019:A:G	108990019	NA,G	NA,A	NA,1	NA,inf	NA,inf	NA,1.40374	0.000210841	0.000421613
3	chr12:109725920:G:A	109725920	NA,A	NA,G	NA,1	NA,-inf	NA,inf	NA,1.11595	0.000210583	0.000349679
3	chr12:109339556:T:C	109339556	C,C	T,T	1,1	inf,-inf	inf,inf	0.758713,1.82485	0.000210435	0.000409097
3	chr12:109113611:A:G	109113611	NA,G	NA,A	NA,1	NA,-inf	NA,inf	NA,0.956839	0.000210156	0.000424754
3	chr12:108990870:C:T	108990870	NA,T	NA,C	NA,1	NA,inf	NA,inf	NA,1.40089	0.000209867	0.000419712
3	chr12:109553880:C:T	109553880	T,T	C,C	1,1	inf,inf	inf,inf	1.61484,0.231479	0.000209861	0.000434566
3	chr12:109866027:G:T	109866027	NA,T	NA,G	NA,1	NA,-inf	NA,inf	NA,0.873344	0.000209543	0.000420952
3	chr12:108987875:G:A	108987875	NA,A	NA,G	NA,1	NA,inf	NA,inf	NA,1.39823	0.000209201	0.000418374
3	chr12:109737801:C:T	109737801	NA,T	NA,C	NA,1	NA,-inf	NA,inf	NA,0.79226	0.000209092	0.00039255
3	chr12:108989382:C:T	108989382	NA,T	NA,C	NA,1	NA,inf	NA,inf	NA,1.39778	0.000209083	0.000418147
3	chr12:108991827:T:C	108991827	NA,C	NA,T	NA,1	NA,inf	NA,inf	NA,1.39577	0.0002089	0.000417843
3	chr12:108934585:A:G	108934585	G,G	A,A	1,1	-inf,-inf	inf,inf	1.93517,3.06361	0.00020858	0.00039939
3	chr12:109688669:C:A	109688669	NA,A	NA,C	NA,1	NA,-inf	NA,inf	NA,0.786395	0.00020834	0.000394187
3	chr12:109336458:A:C	109336458	C,C	A,A	1,1	inf,-inf	inf,inf	0.447174,1.60548	0.000208302	0.000415302
3	chr12:108987814:G:A	108987814	NA,A	NA,G	NA,1	NA,inf	NA,inf	NA,1.39422	0.000208054	0.000416103
3	chr12:108934479:T:A	108934479	A,A	T,T	1,1	-inf,-inf	inf,inf	1.93501,3.06133	0.000207905	0.000398133
3	chr12:108580903:T:C	108580903	NA,C	NA,T	NA,1	NA,inf	NA,inf	NA,0.807009	0.000207797	0.000418894
3	chr12:108872752:A:T	108872752	NA,T	NA,A	NA,1	NA,-inf	NA,inf	NA,1.22413	0.000207613	0.000419814
3	chr12:108935523:A:G	108935523	G,G	A,A	1,1	-inf,-inf	inf,inf	2.00154,2.97406	0.00020698	0.000401237
3	chr12:109324781:G:T	109324781	T,NA	G,NA	1,NA	-inf,NA	inf,NA	1.44959,NA	0.000206774	0.000417803
3	chr12:108854120:G:A	108854120	NA,A	NA,G	NA,1	NA,-inf	NA,inf	NA,1.22203	0.000206704	0.000417702
3	chr12:109618545:G:A	109618545	NA,A	NA,G	NA,1	NA,-inf	NA,inf	NA,1.02634	0.000206626	0.000412328
3	chr12:109287795:AG:A	109287795	NA,A	NA,AG	NA,1	NA,-inf	NA,inf	NA,1.09941	0.000206199	0.000414244
3	chr12:109550539:C:A	109550539	NA,A	NA,C	NA,1	NA,inf	NA,inf	NA,1.11483	0.000206036	0.000408782
3	chr12:108991343:T:C	108991343	NA,C	NA,T	NA,1	NA,inf	NA,inf	NA,1.38393	0.000205808	0.000411777
3	chr12:108911159:A:G	108911159	G,G	A,A	1,1	inf,-inf	inf,inf	1.06862,0.502579	0.000205807	0.000430639
3	chr12:109274417:T:A	109274417	A,A	T,T	1,1	inf,-inf	inf,inf	1.55322,0.74518	0.000205687	0.000420134
3	chr12:109223631:C:T	109223631	T,NA	C,NA	1,NA	inf,NA	inf,NA	1.67123,NA	0.000205449	0.000423758
3	chr12:109170212:G:A	109170212	NA,A	NA,G	NA,1	NA,inf	NA,inf	NA,0.584738	0.000205256	0.000418504
3	chr12:108604230:A:G	108604230	NA,G	NA,A	NA,1	NA,inf	NA,inf	NA,0.791556	0.000205076	0.000413282
3	chr12:109050720:A:G	109050720	G,G	A,A	1,1	-inf,inf	inf,inf	2.86872,0.302586	0.00020502	0.00040946
3	chr12:108727670:T:C	108727670	C,NA	T,NA	1,NA	-inf,NA	inf,NA	0.999427,NA	0.000204945	0.0004018
3	chr12:109441492:T:C	109441492	NA,C	NA,T	NA,1	NA,inf	NA,inf	NA,0.676441	0.000204191	0.000412754
3	chr12:109817141:T:C	109817141	C,NA	T,NA	1,NA	inf,NA	inf,NA	1.25108,NA	0.000204153	0.000417328
3	chr12:109169938:T:C	109169938	NA,C	NA,T	NA,1	NA,inf	NA,inf	NA,0.581888	0.000204086	0.000416095
3	chr12:109214544:A:G	109214544	G,NA	A,NA	1,NA	inf,NA	inf,NA	1.20491,NA	0.000203484	0.000409288
3	chr12:109290434:C:T	109290434	NA,T	NA,C	NA,1	NA,inf	NA,inf	NA,0.623677	0.000203245	0.000403031
3	chr12:109060029:C:T	109060029	NA,T	NA,C	NA,1	NA,inf	NA,inf	NA,0.576209	0.000203013	0.000412055
3	chr12:108864859:C:T	108864859	NA,T	NA,C	NA,1	NA,-inf	NA,inf	NA,1.20385	0.000202761	0.000410025
3	chr12:108774656:G:A	108774656	NA,A	NA,G	NA,1	NA,-inf	NA,inf	NA,1.20288	0.000202737	0.00041343
3	chr12:109048519:C:A	109048519	A,A	C,C	1,1	inf,inf	inf,inf	0.538759,0.217649	0.000202405	0.000420862
3	chr12:108988250:C:T	108988250	NA,T	NA,C	NA,1	NA,inf	NA,inf	NA,1.36951	0.000202382	0.000404714
3	chr12:108612202:C:T	108612202	NA,T	NA,C	NA,1	NA,inf	NA,inf	NA,0.787403	0.000202204	0.000406908
3	chr12:109539548:C:T	109539548	T,T	C,C	1,1	-inf,inf	inf,inf	1.19929,1.21438	0.000201986	0.000394702
3	chr12:108735753:T:C	108735753	NA,C	NA,T	NA,1	NA,inf	NA,inf	NA,0.686446	0.000201539	0.000408845
3	chr12:108869748:A:G	108869748	NA,G	NA,A	NA,1	NA,-inf	NA,inf	NA,1.04483	0.000201189	0.000389009
3	chr12:108602884:G:A	108602884	NA,A	NA,G	NA,1	NA,inf	NA,inf	NA,0.775775	0.000200389	0.000403868
3	chr12:109677540:G:A	109677540	NA,A	NA,G	NA,1	NA,-inf	NA,inf	NA,0.826767	0.000199812	0.000397764
3	chr12:108891215:G:A	108891215	NA,A	NA,G	NA,1	NA,-inf	NA,inf	NA,1.20471	0.000199744	0.000403498
3	chr12:108990417:C:G	108990417	NA,G	NA,C	NA,1	NA,inf	NA,inf	NA,1.35863	0.000198763	0.000397599
3	chr12:109603328:T:C	109603328	C,C	T,T	1,1	-inf,inf	inf,inf	1.64302,0.115592	0.000198717	0.00040007
3	chr12:109914565:C:T	109914565	NA,T	NA,C	NA,1	NA,-inf	NA,inf	NA,0.864773	0.000198514	0.000402492
3	chr12:109141971:G:T	109141971	NA,T	NA,G	NA,1	NA,inf	NA,inf	NA,1.0345	0.000198484	0.000405251
3	chr12:109302679:C:T	109302679	NA,T	NA,C	NA,1	NA,-inf	NA,inf	NA,1.14271	0.00019828	0.000395522
3	chr12:109040619:T:G	109040619	G,G	T,T	1,1	-inf,inf	inf,inf	2.81485,0.316099	0.000198277	0.000396323
3	chr12:108603561:G:A	108603561	NA,A	NA,G	NA,1	NA,inf	NA,inf	NA,0.772699	0.000198209	0.000399582
3	chr12:108731171:T:C	108731171	NA,C	NA,T	NA,1	NA,inf	NA,inf	NA,0.951222	0.00019809	0.000400969
3	chr12:109248160:T:A	109248160	NA,A	NA,T	NA,1	NA,-inf	NA,inf	NA,0.884647	0.000197397	0.000397379
3	chr12:108611149:G:A	108611149	NA,A	NA,G	NA,1	NA,inf	NA,inf	NA,0.773722	0.000196989	0.000396636
3	chr12:109532815:AT:A	109532815	NA,A	NA,AT	NA,1	NA,inf	NA,inf	NA,1.05652	0.000196164	0.000389308
3	chr12:109361682:C:T	109361682	NA,T	NA,C	NA,1	NA,-inf	NA,inf	NA,0.796664	0.000196075	0.000391182
3	chr12:109274549:C:T	109274549	T,T	C,C	1,1	inf,-inf	inf,inf	1.49025,0.782026	0.00019594	0.000399918
3	chr12:109158910:G:A	109158910	A,A	G,G	1,1	inf,inf	inf,inf	2.05851,2.49053	0.000195827	0.000379697
3	chr12:108975239:C:T	108975239	NA,T	NA,C	NA,1	NA,inf	NA,inf	NA,0.622385	0.000195788	0.000398231
3	chr12:109116270:A:C	109116270	NA,C	NA,A	NA,1	NA,inf	NA,inf	NA,0.605257	0.000195743	0.000398874
3	chr12:109102578:G:A	109102578	NA,A	NA,G	NA,1	NA,inf	NA,inf	NA,0.615059	0.000195669	0.00039993
3	chr12:109532825:GT:G	109532825	NA,G	NA,GT	NA,1	NA,inf	NA,inf	NA,1.05475	0.000195665	0.000388325
3	chr12:109618744:C:T	109618744	T,T	C,C	1,1	-inf,inf	inf,inf	1.23564,0.769698	0.000195462	0.000376127
3	chr12:108978418:G:A	108978418	NA,A	NA,G	NA,1	NA,inf	NA,inf	NA,0.619059	0.000195258	0.000397183
3	chr12:108636287:A:C	108636287	NA,C	NA,A	NA,1	NA,inf	NA,inf	NA,0.751337	0.000195129	0.00039546
3	chr12:108945762:T:C	108945762	NA,C	NA,T	NA,1	NA,inf	NA,inf	NA,0.585934	0.000194864	0.000393972
3	chr12:108884547:C:T	108884547	T,T	C,C	1,1	-inf,inf	inf,inf	0.321128,2.25348	0.000193835	0.000364404
3	chr12:108842569:G:A	108842569	NA,A	NA,G	NA,1	NA,inf	NA,inf	NA,0.760551	0.0001936	0.000392304
3	chr12:109649201:G:A	109649201	A,A	G,G	1,1	-inf,inf	inf,inf	1.64347,0.164229	0.000193537	0.00040072
3	chr12:108642445:G:A	108642445	NA,A	NA,G	NA,1	NA,-inf	NA,inf	NA,1.02543	0.000193494	0.000388049
3	chr12:108945966:C:G	108945966	NA,G	NA,C	NA,1	NA,inf	NA,inf	NA,0.582293	0.000193438	0.000391075
3	chr12:109589411:G:C	109589411	C,NA	G,NA	1,NA	-inf,NA	inf,NA	0.983626,NA	0.000193241	0.000410871
3	chr12:109450974:G:A	109450974	A,A	G,G	1,1	-inf,inf	inf,inf	1.04265,1.45663	0.000192787	0.000374708
3	chr12:109594649:G:A	109594649	A,NA	G,NA	1,NA	-inf,NA	inf,NA	0.981129,NA	0.000192209	0.000408605
3	chr12:109416848:A:T	109416848	NA,T	NA,A	NA,1	NA,inf	NA,inf	NA,0.621858	0.000191474	0.000380905
3	chr12:109469498:A:G	109469498	G,G	A,A	1,1	-inf,inf	inf,inf	1.63258,0.440186	0.00018908	0.000376546
3	chr12:108992325:C:G	108992325	NA,G	NA,C	NA,1	NA,inf	NA,inf	NA,1.33465	0.000189055	0.000381855
3	chr12:108618686:T:C	108618686	NA,C	NA,T	NA,1	NA,inf	NA,inf	NA,0.753867	0.00018888	0.000379796
3	chr12:108973907:A:C	108973907	NA,C	NA,A	NA,1	NA,inf	NA,inf	NA,0.599624	0.000188194	0.000382775
3	chr12:108973198:C:G	108973198	NA,G	NA,C	NA,1	NA,inf	NA,inf	NA,0.599524	0.000188157	0.000382693
3	chr12:109623414:C:T	109623414	T,T	C,C	1,1	-inf,-inf	inf,inf	1.44323,0.123016	0.000188147	0.000379656
3	chr12:109084493:A:G	109084493	NA,G	NA,A	NA,1	NA,-inf	NA,inf	NA,0.600717	0.000187991	0.000377357
3	chr12:108935979:A:C	108935979	NA,C	NA,A	NA,1	NA,inf	NA,inf	NA,0.672784	0.000187922	0.000384366
3	chr12:108635105:G:A	108635105	NA,A	NA,G	NA,1	NA,-inf	NA,inf	NA,1.0083	0.000187764	0.00037418
3	chr12:108648548:T:C	108648548	NA,C	NA,T	NA,1	NA,-inf	NA,inf	NA,0.974899	0.000187729	0.000374622
3	chr12:109205347:A:G	109205347	NA,G	NA,A	NA,1	NA,inf	NA,inf	NA,1.21264	0.000187544	0.000381428
3	chr12:109079255:C:G	109079255	NA,G	NA,C	NA,1	NA,inf	NA,inf	NA,0.590617	0.000187109	0.000386576
3	chr12:109192671:A:G	109192671	NA,G	NA,A	NA,1	NA,inf	NA,inf	NA,0.537724	0.00018709	0.000381641
3	chr12:108889950:A:G	108889950	NA,G	NA,A	NA,1	NA,-inf	NA,inf	NA,1.14499	0.000187028	0.000377393
3	chr12:109722367:C:T	109722367	NA,T	NA,C	NA,1	NA,-inf	NA,inf	NA,0.821606	0.000186953	0.000383123
3	chr12:109139424:C:T	109139424	NA,T	NA,C	NA,1	NA,inf	NA,inf	NA,0.993153	0.000186791	0.000381205
3	chr12:108722506:C:T	108722506	NA,T	NA,C	NA,1	NA,-inf	NA,inf	NA,0.944807	0.000186738	0.000372219
3	chr12:109550918:G:A	109550918	A,A	G,G	1,1	-inf,inf	inf,inf	1.14674,1.24041	0.000186337	0.000363841
3	chr12:109104238:A:G	109104238	NA,G	NA,A	NA,1	NA,inf	NA,inf	NA,0.604458	0.000185666	0.000379162
3	chr12:109407412:T:TCATATGAAC	109407412	TCATATGAAC,TCATATGAAC	T,T	1,1	inf,inf	inf,inf	0.727114,2.23992	0.000184727	0.000361878
3	chr12:109370070:T:A	109370070	NA,A	NA,T	NA,1	NA,-inf	NA,inf	NA,1.10954	0.000184622	0.00036331
3	chr12:108978280:A:G	108978280	NA,G	NA,A	NA,1	NA,-inf	NA,inf	NA,1.26278	0.000184027	0.000373144
3	chr12:109080766:T:C	109080766	NA,C	NA,T	NA,1	NA,inf	NA,inf	NA,0.522481	0.000183419	0.000372155
3	chr12:109156387:G:A	109156387	NA,A	NA,G	NA,1	NA,-inf	NA,inf	NA,0.870809	0.000183197	0.000363893
3	chr12:108732461:G:A	108732461	NA,A	NA,G	NA,1	NA,inf	NA,inf	NA,0.711821	0.000183014	0.000371053
3	chr12:108744084:G:A	108744084	NA,A	NA,G	NA,1	NA,-inf	NA,inf	NA,1.089	0.000182651	0.000371939
3	chr12:109727902:A:G	109727902	NA,G	NA,A	NA,1	NA,inf	NA,inf	NA,0.669953	0.000182454	0.000355528
3	chr12:109665494:C:T	109665494	T,T	C,C	1,1	inf,-inf	inf,inf	1.24864,0.776327	0.000181948	0.000377126
3	chr12:109918746:A:G	109918746	NA,G	NA,A	NA,1	NA,inf	NA,inf	NA,0.615259	0.000181596	0.000368337
3	chr12:109259390:A:G	109259390	NA,G	NA,A	NA,1	NA,inf	NA,inf	NA,0.621218	0.000181528	0.000372421
3	chr12:109589017:C:T	109589017	T,T	C,C	1,1	inf,inf	inf,inf	1.59889,1.42806	0.000181389	0.000364943
3	chr12:109281213:G:A	109281213	NA,A	NA,G	NA,1	NA,inf	NA,inf	NA,0.561971	0.000181033	0.000365597
3	chr12:109771218:C:G	109771218	NA,G	NA,C	NA,1	NA,-inf	NA,inf	NA,0.741775	0.000180398	0.000371213
3	chr12:108992025:C:T	108992025	NA,T	NA,C	NA,1	NA,inf	NA,inf	NA,1.2778	0.000180038	0.000360565
3	chr12:109665683:C:T	109665683	NA,T	NA,C	NA,1	NA,-inf	NA,inf	NA,0.853745	0.000179743	0.000350966
3	chr12:109724997:C:T	109724997	NA,T	NA,C	NA,1	NA,-inf	NA,inf	NA,0.672913	0.000179159	0.000359019
3	chr12:108606694:C:T	108606694	NA,T	NA,C	NA,1	NA,inf	NA,inf	NA,0.711672	0.000178931	0.000360359
3	chr12:109315856:A:G	109315856	NA,G	NA,A	NA,1	NA,-inf	NA,inf	NA,0.875255	0.000178684	0.000360577
3	chr12:109434402:G:A	109434402	A,NA	G,NA	1,NA	-inf,NA	inf,NA	0.936672,NA	0.000178604	0.000379314
3	chr12:109302788:C:T	109302788	T,T	C,C	1,1	inf,-inf	inf,inf	1.12701,1.18413	0.000177703	0.000356992
3	chr12:109276891:AAG:A	109276891	A,A	AAG,AAG	1,1	inf,-inf	inf,inf	1.38977,0.839902	0.000177623	0.000363117
3	chr12:109720639:G:A	109720639	NA,A	NA,G	NA,1	NA,-inf	NA,inf	NA,0.667529	0.000177563	0.000355837
3	chr12:108928460:A:C	108928460	NA,C	NA,A	NA,1	NA,inf	NA,inf	NA,0.95255	0.000177397	0.000357226
3	chr12:109594439:G:T	109594439	T,NA	G,NA	1,NA	inf,NA	inf,NA	0.915269,NA	0.000177233	0.000357
3	chr12:109560173:G:A	109560173	A,A	G,G	1,1	inf,inf	inf,inf	1.54706,0.203962	0.000177068	0.000366556
3	chr12:108870173:C:T	108870173	NA,T	NA,C	NA,1	NA,inf	NA,inf	NA,0.708517	0.000176912	0.000358832
3	chr12:108987013:C:T	108987013	NA,T	NA,C	NA,1	NA,inf	NA,inf	NA,1.28499	0.000176861	0.00035503
3	chr12:109325228:AT:A	109325228	A,A	AT,AT	1,1	-inf,inf	inf,inf	0.0595106,1.67461	0.000176369	0.000339394
3	chr12:109410237:G:A	109410237	NA,A	NA,G	NA,1	NA,inf	NA,inf	NA,0.51028	0.000176011	0.000349378
3	chr12:109020666:G:T	109020666	NA,T	NA,G	NA,1	NA,inf	NA,inf	NA,0.834897	0.000175783	0.00035593
3	chr12:109618903:A:C	109618903	C,C	A,A	1,1	-inf,-inf	inf,inf	1.72958,0.280515	0.000175515	0.000347375
3	chr12:109636364:A:G	109636364	NA,G	NA,A	NA,1	NA,-inf	NA,inf	NA,0.733245	0.000175225	0.000344666
3	chr12:109632789:C:T	109632789	NA,T	NA,C	NA,1	NA,-inf	NA,inf	NA,0.754234	0.000175154	0.000342475
3	chr12:108720668:C:T	108720668	T,T	C,C	1,1	inf,-inf	inf,inf	1.39678,0.109663	0.000174639	0.000394481
3	chr12:109596989:C:T	109596989	NA,T	NA,C	NA,1	NA,-inf	NA,inf	NA,0.858561	0.000174502	0.000353871
3	chr12:109418897:T:A	109418897	A,A	T,T	1,1	inf,-inf	inf,inf	0.5611,1.59743	0.000174443	0.000359082
3	chr12:108912338:A:G	108912338	G,G	A,A	1,1	inf,-inf	inf,inf	1.10431,0.274395	0.000174268	0.000365337
3	chr12:109637473:A:G	109637473	G,G	A,A	1,1	inf,inf	inf,inf	1.22931,0.796636	0.000173734	0.000340245
3	chr12:108737340:T:A	108737340	NA,A	NA,T	NA,1	NA,-inf	NA,inf	NA,1.04221	0.000173502	0.000352873
3	chr12:109563582:C:T	109563582	T,T	C,C	1,1	inf,-inf	inf,inf	1.10915,1.61485	0.000173422	0.000326685
3	chr12:108936650:A:AT	108936650	NA,AT	NA,A	NA,1	NA,inf	NA,inf	NA,0.884078	0.000172953	0.000346918
3	chr12:109203814:G:A	109203814	NA,A	NA,G	NA,1	NA,inf	NA,inf	NA,0.496936	0.000172907	0.000352678
3	chr12:108990403:G:A	108990403	NA,A	NA,G	NA,1	NA,inf	NA,inf	NA,1.24562	0.000172513	0.00034531
3	chr12:109084088:C:T	109084088	NA,T	NA,C	NA,1	NA,inf	NA,inf	NA,0.559627	0.000172291	0.000347795
3	chr12:108979037:G:A	108979037	NA,A	NA,G	NA,1	NA,inf	NA,inf	NA,0.550633	0.000172244	0.000350231
3	chr12:109260358:C:T	109260358	NA,T	NA,C	NA,1	NA,-inf	NA,inf	NA,1.03234	0.000172243	0.000343742
3	chr12:108794182:C:T	108794182	NA,T	NA,C	NA,1	NA,-inf	NA,inf	NA,1.01435	0.000171868	0.000350279
3	chr12:108872043:G:A	108872043	NA,A	NA,G	NA,1	NA,inf	NA,inf	NA,0.689153	0.000171807	0.000348465
3	chr12:109086347:A:T	109086347	NA,T	NA,A	NA,1	NA,inf	NA,inf	NA,0.559879	0.000171664	0.000346354
3	chr12:109140229:TC:T	109140229	NA,T	NA,TC	NA,1	NA,-inf	NA,inf	NA,0.838863	0.00017134	0.000346572
3	chr12:108618196:T:C	108618196	NA,C	NA,T	NA,1	NA,inf	NA,inf	NA,0.689675	0.000171116	0.000344159
3	chr12:108741880:G:A	108741880	NA,A	NA,G	NA,1	NA,-inf	NA,inf	NA,0.936917	0.000171103	0.000341025
3	chr12:108806606:C:G	108806606	NA,G	NA,C	NA,1	NA,inf	NA,inf	NA,0.544664	0.000170966	0.000346796
3	chr12:108925427:C:T	108925427	NA,T	NA,C	NA,1	NA,inf	NA,inf	NA,0.624033	0.000170922	0.000344422
3	chr12:109945199:A:G	109945199	NA,G	NA,A	NA,1	NA,-inf	NA,inf	NA,0.770365	0.000170871	0.00034625
3	chr12:109667698:G:A	109667698	NA,A	NA,G	NA,1	NA,-inf	NA,inf	NA,0.822449	0.000170776	0.00033396
3	chr12:108744561:T:C	108744561	NA,C	NA,T	NA,1	NA,-inf	NA,inf	NA,0.999599	0.000170041	0.000339286
3	chr12:109297634:A:C	109297634	NA,C	NA,A	NA,1	NA,-inf	NA,inf	NA,0.888709	0.000169619	0.000342621
3	chr12:109246727:G:A	109246727	NA,A	NA,G	NA,1	NA,inf	NA,inf	NA,0.548048	0.000169586	0.000339582
3	chr12:109782206:A:G	109782206	G,NA	A,NA	1,NA	inf,NA	inf,NA	1.22296,NA	0.000169341	0.000340286
3	chr12:109099784:G:A	109099784	NA,A	NA,G	NA,1	NA,inf	NA,inf	NA,0.532984	0.000169201	0.000345578
3	chr12:109441960:T:C	109441960	C,NA	T,NA	1,NA	-inf,NA	inf,NA	0.906838,NA	0.000168845	0.000358084
3	chr12:109389656:T:C	109389656	C,C	T,T	1,1	inf,-inf	inf,inf	0.547863,1.54924	0.000168644	0.00034202
3	chr12:109545311:A:C	109545311	NA,C	NA,A	NA,1	NA,-inf	NA,inf	NA,1.04056	0.000168543	0.000332208
3	chr12:109098157:G:A	109098157	A,NA	G,NA	1,NA	-inf,NA	inf,NA	2.30711,NA	0.000168391	0.000330946
3	chr12:109701884:T:C	109701884	NA,C	NA,T	NA,1	NA,-inf	NA,inf	NA,0.895276	0.000168339	0.000282589
3	chr12:109434673:G:A	109434673	NA,A	NA,G	NA,1	NA,inf	NA,inf	NA,0.789593	0.000168337	0.000336786
3	chr12:109343082:A:T	109343082	NA,T	NA,A	NA,1	NA,inf	NA,inf	NA,0.568954	0.000167745	0.000335105
3	chr12:109245516:G:A	109245516	NA,A	NA,G	NA,1	NA,-inf	NA,inf	NA,0.715219	0.000166718	0.00033701
3	chr12:109111586:C:T	109111586	T,NA	C,NA	1,NA	-inf,NA	inf,NA	2.00907,NA	0.000166714	0.000330109
3	chr12:109279095:G:A	109279095	NA,A	NA,G	NA,1	NA,inf	NA,inf	NA,0.515521	0.000166468	0.000336273
3	chr12:109434638:A:G	109434638	G,G	A,A	1,1	inf,-inf	inf,inf	1.11969,0.902728	0.000166007	0.000337907
3	chr12:109632798:G:A	109632798	NA,A	NA,G	NA,1	NA,inf	NA,inf	NA,0.574356	0.000165918	0.000330246
3	chr12:108746769:G:A	108746769	NA,A	NA,G	NA,1	NA,-inf	NA,inf	NA,0.886107	0.000165791	0.000330273
3	chr12:109403135:A:G	109403135	G,G	A,A	1,1	inf,-inf	inf,inf	1.07175,1.70259	0.000165515	0.000321995
3	chr12:109470812:T:C	109470812	C,C	T,T	1,1	-inf,inf	inf,inf	1.56422,0.46318	0.000165507	0.000329573
3	chr12:108725662:T:C	108725662	NA,C	NA,T	NA,1	NA,inf	NA,inf	NA,1.01019	0.00016492	0.0003329
3	chr12:109194715:T:C	109194715	NA,C	NA,T	NA,1	NA,inf	NA,inf	NA,0.441955	0.000164764	0.000339191
3	chr12:108793804:G:A	108793804	NA,A	NA,G	NA,1	NA,-inf	NA,inf	NA,0.738388	0.000164445	0.000333776
3	chr12:108875168:C:T	108875168	NA,T	NA,C	NA,1	NA,-inf	NA,inf	NA,0.866091	0.00016353	0.000324737
3	chr12:109481129:C:T	109481129	T,T	C,C	1,1	-inf,inf	inf,inf	1.5647,0.418781	0.000163453	0.000325943
3	chr12:108920277:T:C	108920277	C,C	T,T	1,1	inf,-inf	inf,inf	1.08058,0.276888	0.00016343	0.000342571
3	chr12:109731307:G:A	109731307	A,A	G,G	1,1	inf,inf	inf,inf	1.17377,0.832745	0.000163302	0.000317286
3	chr12:109793270:A:G	109793270	NA,G	NA,A	NA,1	NA,-inf	NA,inf	NA,0.703621	0.000163261	0.000332461
3	chr12:109088384:C:T	109088384	T,T	C,C	1,1	-inf,inf	inf,inf	2.84083,0.175692	0.000163211	0.000323941
3	chr12:109181357:A:G	109181357	NA,G	NA,A	NA,1	NA,inf	NA,inf	NA,0.586646	0.000162773	0.000327702
3	chr12:109591381:G:A	109591381	A,A	G,G	1,1	-inf,inf	inf,inf	1.13945,1.13882	0.000162755	0.000318562
3	chr12:109367276:T:C	109367276	NA,C	NA,T	NA,1	NA,inf	NA,inf	NA,0.60897	0.000162645	0.000326122
3	chr12:109168582:A:G	109168582	NA,G	NA,A	NA,1	NA,-inf	NA,inf	NA,0.832284	0.000162468	0.000328805
3	chr12:109254438:T:C	109254438	NA,C	NA,T	NA,1	NA,-inf	NA,inf	NA,0.935019	0.000161869	0.000322232
3	chr12:109227314:T:C	109227314	NA,C	NA,T	NA,1	NA,-inf	NA,inf	NA,0.842152	0.000161802	0.000316461
3	chr12:109224447:G:A	109224447	NA,A	NA,G	NA,1	NA,inf	NA,inf	NA,0.757615	0.000161589	0.000327124
3	chr12:108654452:CA:C	108654452	NA,C	NA,CA	NA,1	NA,inf	NA,inf	NA,0.701666	0.000161292	0.000329244
3	chr12:108900943:T:C	108900943	NA,C	NA,T	NA,1	NA,-inf	NA,inf	NA,0.795271	0.00016121	0.000323293
3	chr12:108937139:G:A	108937139	A,A	G,G	1,1	-inf,-inf	inf,inf	0.667422,1.74568	0.000161021	0.000333338
3	chr12:109149490:G:A	109149490	NA,A	NA,G	NA,1	NA,inf	NA,inf	NA,0.501129	0.00016099	0.000326086
3	chr12:109628271:C:T	109628271	NA,T	NA,C	NA,1	NA,inf	NA,inf	NA,0.594957	0.000160882	0.000320354
3	chr12:109373389:ATATAAT:A	109373389	NA,A	NA,ATATAAT	NA,1	NA,inf	NA,inf	NA,0.67885	0.000160691	0.000322403
3	chr12:109782283:G:A	109782283	NA,A	NA,G	NA,1	NA,-inf	NA,inf	NA,0.816238	0.000160609	0.000324439
3	chr12:108923200:T:C	108923200	C,C	T,T	1,1	inf,inf	inf,inf	1.00696,2.56717	0.000160541	0.000304695
3	chr12:109429484:CTATT:C	109429484	NA,C	NA,CTATT	NA,1	NA,inf	NA,inf	NA,0.553317	0.000160303	0.000322717
3	chr12:109501437:G:C	109501437	NA,C	NA,G	NA,1	NA,inf	NA,inf	NA,0.519166	0.000160164	0.000318952
3	chr12:109162756:A:C	109162756	NA,C	NA,A	NA,1	NA,inf	NA,inf	NA,0.456445	0.000160013	0.000325979
3	chr12:109707970:C:T	109707970	NA,T	NA,C	NA,1	NA,inf	NA,inf	NA,0.588039	0.000159714	0.000312761
3	chr12:109685513:G:A	109685513	NA,A	NA,G	NA,1	NA,inf	NA,inf	NA,0.634713	0.00015971	0.000314677
3	chr12:109268952:C:G	109268952	NA,G	NA,C	NA,1	NA,-inf	NA,inf	NA,0.750029	0.000159642	0.000321285
3	chr12:109035605:G:A	109035605	NA,A	NA,G	NA,1	NA,inf	NA,inf	NA,0.448908	0.000159631	0.000323793
3	chr12:108764053:TG:T	108764053	NA,T	NA,TG	NA,1	NA,-inf	NA,inf	NA,0.845363	0.000159599	0.000327355
3	chr12:109615069:C:T	109615069	NA,T	NA,C	NA,1	NA,inf	NA,inf	NA,0.527957	0.000159391	0.000315656
3	chr12:109566999:C:T	109566999	T,T	C,C	1,1	-inf,inf	inf,inf	1.14431,1.12478	0.000159299	0.00031188
3	chr12:109092410:T:C	109092410	NA,C	NA,T	NA,1	NA,-inf	NA,inf	NA,0.547488	0.000159206	0.000318286
3	chr12:108919384:C:T	108919384	T,T	C,C	1,1	inf,-inf	inf,inf	1.04817,0.319035	0.000158641	0.000332104
3	chr12:109454374:T:C	109454374	C,C	T,T	1,1	-inf,inf	inf,inf	1.53203,0.490012	0.000158591	0.000315528
3	chr12:109327228:G:T	109327228	NA,T	NA,G	NA,1	NA,-inf	NA,inf	NA,0.793925	0.000158378	0.000318266
3	chr12:109656238:A:G	109656238	NA,G	NA,A	NA,1	NA,-inf	NA,inf	NA,0.729145	0.000158295	0.000319266
3	chr12:108713003:CAAAG:C	108713003	NA,C	NA,CAAAG	NA,1	NA,inf	NA,inf	NA,0.622077	0.00015793	0.000319909
3	chr12:109283958:T:C	109283958	NA,C	NA,T	NA,1	NA,-inf	NA,inf	NA,0.974906	0.000157827	0.000315519
3	chr12:108578821:A:G	108578821	NA,G	NA,A	NA,1	NA,-inf	NA,inf	NA,0.665738	0.000157562	0.000317416
3	chr12:108796727:T:C	108796727	NA,C	NA,T	NA,1	NA,inf	NA,inf	NA,0.504045	0.000157507	0.000318634
3	chr12:108946228:C:T	108946228	T,NA	C,NA	1,NA	-inf,NA	inf,NA	0.761817,NA	0.00015742	0.000368207
3	chr12:109454194:G:A	109454194	A,A	G,G	1,1	-inf,inf	inf,inf	1.54922,0.439935	0.000157394	0.000313603
3	chr12:109515366:TG:T	109515366	T,T	TG,TG	1,1	inf,inf	inf,inf	1.51503,1.22672	0.000157126	0.000322089
3	chr12:108692019:T:A	108692019	A,NA	T,NA	1,NA	inf,NA	inf,NA	0.735528,NA	0.000157097	0.000301863
3	chr12:109633506:A:G	109633506	NA,G	NA,A	NA,1	NA,-inf	NA,inf	NA,0.68186	0.000156726	0.000307248
3	chr12:109062824:A:G	109062824	NA,G	NA,A	NA,1	NA,-inf	NA,inf	NA,0.982677	0.000156706	0.000312891
3	chr12:108823128:A:G	108823128	G,G	A,A	1,1	inf,-inf	inf,inf	0.885027,0.448644	0.000156565	0.00034483
3	chr12:109157771:C:G	109157771	G,G	C,C	1,1	inf,inf	inf,inf	1.96205,2.38384	0.000156322	0.000304013
3	chr12:109352367:T:C	109352367	NA,C	NA,T	NA,1	NA,-inf	NA,inf	NA,0.70426	0.000156113	0.000311695
3	chr12:108891167:G:A	108891167	A,NA	G,NA	1,NA	-inf,NA	inf,NA	0.578485,NA	0.000156045	0.000308052
3	chr12:109271907:C:T	109271907	NA,T	NA,C	NA,1	NA,-inf	NA,inf	NA,0.653121	0.000155911	0.000313192
3	chr12:109362951:C:T	109362951	NA,T	NA,C	NA,1	NA,inf	NA,inf	NA,0.564341	0.000155832	0.000312455
3	chr12:108871029:C:T	108871029	NA,T	NA,C	NA,1	NA,inf	NA,inf	NA,0.525571	0.000155806	0.000315919
3	chr12:109719687:A:G	109719687	G,G	A,A	1,1	inf,inf	inf,inf	0.691124,1.68804	0.000155771	0.000288508
3	chr12:109381376:G:A	109381376	NA,A	NA,G	NA,1	NA,-inf	NA,inf	NA,0.782447	0.000155745	0.000314779
3	chr12:109576692:G:A	109576692	A,A	G,G	1,1	-inf,inf	inf,inf	1.12229,1.14076	0.000155655	0.000304575
3	chr12:109197401:G:A	109197401	NA,A	NA,G	NA,1	NA,inf	NA,inf	NA,0.437134	0.000155437	0.000316723
3	chr12:109409393:G:A	109409393	NA,A	NA,G	NA,1	NA,inf	NA,inf	NA,0.545963	0.000155205	0.000314452
3	chr12:108682549:C:T	108682549	NA,T	NA,C	NA,1	NA,inf	NA,inf	NA,0.608827	0.000154582	0.000313056
3	chr12:109708707:C:T	109708707	NA,T	NA,C	NA,1	NA,inf	NA,inf	NA,0.56903	0.000154559	0.00030288
3	chr12:108999975:A:G	108999975	NA,G	NA,A	NA,1	NA,inf	NA,inf	NA,0.469915	0.000154499	0.000319161
3	chr12:109454301:T:C	109454301	C,C	T,T	1,1	-inf,inf	inf,inf	1.52296,0.481126	0.000154487	0.000307453
3	chr12:109170660:A:G	109170660	NA,G	NA,A	NA,1	NA,inf	NA,inf	NA,0.549669	0.000153993	0.000310403
3	chr12:109170657:G:A	109170657	NA,A	NA,G	NA,1	NA,inf	NA,inf	NA,0.549593	0.000153961	0.000310339
3	chr12:109362318:A:G	109362318	NA,G	NA,A	NA,1	NA,inf	NA,inf	NA,0.556383	0.000153953	0.000308731
3	chr12:108988451:A:G	108988451	NA,G	NA,A	NA,1	NA,inf	NA,inf	NA,1.16841	0.000153542	0.000309589
3	chr12:109189435:C:T	109189435	NA,T	NA,C	NA,1	NA,inf	NA,inf	NA,0.47816	0.0001535	0.000306954
3	chr12:109413117:G:C	109413117	NA,C	NA,G	NA,1	NA,-inf	NA,inf	NA,0.943513	0.000153316	0.000304394
3	chr12:109932915:G:A	109932915	NA,A	NA,G	NA,1	NA,inf	NA,inf	NA,0.565894	0.000152715	0.000298601
3	chr12:109290882:G:A	109290882	A,A	G,G	1,1	-inf,inf	inf,inf	0.221022,1.56792	0.00015248	0.000294089
3	chr12:109018822:G:A	109018822	NA,A	NA,G	NA,1	NA,inf	NA,inf	NA,0.737915	0.000152441	0.00030858
3	chr12:109660226:G:A	109660226	NA,A	NA,G	NA,1	NA,-inf	NA,inf	NA,0.820251	0.000152355	0.000297948
3	chr12:108638816:G:A	108638816	NA,A	NA,G	NA,1	NA,inf	NA,inf	NA,0.558129	0.000152341	0.000306985
3	chr12:109758401:C:T	109758401	NA,T	NA,C	NA,1	NA,-inf	NA,inf	NA,0.738657	0.000152302	0.000310854
3	chr12:108845909:G:A	108845909	NA,A	NA,G	NA,1	NA,inf	NA,inf	NA,0.470201	0.000152121	0.000308533
3	chr12:109611026:T:C	109611026	NA,C	NA,T	NA,1	NA,inf	NA,inf	NA,0.753478	0.000151916	0.000305585
3	chr12:109925773:C:T	109925773	T,NA	C,NA	1,NA	inf,NA	inf,NA	1.06072,NA	0.000151755	0.000310992
3	chr12:109511329:C:T	109511329	T,T	C,C	1,1	-inf,inf	inf,inf	1.50979,0.465068	0.000151486	0.000301551
3	chr12:109451308:C:T	109451308	T,T	C,C	1,1	inf,inf	inf,inf	1.45795,1.40652	0.000151478	0.000303656
3	chr12:109456223:A:G	109456223	G,G	A,A	1,1	-inf,inf	inf,inf	1.51413,0.478722	0.000151379	0.000301349
3	chr12:109456591:T:C	109456591	C,C	T,T	1,1	-inf,inf	inf,inf	1.51948,0.464757	0.000151185	0.000301064
3	chr12:109362604:G:A	109362604	NA,A	NA,G	NA,1	NA,inf	NA,inf	NA,0.54515	0.000151144	0.000303121
3	chr12:108928442:G:A	108928442	NA,A	NA,G	NA,1	NA,inf	NA,inf	NA,0.983898	0.000150823	0.000303472
3	chr12:109324270:G:A	109324270	NA,A	NA,G	NA,1	NA,-inf	NA,inf	NA,0.71568	0.000150597	0.000306658
3	chr12:109668338:G:A	109668338	NA,A	NA,G	NA,1	NA,-inf	NA,inf	NA,0.449473	0.000150507	0.000300637
3	chr12:109458197:A:G	109458197	G,G	A,A	1,1	-inf,inf	inf,inf	1.5171,0.458642	0.000150422	0.000299494
3	chr12:109136373:A:G	109136373	NA,G	NA,A	NA,1	NA,inf	NA,inf	NA,0.845904	0.000149965	0.000306057
3	chr12:108841801:C:T	108841801	NA,T	NA,C	NA,1	NA,inf	NA,inf	NA,0.461306	0.000149921	0.000304046
3	chr12:109493700:G:A	109493700	A,NA	G,NA	1,NA	-inf,NA	inf,NA	0.861378,NA	0.00014986	0.00031703
3	chr12:108835232:C:T	108835232	NA,T	NA,C	NA,1	NA,inf	NA,inf	NA,0.462961	0.000149506	0.000303422
3	chr12:109277175:C:G	109277175	NA,G	NA,C	NA,1	NA,inf	NA,inf	NA,0.456479	0.000149386	0.000301928
3	chr12:109278487:A:G	109278487	NA,G	NA,A	NA,1	NA,inf	NA,inf	NA,0.455777	0.000149068	0.000301318
3	chr12:109326063:T:A	109326063	NA,A	NA,T	NA,1	NA,inf	NA,inf	NA,0.585734	0.000148807	0.000299169
3	chr12:109474527:C:T	109474527	T,T	C,C	1,1	-inf,inf	inf,inf	1.51223,0.451281	0.000148734	0.000296137
3	chr12:109189931:C:T	109189931	NA,T	NA,C	NA,1	NA,inf	NA,inf	NA,0.459637	0.000148444	0.000296896
3	chr12:109723507:G:A	109723507	NA,A	NA,G	NA,1	NA,-inf	NA,inf	NA,0.682965	0.000148379	0.000298155
3	chr12:109334129:A:G	109334129	G,G	A,A	1,1	inf,-inf	inf,inf	0.543874,1.26799	0.00014822	0.000296982
3	chr12:109089364:G:C	109089364	C,NA	G,NA	1,NA	-inf,NA	inf,NA	1.97011,NA	0.000148181	0.000294623
3	chr12:109671677:G:A	109671677	NA,A	NA,G	NA,1	NA,-inf	NA,inf	NA,0.72519	0.000148173	0.000290802
3	chr12:109186813:C:T	109186813	NA,T	NA,C	NA,1	NA,inf	NA,inf	NA,0.531916	0.000148152	0.00029821
3	chr12:109164162:T:C	109164162	NA,C	NA,T	NA,1	NA,-inf	NA,inf	NA,0.760241	0.000148099	0.00029949
3	chr12:109094435:C:A	109094435	NA,A	NA,C	NA,1	NA,-inf	NA,inf	NA,0.73352	0.000147939	0.000298756
3	chr12:108763948:C:G	108763948	NA,G	NA,C	NA,1	NA,-inf	NA,inf	NA,0.79462	0.000147792	0.000302714
3	chr12:109838139:A:C	109838139	C,NA	A,NA	1,NA	inf,NA	inf,NA	0.794669,NA	0.000147568	0.000297414
3	chr12:108695521:C:T	108695521	NA,T	NA,C	NA,1	NA,-inf	NA,inf	NA,0.928854	0.000147421	0.000299752
3	chr12:109470835:G:A	109470835	A,A	G,G	1,1	-inf,inf	inf,inf	1.50925,0.458446	0.0001474	0.000293584
3	chr12:109398471:T:G	109398471	G,G	T,T	1,1	inf,-inf	inf,inf	0.518877,1.56701	0.000147248	0.000294266
3	chr12:108809837:G:A	108809837	NA,A	NA,G	NA,1	NA,inf	NA,inf	NA,0.453445	0.000146986	0.000297594
3	chr12:109241842:T:C	109241842	NA,C	NA,T	NA,1	NA,-inf	NA,inf	NA,0.601828	0.000146919	0.000297729
3	chr12:108759134:A:G	108759134	NA,G	NA,A	NA,1	NA,-inf	NA,inf	NA,0.760613	0.000146704	0.000295458
3	chr12:109102275:T:C	109102275	NA,C	NA,T	NA,1	NA,-inf	NA,inf	NA,0.254366	0.000146683	0.000296291
3	chr12:108969313:C:T	108969313	NA,T	NA,C	NA,1	NA,inf	NA,inf	NA,0.420731	0.000146645	0.000298738
3	chr12:109388289:T:C	109388289	NA,C	NA,T	NA,1	NA,inf	NA,inf	NA,0.413754	0.000146452	0.000292666
3	chr12:109455709:A:G	109455709	G,G	A,A	1,1	-inf,inf	inf,inf	1.49125,0.491447	0.000146326	0.000291194
3	chr12:109222889:C:G	109222889	NA,G	NA,C	NA,1	NA,-inf	NA,inf	NA,0.632735	0.000146318	0.000291026
3	chr12:109179243:T:G	109179243	NA,G	NA,T	NA,1	NA,-inf	NA,inf	NA,0.754499	0.000146191	0.000295877
3	chr12:109180165:C:T	109180165	NA,T	NA,C	NA,1	NA,-inf	NA,inf	NA,0.754499	0.000146191	0.000295877
3	chr12:108602677:T:C	108602677	NA,C	NA,T	NA,1	NA,-inf	NA,inf	NA,0.608892	0.00014619	0.000294893
3	chr12:108840368:C:T	108840368	NA,T	NA,C	NA,1	NA,inf	NA,inf	NA,0.446811	0.000146165	0.000296395
3	chr12:109364818:A:G	109364818	NA,G	NA,A	NA,1	NA,-inf	NA,inf	NA,0.769569	0.000146079	0.00029483
3	chr12:108571306:A:G	108571306	G,NA	A,NA	1,NA	-inf,NA	inf,NA	0.91844,NA	0.000145923	0.000318144
3	chr12:109673554:T:G	109673554	NA,G	NA,T	NA,1	NA,-inf	NA,inf	NA,0.659232	0.000145891	0.000299156
3	chr12:109470568:G:A	109470568	A,A	G,G	1,1	-inf,inf	inf,inf	1.50213,0.460755	0.000145662	0.000290106
3	chr12:109582570:A:G	109582570	NA,G	NA,A	NA,1	NA,-inf	NA,inf	NA,0.940833	0.000145479	0.0002836
3	chr12:109179083:G:A	109179083	NA,A	NA,G	NA,1	NA,inf	NA,inf	NA,0.51654	0.000145282	0.000292747
3	chr12:109713272:A:G	109713272	NA,G	NA,A	NA,1	NA,inf	NA,inf	NA,0.52894	0.000145155	0.00028483
3	chr12:109285428:G:A	109285428	A,A	G,G	1,1	inf,-inf	inf,inf	1.05602,1.12983	0.000144927	0.000288977
3	chr12:109668815:G:C	109668815	NA,C	NA,G	NA,1	NA,-inf	NA,inf	NA,0.656419	0.000144897	0.000297044
3	chr12:109467239:C:G	109467239	G,G	C,C	1,1	-inf,inf	inf,inf	1.49332,0.473519	0.000144833	0.000288351
3	chr12:109665674:G:A	109665674	NA,A	NA,G	NA,1	NA,-inf	NA,inf	NA,0.655959	0.000144803	0.000296856
3	chr12:109456916:C:T	109456916	T,T	C,C	1,1	-inf,inf	inf,inf	1.48989,0.483771	0.00014474	0.000288092
3	chr12:109473022:T:TACC	109473022	TACC,TACC	T,T	1,1	-inf,inf	inf,inf	1.5016,0.453754	0.000144629	0.000288098
3	chr12:109244363:T:C	109244363	NA,C	NA,T	NA,1	NA,-inf	NA,inf	NA,0.589797	0.000144437	0.000292647
3	chr12:108620310:T:G	108620310	NA,G	NA,T	NA,1	NA,-inf	NA,inf	NA,0.618465	0.000144279	0.000291154
3	chr12:109576827:C:T	109576827	T,T	C,C	1,1	inf,-inf	inf,inf	1.39233,0.820151	0.000144139	0.000289802
3	chr12:109544145:T:C	109544145	NA,C	NA,T	NA,1	NA,inf	NA,inf	NA,0.459488	0.00014408	0.000285465
3	chr12:109473651:A:G	109473651	G,G	A,A	1,1	-inf,inf	inf,inf	1.49714,0.460179	0.000144074	0.000286937
3	chr12:108923028:A:G	108923028	G,G	A,A	1,1	inf,-inf	inf,inf	1.00803,0.314088	0.000144027	0.00030134
3	chr12:108655723:C:T	108655723	NA,T	NA,C	NA,1	NA,-inf	NA,inf	NA,0.910428	0.000144	0.000292732
3	chr12:108635228:G:A	108635228	NA,A	NA,G	NA,1	NA,inf	NA,inf	NA,0.509284	0.000143998	0.000293874
3	chr12:108979131:A:G	108979131	NA,G	NA,A	NA,1	NA,inf	NA,inf	NA,0.361288	0.000143998	0.000294124
3	chr12:109756098:C:T	109756098	NA,T	NA,C	NA,1	NA,inf	NA,inf	NA,0.51995	0.000143993	0.000282071
3	chr12:109094867:T:A	109094867	NA,A	NA,T	NA,1	NA,-inf	NA,inf	NA,0.591652	0.000143932	0.000289374
3	chr12:109277127:T:C	109277127	NA,C	NA,T	NA,1	NA,inf	NA,inf	NA,0.434244	0.000143783	0.000290623
3	chr12:109565867:G:A	109565867	A,A	G,G	1,1	-inf,inf	inf,inf	1.42965,0.525595	0.00014341	0.000290227
3	chr12:109244685:C:T	109244685	NA,T	NA,C	NA,1	NA,-inf	NA,inf	NA,0.58357	0.000143087	0.000289907
3	chr12:109470279:G:C	109470279	C,C	G,G	1,1	-inf,inf	inf,inf	1.48921,0.470955	0.000143018	0.000284779
3	chr12:109560320:C:T	109560320	T,T	C,C	1,1	inf,-inf	inf,inf	1.25729,1.16223	0.000142867	0.000272924
3	chr12:109790621:G:A	109790621	NA,A	NA,G	NA,1	NA,-inf	NA,inf	NA,0.728758	0.000142836	0.000288474
3	chr12:109478124:C:G	109478124	G,G	C,C	1,1	inf,inf	inf,inf	1.45224,1.36314	0.000142781	0.000286136
3	chr12:109350548:G:A	109350548	NA,A	NA,G	NA,1	NA,inf	NA,inf	NA,0.440136	0.00014277	0.000286192
3	chr12:109230777:G:T	109230777	NA,T	NA,G	NA,1	NA,-inf	NA,inf	NA,0.578495	0.000142749	0.000288851
3	chr12:109460193:T:G	109460193	G,G	T,T	1,1	-inf,inf	inf,inf	1.48879,0.467893	0.000142724	0.000284153
3	chr12:109603500:A:T	109603500	T,T	A,A	1,1	-inf,inf	inf,inf	1.53617,0.0934614	0.000142614	0.000287551
3	chr12:109766750:G:A	109766750	NA,A	NA,G	NA,1	NA,inf	NA,inf	NA,0.510479	0.000142531	0.000279338
3	chr12:109522478:G:T	109522478	T,T	G,G	1,1	inf,inf	inf,inf	1.50838,1.31212	0.000142362	0.000285828
3	chr12:109675892:A:G	109675892	NA,G	NA,A	NA,1	NA,-inf	NA,inf	NA,0.644472	0.000142304	0.000291721
3	chr12:109469865:A:T	109469865	T,T	A,A	1,1	-inf,inf	inf,inf	1.48144,0.481554	0.000142204	0.000283087
3	chr12:109379666:G:A	109379666	NA,A	NA,G	NA,1	NA,inf	NA,inf	NA,0.827646	0.00014195	0.000283461
3	chr12:109455329:T:C	109455329	C,C	T,T	1,1	-inf,inf	inf,inf	1.47773,0.488789	0.000141924	0.000282462
3	chr12:109229942:T:G	109229942	NA,G	NA,T	NA,1	NA,-inf	NA,inf	NA,0.574211	0.000141771	0.000286817
3	chr12:109924617:G:A	109924617	NA,A	NA,G	NA,1	NA,inf	NA,inf	NA,0.526714	0.000141748	0.000281723
3	chr12:108821471:G:A	108821471	NA,A	NA,G	NA,1	NA,inf	NA,inf	NA,0.428576	0.000141582	0.000287057
3	chr12:109639309:G:C	109639309	NA,C	NA,G	NA,1	NA,-inf	NA,inf	NA,0.611126	0.000141577	0.000278195
3	chr12:108828582:G:A	108828582	NA,A	NA,G	NA,1	NA,inf	NA,inf	NA,0.428569	0.000141574	0.000287043
3	chr12:109459331:T:C	109459331	C,C	T,T	1,1	-inf,inf	inf,inf	1.48,0.478243	0.00014145	0.000281605
3	chr12:109654084:G:A	109654084	NA,A	NA,G	NA,1	NA,-inf	NA,inf	NA,0.412984	0.000141254	0.000282271
3	chr12:109766817:C:T	109766817	NA,T	NA,C	NA,1	NA,inf	NA,inf	NA,0.489855	0.000141142	0.00027955
3	chr12:109524713:C:T	109524713	T,T	C,C	1,1	inf,inf	inf,inf	1.42954,1.37901	0.00014112	0.000282863
3	chr12:108827135:T:C	108827135	NA,C	NA,T	NA,1	NA,inf	NA,inf	NA,0.426613	0.000141101	0.000286083
3	chr12:108715444:A:G	108715444	NA,G	NA,A	NA,1	NA,-inf	NA,inf	NA,0.894029	0.000141056	0.000286755
3	chr12:109638861:G:C	109638861	NA,C	NA,G	NA,1	NA,-inf	NA,inf	NA,0.608261	0.000140983	0.000277058
3	chr12:109676325:G:A	109676325	NA,A	NA,G	NA,1	NA,-inf	NA,inf	NA,0.637783	0.000140909	0.000288827
3	chr12:109460992:A:G	109460992	G,G	A,A	1,1	-inf,inf	inf,inf	1.48319,0.462342	0.000140853	0.00028038
3	chr12:109671522:A:C	109671522	NA,C	NA,A	NA,1	NA,inf	NA,inf	NA,0.426796	0.000140847	0.000282748
3	chr12:109904923:C:T	109904923	T,NA	C,NA	1,NA	inf,NA	inf,NA	1.06458,NA	0.000140842	0.000286021
3	chr12:109279669:G:C	109279669	NA,C	NA,G	NA,1	NA,inf	NA,inf	NA,0.422344	0.000140767	0.000284494
3	chr12:109515526:C:T	109515526	T,T	C,C	1,1	-inf,inf	inf,inf	1.49415,0.301173	0.000140729	0.000281619
3	chr12:109754738:G:A	109754738	NA,A	NA,G	NA,1	NA,inf	NA,inf	NA,0.518654	0.000140682	0.000278797
3	chr12:109472747:C:T	109472747	T,T	C,C	1,1	-inf,inf	inf,inf	1.48443,0.462108	0.000140623	0.000280066
3	chr12:109363571:G:A	109363571	NA,A	NA,G	NA,1	NA,-inf	NA,inf	NA,0.635501	0.000140611	0.000285266
3	chr12:108785032:C:T	108785032	NA,T	NA,C	NA,1	NA,-inf	NA,inf	NA,0.752336	0.000140448	0.00028737
3	chr12:109670181:G:A	109670181	NA,A	NA,G	NA,1	NA,inf	NA,inf	NA,0.424699	0.000140275	0.000281589
3	chr12:109464499:T:C	109464499	C,C	T,T	1,1	-inf,inf	inf,inf	1.47424,0.482389	0.000140079	0.000278837
3	chr12:109537485:A:G	109537485	G,G	A,A	1,1	inf,inf	inf,inf	1.47399,1.33374	0.000140057	0.000280983
3	chr12:109458585:A:G	109458585	G,G	A,A	1,1	-inf,inf	inf,inf	1.47449,0.481234	0.000140024	0.00027875
3	chr12:109916731:C:T	109916731	T,T	C,C	1,1	-inf,inf	inf,inf	1.93294,0.347656	0.000139973	0.000272533
3	chr12:109229714:G:A	109229714	NA,A	NA,G	NA,1	NA,-inf	NA,inf	NA,0.565495	0.000139907	0.000283095
3	chr12:109467374:T:C	109467374	C,C	T,T	1,1	-inf,inf	inf,inf	1.48134,0.462033	0.000139822	0.00027847
3	chr12:108851307:G:A	108851307	NA,A	NA,G	NA,1	NA,inf	NA,inf	NA,0.419014	0.000139349	0.000282538
3	chr12:109537491:G:A	109537491	A,NA	G,NA	1,NA	-inf,NA	inf,NA	0.871543,NA	0.000139316	0.000278218
3	chr12:109672100:G:A	109672100	NA,A	NA,G	NA,1	NA,-inf	NA,inf	NA,0.62926	0.000139208	0.000285232
3	chr12:109567007:T:C	109567007	NA,C	NA,T	NA,1	NA,inf	NA,inf	NA,0.798874	0.000139084	0.000276758
3	chr12:109238621:A:G	109238621	NA,G	NA,A	NA,1	NA,inf	NA,inf	NA,0.878122	0.000139024	0.000278731
3	chr12:108643449:C:A	108643449	NA,A	NA,C	NA,1	NA,-inf	NA,inf	NA,0.882017	0.000138954	0.000282428
3	chr12:109474259:C:T	109474259	T,T	C,C	1,1	-inf,inf	inf,inf	1.48259,0.444854	0.000138182	0.000275352
3	chr12:109627085:G:A	109627085	A,A	G,G	1,1	-inf,-inf	inf,inf	1.30857,0.270689	0.000138148	0.000276448
3	chr12:109458153:G:A	109458153	A,A	G,G	1,1	-inf,inf	inf,inf	1.46675,0.47954	0.000137589	0.000273918
3	chr12:109348877:G:A	109348877	A,A	G,G	1,1	-inf,inf	inf,inf	0.0264663,1.76422	0.000137492	0.000273897
3	chr12:109264395:C:T	109264395	NA,T	NA,C	NA,1	NA,inf	NA,inf	NA,0.447073	0.000137441	0.000277469
3	chr12:108823147:C:T	108823147	NA,T	NA,C	NA,1	NA,inf	NA,inf	NA,0.41294	0.00013736	0.00027848
3	chr12:108606780:C:T	108606780	NA,T	NA,C	NA,1	NA,-inf	NA,inf	NA,0.590324	0.000137333	0.000276637
3	chr12:109053454:G:A	109053454	A,A	G,G	1,1	-inf,inf	inf,inf	2.71086,0.19173	0.000137294	0.000272737
3	chr12:109787290:G:T	109787290	NA,T	NA,G	NA,1	NA,-inf	NA,inf	NA,0.69966	0.000137291	0.000277248
3	chr12:109463816:C:T	109463816	T,T	C,C	1,1	-inf,inf	inf,inf	1.47818,0.450907	0.000137138	0.000273229
3	chr12:109560479:G:A	109560479	A,A	G,G	1,1	inf,-inf	inf,inf	1.22743,1.17145	0.000137049	0.000261726
3	chr12:109670202:A:C	109670202	NA,C	NA,A	NA,1	NA,-inf	NA,inf	NA,0.616236	0.000136926	0.000280462
3	chr12:109398905:G:C	109398905	C,C	G,G	1,1	inf,-inf	inf,inf	0.533521,1.496	0.000136923	0.000274012
3	chr12:109467915:G:A	109467915	A,A	G,G	1,1	-inf,inf	inf,inf	1.46494,0.476318	0.000136814	0.000272374
3	chr12:109919303:G:A	109919303	A,A	G,G	1,1	inf,inf	inf,inf	1.03628,1.15694	0.000136648	0.000272855
3	chr12:108653957:A:G	108653957	NA,G	NA,A	NA,1	NA,-inf	NA,inf	NA,0.867521	0.000136589	0.00027754
3	chr12:109161367:AC:A	109161367	NA,A	NA,AC	NA,1	NA,inf	NA,inf	NA,0.40615	0.00013651	0.000273753
3	chr12:109763960:A:C	109763960	NA,C	NA,A	NA,1	NA,-inf	NA,inf	NA,0.684375	0.000136489	0.000244531
3	chr12:109108451:A:G	109108451	NA,G	NA,A	NA,1	NA,inf	NA,inf	NA,0.413841	0.000136483	0.000279902
3	chr12:109418409:C:T	109418409	T,T	C,C	1,1	-inf,-inf	inf,inf	0.348617,1.81132	0.000136454	0.000272228
3	chr12:109869197:G:C	109869197	NA,C	NA,G	NA,1	NA,-inf	NA,inf	NA,0.61679	0.000136411	0.000279586
3	chr12:109053376:A:G	109053376	NA,G	NA,A	NA,1	NA,inf	NA,inf	NA,0.344879	0.000136382	0.000276179
3	chr12:109434182:G:A	109434182	A,A	G,G	1,1	inf,inf	inf,inf	1.23697,1.6085	0.000136369	0.000270293
3	chr12:109192877:G:A	109192877	NA,A	NA,G	NA,1	NA,-inf	NA,inf	NA,0.699383	0.000136281	0.000278281
3	chr12:109162473:C:T	109162473	NA,T	NA,C	NA,1	NA,inf	NA,inf	NA,0.403188	0.000135978	0.000272556
3	chr12:109499287:A:G	109499287	G,G	A,A	1,1	inf,inf	inf,inf	1.48088,1.30883	0.000135971	0.000272915
3	chr12:109598136:G:A	109598136	NA,A	NA,G	NA,1	NA,-inf	NA,inf	NA,0.884932	0.000135877	0.000265409
3	chr12:109466393:T:C	109466393	C,C	T,T	1,1	-inf,inf	inf,inf	1.4579,0.482022	0.000135712	0.000270126
3	chr12:109587832:G:C	109587832	C,C	G,G	1,1	-inf,inf	inf,inf	1.47007,0.36596	0.000135508	0.000271055
3	chr12:108964054:T:C	108964054	NA,C	NA,T	NA,1	NA,-inf	NA,inf	NA,0.74723	0.000135365	0.000267217
3	chr12:109347080:G:A	109347080	A,A	G,G	1,1	-inf,inf	inf,inf	0.0132852,1.75977	0.000135149	0.000269114
3	chr12:108992411:T:C	108992411	NA,C	NA,T	NA,1	NA,inf	NA,inf	NA,1.00412	0.000135139	0.000273879
3	chr12:109581093:C:T	109581093	T,T	C,C	1,1	-inf,inf	inf,inf	1.43916,0.438112	0.000135059	0.000269535
3	chr12:109098211:C:T	109098211	NA,T	NA,C	NA,1	NA,-inf	NA,inf	NA,1.11415	0.000134986	0.000267747
3	chr12:109930999:C:A	109930999	A,NA	C,NA	1,NA	inf,NA	inf,NA	1.03867,NA	0.000134851	0.00027381
3	chr12:109218236:C:G	109218236	NA,G	NA,C	NA,1	NA,inf	NA,inf	NA,0.62808	0.000134634	0.000273084
3	chr12:108784227:C:A	108784227	A,A	C,C	1,1	-inf,inf	inf,inf	2.38118,0.323999	0.000134586	0.00177005
3	chr12:109902080:C:T	109902080	NA,T	NA,C	NA,1	NA,inf	NA,inf	NA,0.485788	0.000134471	0.000263708
3	chr12:109115106:C:A	109115106	NA,A	NA,C	NA,1	NA,inf	NA,inf	NA,0.399865	0.000134293	0.000273894
3	chr12:109893825:G:T	109893825	T,NA	G,NA	1,NA	inf,NA	inf,NA	1.0382,NA	0.000134152	0.00027237
3	chr12:109603109:C:T	109603109	T,T	C,C	1,1	-inf,inf	inf,inf	1.5081,0.123141	0.000134001	0.000269895
3	chr12:109560186:A:G	109560186	NA,G	NA,A	NA,1	NA,-inf	NA,inf	NA,0.665179	0.000133936	0.000271609
3	chr12:108643273:C:T	108643273	NA,T	NA,C	NA,1	NA,-inf	NA,inf	NA,0.851615	0.000133846	0.000271994
3	chr12:108880764:G:A	108880764	NA,A	NA,G	NA,1	NA,-inf	NA,inf	NA,0.248359	0.000133486	0.000269969
3	chr12:109466121:A:G	109466121	G,G	A,A	1,1	-inf,inf	inf,inf	1.46484,0.447669	0.000133386	0.000265736
3	chr12:109624477:C:G	109624477	G,G	C,C	1,1	-inf,-inf	inf,inf	1.37222,0.143839	0.000133342	0.000268109
3	chr12:108577118:C:T	108577118	NA,T	NA,C	NA,1	NA,-inf	NA,inf	NA,0.428496	0.000133324	0.000268152
3	chr12:108674867:A:C	108674867	NA,C	NA,A	NA,1	NA,-inf	NA,inf	NA,0.846613	0.000133255	0.000270748
3	chr12:109675056:A:G	109675056	NA,G	NA,A	NA,1	NA,-inf	NA,inf	NA,0.596887	0.000133229	0.000272821
3	chr12:109182641:G:A	109182641	NA,A	NA,G	NA,1	NA,inf	NA,inf	NA,1.37741	0.000133159	0.000267935
3	chr12:109671703:T:C	109671703	NA,C	NA,T	NA,1	NA,-inf	NA,inf	NA,0.596222	0.00013311	0.000272573
3	chr12:109339872:A:G	109339872	G,G	A,A	1,1	-inf,inf	inf,inf	0.0106821,1.7518	0.000133068	0.000265021
3	chr12:108857411:G:C	108857411	NA,C	NA,G	NA,1	NA,inf	NA,inf	NA,0.390496	0.000132996	0.000269517
3	chr12:109589295:G:A	109589295	A,A	G,G	1,1	-inf,inf	inf,inf	1.46589,0.350519	0.000132921	0.000265934
3	chr12:108879329:A:G	108879329	NA,G	NA,A	NA,1	NA,-inf	NA,inf	NA,0.64375	0.000132907	0.00026377
3	chr12:109198822:C:T	109198822	NA,T	NA,C	NA,1	NA,-inf	NA,inf	NA,0.681001	0.000132898	0.000271306
3	chr12:109732383:G:T	109732383	T,T	G,G	1,1	inf,inf	inf,inf	1.04956,0.854261	0.000132763	0.000257719
3	chr12:108739130:G:C	108739130	NA,C	NA,G	NA,1	NA,-inf	NA,inf	NA,0.688388	0.000132622	0.000267045
3	chr12:108722598:G:A	108722598	NA,A	NA,G	NA,1	NA,-inf	NA,inf	NA,0.72155	0.000132486	0.00026744
3	chr12:108968296:G:A	108968296	NA,A	NA,G	NA,1	NA,inf	NA,inf	NA,0.390976	0.000132449	0.000269403
3	chr12:108835101:T:A	108835101	A,NA	T,NA	1,NA	inf,NA	inf,NA	0.991721,NA	0.000132412	0.000273199
3	chr12:109433167:T:C	109433167	NA,C	NA,T	NA,1	NA,-inf	NA,inf	NA,0.616211	0.000132402	0.000260506
3	chr12:108828555:G:A	108828555	A,A	G,G	1,1	inf,-inf	inf,inf	0.843178,0.359271	0.000132331	0.000291105
3	chr12:109349939:C:T	109349939	T,T	C,C	1,1	-inf,inf	inf,inf	0.0113076,1.74259	0.000132168	0.000263172
3	chr12:109937787:C:T	109937787	T,NA	C,NA	1,NA	inf,NA	inf,NA	0.73758,NA	0.000132158	0.000266199
3	chr12:108789227:C:G	108789227	G,NA	C,NA	1,NA	-inf,NA	inf,NA	0.824919,NA	0.000132105	0.000258451
3	chr12:109234306:G:A	109234306	NA,A	NA,G	NA,1	NA,-inf	NA,inf	NA,0.531074	0.000132092	0.000267613
3	chr12:109144316:A:T	109144316	NA,T	NA,A	NA,1	NA,-inf	NA,inf	NA,0.692303	0.000131942	0.000267286
3	chr12:109404049:C:G	109404049	NA,G	NA,C	NA,1	NA,inf	NA,inf	NA,0.439569	0.00013191	0.000268355
3	chr12:109083860:C:T	109083860	NA,T	NA,C	NA,1	NA,-inf	NA,inf	NA,0.180187	0.000131809	0.00026583
3	chr12:109562589:C:T	109562589	T,T	C,C	1,1	-inf,inf	inf,inf	1.31081,0.462319	0.000131669	0.000261103
3	chr12:109296082:G:A	109296082	NA,A	NA,G	NA,1	NA,-inf	NA,inf	NA,0.685327	0.00013163	0.000267748
3	chr12:109114609:C:G	109114609	NA,G	NA,C	NA,1	NA,inf	NA,inf	NA,0.387747	0.00013162	0.000268389
3	chr12:109587994:CTTGCCGCCGACCT:C	109587994	C,C	CTTGCCGCCGACCT,CTTGCCGCCGACCT	1,1	-inf,inf	inf,inf	1.45364,0.369834	0.000131591	0.000263127
3	chr12:109625586:G:A	109625586	A,A	G,G	1,1	-inf,-inf	inf,inf	1.36935,0.140594	0.000131525	0.000264388
3	chr12:109172201:C:T	109172201	NA,T	NA,C	NA,1	NA,inf	NA,inf	NA,0.290821	0.000131395	0.000265165
3	chr12:108653278:A:G	108653278	NA,G	NA,A	NA,1	NA,inf	NA,inf	NA,0.466412	0.000131314	0.000275247
3	chr12:109526297:C:T	109526297	T,T	C,C	1,1	-inf,inf	inf,inf	1.42858,0.440378	0.000131207	0.00026162
3	chr12:109121974:G:A	109121974	A,A	G,G	1,1	inf,inf	inf,inf	2.0626,1.44048	0.00013116	0.000268491
3	chr12:108925987:C:T	108925987	NA,T	NA,C	NA,1	NA,-inf	NA,inf	NA,0.547583	0.00013114	0.000262993
3	chr12:109830754:C:T	109830754	NA,T	NA,C	NA,1	NA,-inf	NA,inf	NA,0.429755	0.000130798	0.000269527
3	chr12:108921080:AAATAAAG:A	108921080	A,A	AAATAAAG,AAATAAAG	1,1	inf,inf	inf,inf	0.487761,0.437124	0.000130763	0.000281567
3	chr12:109465846:C:T	109465846	T,T	C,C	1,1	-inf,inf	inf,inf	1.44371,0.471145	0.000130616	0.00026006
3	chr12:109337589:C:A	109337589	A,A	C,C	1,1	-inf,inf	inf,inf	0.0396013,1.72572	0.000130563	0.000260281
3	chr12:109370223:C:G	109370223	NA,G	NA,C	NA,1	NA,inf	NA,inf	NA,0.456281	0.000130452	0.000265583
3	chr12:108916839:G:T	108916839	T,T	G,G	1,1	inf,-inf	inf,inf	1.01473,0.0477266	0.00013043	0.000273427
3	chr12:109391852:T:C	109391852	C,C	T,T	1,1	inf,-inf	inf,inf	0.545591,1.43507	0.000130163	0.000260368
3	chr12:108830134:C:T	108830134	NA,T	NA,C	NA,1	NA,inf	NA,inf	NA,0.380933	0.000130059	0.000263929
3	chr12:108942401:C:T	108942401	NA,T	NA,C	NA,1	NA,-inf	NA,inf	NA,0.657596	0.000130002	0.00026152
3	chr12:109871435:A:C	109871435	C,NA	A,NA	1,NA	inf,NA	inf,NA	1.01871,NA	0.00012993	0.000263837
3	chr12:109906169:G:A	109906169	A,NA	G,NA	1,NA	inf,NA	inf,NA	1.01954,NA	0.000129921	0.000263765
3	chr12:109464111:C:T	109464111	T,T	C,C	1,1	-inf,inf	inf,inf	1.44692,0.45814	0.000129743	0.000258456
3	chr12:109862546:C:G	109862546	G,NA	C,NA	1,NA	inf,NA	inf,NA	1.01814,NA	0.000129498	0.00026296
3	chr12:108835798:G:A	108835798	NA,A	NA,G	NA,1	NA,inf	NA,inf	NA,0.369803	0.000129469	0.000262572
3	chr12:109926306:C:T	109926306	T,T	C,C	1,1	-inf,-inf	inf,inf	0.16626,2.08892	0.00012913	0.000205873
3	chr12:109163244:A:G	109163244	NA,G	NA,A	NA,1	NA,inf	NA,inf	NA,0.370651	0.000128926	0.000258578
3	chr12:108919244:A:G	108919244	G,G	A,A	1,1	inf,-inf	inf,inf	0.982856,0.211385	0.000128918	0.000270241
3	chr12:109555493:C:T	109555493	T,T	C,C	1,1	-inf,inf	inf,inf	1.39922,0.478605	0.000128797	0.00025657
3	chr12:109643416:T:A	109643416	A,A	T,T	1,1	inf,-inf	inf,inf	1.76063,0.10501	0.000128765	0.000265321
3	chr12:108878548:T:C	108878548	NA,C	NA,T	NA,1	NA,inf	NA,inf	NA,0.878683	0.000128753	0.000259716
3	chr12:109413614:T:C	109413614	NA,C	NA,T	NA,1	NA,inf	NA,inf	NA,0.368401	0.000128714	0.000257156
3	chr12:109501244:C:T	109501244	NA,T	NA,C	NA,1	NA,inf	NA,inf	NA,0.366045	0.000128685	0.000257174
3	chr12:109182133:G:A	109182133	NA,A	NA,G	NA,1	NA,-inf	NA,inf	NA,0.674991	0.000128643	0.000260443
3	chr12:109864184:G:C	109864184	C,NA	G,NA	1,NA	inf,NA	inf,NA	1.01891,NA	0.000128614	0.000261135
3	chr12:108863455:A:G	108863455	NA,G	NA,A	NA,1	NA,inf	NA,inf	NA,0.369635	0.00012858	0.000260543
3	chr12:109528080:C:T	109528080	T,T	C,C	1,1	-inf,inf	inf,inf	1.48089,0.194122	0.000128564	0.000258095
3	chr12:109615566:G:A	109615566	NA,A	NA,G	NA,1	NA,-inf	NA,inf	NA,0.594806	0.000128528	0.000257642
3	chr12:109503498:G:A	109503498	A,A	G,G	1,1	-inf,inf	inf,inf	1.44782,0.408763	0.000128522	0.00025637
3	chr12:109253633:G:A	109253633	A,NA	G,NA	1,NA	inf,NA	inf,NA	0.651394,NA	0.000128498	0.000264628
3	chr12:109503646:C:T	109503646	T,T	C,C	1,1	-inf,inf	inf,inf	1.4539,0.398495	0.000128402	0.00025629
3	chr12:109582774:G:A	109582774	A,A	G,G	1,1	-inf,inf	inf,inf	1.43322,0.391183	0.000128329	0.000256382
3	chr12:109728894:T:C	109728894	NA,C	NA,T	NA,1	NA,inf	NA,inf	NA,0.447689	0.000128243	0.000252532
3	chr12:109303696:G:A	109303696	NA,A	NA,G	NA,1	NA,-inf	NA,inf	NA,0.764962	0.000128012	0.000255562
3	chr12:109669963:A:C	109669963	C,C	A,A	1,1	inf,-inf	inf,inf	0.543491,1.31689	0.000127996	0.000251874
3	chr12:109524925:G:T	109524925	NA,T	NA,G	NA,1	NA,inf	NA,inf	NA,0.389905	0.000127977	0.000255544
3	chr12:108771308:T:A	108771308	NA,A	NA,T	NA,1	NA,-inf	NA,inf	NA,0.797527	0.000127956	0.000254496
3	chr12:109670258:C:T	109670258	T,T	C,C	1,1	inf,-inf	inf,inf	0.530383,1.21015	0.000127708	0.000255099
3	chr12:109079464:A:G	109079464	G,G	A,A	1,1	-inf,inf	inf,inf	2.7954,0.176805	0.0001277	0.000253919
3	chr12:108817443:C:T	108817443	NA,T	NA,C	NA,1	NA,inf	NA,inf	NA,0.363241	0.000127622	0.000258679
3	chr12:109498406:G:A	109498406	A,A	G,G	1,1	-inf,inf	inf,inf	1.46035,0.379305	0.000127475	0.00025447
3	chr12:108698243:C:T	108698243	NA,T	NA,C	NA,1	NA,inf	NA,inf	NA,0.400227	0.000127433	0.000259912
3	chr12:108636690:TA:T	108636690	NA,T	NA,TA	NA,1	NA,-inf	NA,inf	NA,0.64803	0.000127421	0.000256657
3	chr12:109401887:G:A	109401887	NA,A	NA,G	NA,1	NA,-inf	NA,inf	NA,0.649184	0.000127414	0.000258341
3	chr12:109839582:C:T	109839582	T,T	C,C	1,1	inf,inf	inf,inf	0.136058,1.87647	0.000127372	0.000226053
3	chr12:109629071:C:T	109629071	T,T	C,C	1,1	-inf,-inf	inf,inf	1.31856,0.190548	0.00012733	0.000256006
3	chr12:109543459:G:T	109543459	T,T	G,G	1,1	-inf,inf	inf,inf	1.40627,0.455951	0.000127302	0.000253868
3	chr12:109736224:C:G	109736224	NA,G	NA,C	NA,1	NA,inf	NA,inf	NA,0.439563	0.000127271	0.000250213
3	chr12:109123858:A:T	109123858	NA,T	NA,A	NA,1	NA,inf	NA,inf	NA,0.389866	0.000127193	0.000260353
3	chr12:109465098:G:A	109465098	A,A	G,G	1,1	-inf,inf	inf,inf	1.44408,0.442256	0.000127097	0.000253275
3	chr12:108763649:T:C	108763649	NA,C	NA,T	NA,1	NA,-inf	NA,inf	NA,0.628626	0.000127051	0.000257437
3	chr12:108843483:GT:G	108843483	NA,G	NA,GT	NA,1	NA,inf	NA,inf	NA,0.36073	0.000126721	0.000256758
3	chr12:108928901:A:T	108928901	NA,T	NA,A	NA,1	NA,-inf	NA,inf	NA,0.545079	0.000126675	0.000252282
3	chr12:109616910:C:T	109616910	NA,T	NA,C	NA,1	NA,-inf	NA,inf	NA,0.685709	0.00012667	0.000254233
3	chr12:109503645:T:A	109503645	A,A	T,T	1,1	-inf,inf	inf,inf	1.44319,0.408671	0.000126615	0.000252659
3	chr12:108926160:A:G	108926160	NA,G	NA,A	NA,1	NA,inf	NA,inf	NA,0.395278	0.000126548	0.000258903
3	chr12:109786586:G:A	109786586	NA,A	NA,G	NA,1	NA,-inf	NA,inf	NA,0.538316	0.000126503	0.000259407
3	chr12:109344108:T:C	109344108	C,C	T,T	1,1	inf,-inf	inf,inf	0.505335,1.37959	0.00012649	0.000251469
3	chr12:109535451:G:A	109535451	A,NA	G,NA	1,NA	-inf,NA	inf,NA	0.436684,NA	0.000126238	0.000255413
3	chr12:109905225:G:C	109905225	C,NA	G,NA	1,NA	inf,NA	inf,NA	0.996942,NA	0.000126209	0.00025622
3	chr12:109536346:C:T	109536346	T,T	C,C	1,1	-inf,inf	inf,inf	1.41068,0.430411	0.000126139	0.000251603
3	chr12:109425606:A:G	109425606	NA,G	NA,A	NA,1	NA,-inf	NA,inf	NA,0.579767	0.000126097	0.000248515
3	chr12:109090950:G:A	109090950	NA,A	NA,G	NA,1	NA,inf	NA,inf	NA,0.315853	0.000126076	0.000258838
3	chr12:109398314:C:T	109398314	NA,T	NA,C	NA,1	NA,inf	NA,inf	NA,0.435809	0.000125892	0.000256208
3	chr12:109539779:G:A	109539779	A,A	G,G	1,1	-inf,inf	inf,inf	1.40675,0.442637	0.000125874	0.000251123
3	chr12:109457831:C:A	109457831	A,A	C,C	1,1	-inf,inf	inf,inf	1.4327,0.460116	0.000125871	0.000250706
3	chr12:109587812:C:T	109587812	T,NA	C,NA	1,NA	inf,NA	inf,NA	0.746753,NA	0.000125649	0.000253653
3	chr12:109488060:C:T	109488060	T,T	C,C	1,1	-inf,inf	inf,inf	1.4417,0.423632	0.000125642	0.000250556
3	chr12:109569237:G:A	109569237	NA,A	NA,G	NA,1	NA,inf	NA,inf	NA,0.715862	0.000125534	0.000250148
3	chr12:109392509:G:C	109392509	NA,C	NA,G	NA,1	NA,inf	NA,inf	NA,0.431016	0.000125266	0.000254902
3	chr12:109619445:G:T	109619445	T,T	G,G	1,1	-inf,-inf	inf,inf	0.907946,0.380648	0.000125106	0.000246481
3	chr12:109287587:C:T	109287587	NA,T	NA,C	NA,1	NA,-inf	NA,inf	NA,0.63995	0.000125098	0.000253784
3	chr12:108661461:G:A	108661461	NA,A	NA,G	NA,1	NA,inf	NA,inf	NA,0.388086	0.000125076	0.000255044
3	chr12:109542779:C:T	109542779	T,T	C,C	1,1	-inf,inf	inf,inf	1.38882,0.475356	0.000125022	0.000249206
3	chr12:109735488:C:T	109735488	NA,T	NA,C	NA,1	NA,inf	NA,inf	NA,0.395566	0.00012502	0.000246135
3	chr12:109317818:A:G	109317818	G,G	A,A	1,1	inf,-inf	inf,inf	0.866619,1.16721	0.000124941	0.000251108
3	chr12:109536295:C:T	109536295	NA,T	NA,C	NA,1	NA,inf	NA,inf	NA,0.719102	0.000124886	0.000248932
3	chr12:109115548:T:A	109115548	NA,A	NA,T	NA,1	NA,inf	NA,inf	NA,0.35618	0.000124801	0.000254373
3	chr12:109424188:TCTCAGTCTGTCA:T	109424188	NA,T	NA,TCTCAGTCTGTCA	NA,1	NA,inf	NA,inf	NA,0.394942	0.000124676	0.000251743
3	chr12:109493100:C:G	109493100	G,G	C,C	1,1	-inf,inf	inf,inf	1.42693,0.444471	0.000124645	0.000248511
3	chr12:109344851:A:G	109344851	G,G	A,A	1,1	inf,inf	inf,inf	0.0185202,1.72734	0.000124583	0.000247878
3	chr12:108922034:C:T	108922034	T,T	C,C	1,1	inf,inf	inf,inf	1.70115,1.54072	0.000124542	0.000244
3	chr12:109517512:C:T	109517512	T,T	C,C	1,1	-inf,inf	inf,inf	1.42895,0.3741	0.000124417	0.000248621
3	chr12:109547087:CAA:C	109547087	C,C	CAA,CAA	1,1	-inf,inf	inf,inf	1.41101,0.416412	0.000124346	0.000248221
3	chr12:109619214:T:C	109619214	C,C	T,T	1,1	-inf,inf	inf,inf	1.45543,0.112503	0.000124133	0.000254545
3	chr12:108641176:C:T	108641176	NA,T	NA,C	NA,1	NA,-inf	NA,inf	NA,0.787872	0.000124133	0.000252095
3	chr12:109559282:G:A	109559282	NA,A	NA,G	NA,1	NA,-inf	NA,inf	NA,0.621498	0.000123998	0.000251454
3	chr12:108706747:C:T	108706747	T,NA	C,NA	1,NA	-inf,NA	inf,NA	0.82479,NA	0.000123864	0.000239447
3	chr12:108775944:A:T	108775944	T,T	A,A	1,1	inf,-inf	inf,inf	0.557314,0.874042	0.000123763	0.000267554
3	chr12:109243444:C:T	109243444	NA,T	NA,C	NA,1	NA,-inf	NA,inf	NA,0.553339	0.000123538	0.000246229
3	chr12:109358709:A:G	109358709	NA,G	NA,A	NA,1	NA,-inf	NA,inf	NA,0.611249	0.000123509	0.000250434
3	chr12:109862179:G:A	109862179	NA,A	NA,G	NA,1	NA,inf	NA,inf	NA,0.413484	0.000123425	0.000241094
3	chr12:108756095:C:A	108756095	NA,A	NA,C	NA,1	NA,-inf	NA,inf	NA,0.645219	0.000123268	0.0002502
3	chr12:109597778:C:T	109597778	T,T	C,C	1,1	-inf,inf	inf,inf	1.46015,0.150932	0.000123242	0.000247975
3	chr12:109440330:C:T	109440330	NA,T	NA,C	NA,1	NA,inf	NA,inf	NA,0.366622	0.000123211	0.000246525
3	chr12:108693837:G:A	108693837	NA,A	NA,G	NA,1	NA,inf	NA,inf	NA,0.745405	0.000123204	0.000248802
3	chr12:109343762:G:A	109343762	A,A	G,G	1,1	inf,-inf	inf,inf	0.471099,1.38623	0.000123143	0.000244711
3	chr12:109089779:G:T	109089779	T,NA	G,NA	1,NA	inf,NA	inf,NA	1.57302,NA	0.000123104	0.000248833
3	chr12:109146233:C:T	109146233	NA,T	NA,C	NA,1	NA,inf	NA,inf	NA,0.332633	0.000122963	0.000249418
3	chr12:109108309:C:T	109108309	T,T	C,C	1,1	-inf,inf	inf,inf	0.508879,1.63427	0.000122953	0.000243349
3	chr12:108577292:A:G	108577292	NA,G	NA,A	NA,1	NA,-inf	NA,inf	NA,0.835707	0.000122926	0.000242728
3	chr12:109835258:T:C	109835258	C,NA	T,NA	1,NA	inf,NA	inf,NA	0.860569,NA	0.000122907	0.00025141
3	chr12:109863817:TGAA:T	109863817	NA,T	NA,TGAA	NA,1	NA,inf	NA,inf	NA,0.409914	0.000122758	0.000239811
3	chr12:108994757:C:G	108994757	NA,G	NA,C	NA,1	NA,inf	NA,inf	NA,0.917975	0.00012259	0.000248357
3	chr12:108591375:T:A	108591375	NA,A	NA,T	NA,1	NA,inf	NA,inf	NA,0.413223	0.000122547	0.00024962
3	chr12:109493825:G:A	109493825	A,A	G,G	1,1	-inf,inf	inf,inf	1.42231,0.395894	0.000122471	0.000244375
3	chr12:109426532:T:A	109426532	NA,A	NA,T	NA,1	NA,-inf	NA,inf	NA,0.557707	0.000122412	0.000241431
3	chr12:109353169:A:T	109353169	NA,T	NA,A	NA,1	NA,-inf	NA,inf	NA,0.426476	0.000122365	0.000247006
3	chr12:108930928:A:G	108930928	NA,G	NA,A	NA,1	NA,inf	NA,inf	NA,0.691384	0.000122291	0.000246732
3	chr12:109093776:G:C	109093776	NA,C	NA,G	NA,1	NA,inf	NA,inf	NA,0.333687	0.000122174	0.000245458
3	chr12:108778769:T:G	108778769	NA,G	NA,T	NA,1	NA,-inf	NA,inf	NA,0.595438	0.00012216	0.000247435
3	chr12:108970898:G:A	108970898	NA,A	NA,G	NA,1	NA,-inf	NA,inf	NA,0.545727	0.00012206	0.000247934
3	chr12:108714720:G:A	108714720	NA,A	NA,G	NA,1	NA,-inf	NA,inf	NA,0.765654	0.000122026	0.000247821
3	chr12:108679552:C:T	108679552	NA,T	NA,C	NA,1	NA,-inf	NA,inf	NA,0.778486	0.000121964	0.000247405
3	chr12:109585884:G:A	109585884	A,A	G,G	1,1	-inf,inf	inf,inf	1.40571,0.401084	0.000121849	0.000243464
3	chr12:109533410:C:T	109533410	T,T	C,C	1,1	-inf,inf	inf,inf	1.41162,0.385547	0.000121657	0.000243158
3	chr12:109935015:T:C	109935015	NA,C	NA,T	NA,1	NA,inf	NA,inf	NA,0.425362	0.000121626	0.000242251
3	chr12:109534232:G:A	109534232	A,A	G,G	1,1	-inf,inf	inf,inf	1.30343,0.588672	0.000121622	0.000242469
3	chr12:109405253:T:C	109405253	NA,C	NA,T	NA,1	NA,-inf	NA,inf	NA,0.61174	0.000121607	0.000246445
3	chr12:109418385:A:G	109418385	G,G	A,A	1,1	inf,-inf	inf,inf	0.467172,1.46059	0.000121599	0.000249838
3	chr12:108706746:G:A	108706746	A,NA	G,NA	1,NA	-inf,NA	inf,NA	0.813784,NA	0.000121538	0.000235043
3	chr12:108895645:T:C	108895645	NA,C	NA,T	NA,1	NA,-inf	NA,inf	NA,0.679412	0.000121506	0.000242575
3	chr12:108931244:T:C	108931244	NA,C	NA,T	NA,1	NA,inf	NA,inf	NA,0.685184	0.000121373	0.000244883
3	chr12:108974574:T:TA	108974574	NA,TA	NA,T	NA,1	NA,-inf	NA,inf	NA,0.541858	0.000121337	0.000246467
3	chr12:108576686:C:T	108576686	NA,T	NA,C	NA,1	NA,-inf	NA,inf	NA,0.823534	0.000121304	0.000239601
3	chr12:108577411:A:T	108577411	NA,T	NA,A	NA,1	NA,-inf	NA,inf	NA,0.82378	0.000121298	0.000239593
3	chr12:109644515:T:C	109644515	C,C	T,T	1,1	-inf,inf	inf,inf	1.51438,0.0782965	0.000121283	0.000251337
3	chr12:109463852:A:G	109463852	G,G	A,A	1,1	-inf,inf	inf,inf	1.40723,0.473588	0.000121256	0.000241459
3	chr12:109233021:A:G	109233021	NA,G	NA,A	NA,1	NA,-inf	NA,inf	NA,0.468684	0.000121232	0.000245421
3	chr12:108979276:G:C	108979276	NA,C	NA,G	NA,1	NA,-inf	NA,inf	NA,0.540883	0.00012118	0.000246144
3	chr12:108576451:T:C	108576451	NA,C	NA,T	NA,1	NA,-inf	NA,inf	NA,0.822397	0.000121151	0.000239306
3	chr12:109431614:C:T	109431614	NA,T	NA,C	NA,1	NA,-inf	NA,inf	NA,0.550014	0.000121132	0.000238983
3	chr12:109799222:G:A	109799222	NA,A	NA,G	NA,1	NA,-inf	NA,inf	NA,0.586741	0.00012112	0.000232918
3	chr12:109539249:C:A	109539249	A,A	C,C	1,1	-inf,inf	inf,inf	1.3675,0.483127	0.000121048	0.000241225
3	chr12:109337264:A:G	109337264	G,G	A,A	1,1	-inf,inf	inf,inf	0.0247119,1.69706	0.000120998	0.000241153
3	chr12:109717773:G:A	109717773	NA,A	NA,G	NA,1	NA,inf	NA,inf	NA,0.406687	0.00012094	0.000253794
3	chr12:109103569:C:G	109103569	NA,G	NA,C	NA,1	NA,-inf	NA,inf	NA,0.790505	0.000120882	0.000246235
3	chr12:109197863:A:G	109197863	NA,G	NA,A	NA,1	NA,-inf	NA,inf	NA,0.587975	0.000120701	0.00024299
3	chr12:108576184:A:C	108576184	NA,C	NA,A	NA,1	NA,-inf	NA,inf	NA,0.818299	0.000120642	0.000238327
3	chr12:109544498:A:G	109544498	G,G	A,A	1,1	inf,inf	inf,inf	1.4493,1.26355	0.000120638	0.000242304
3	chr12:108995009:G:A	108995009	NA,A	NA,G	NA,1	NA,inf	NA,inf	NA,0.532015	0.00012054	0.000244102
3	chr12:109150627:T:C	109150627	NA,C	NA,T	NA,1	NA,-inf	NA,inf	NA,0.564159	0.000120521	0.000243353
3	chr12:108882466:T:C	108882466	NA,C	NA,T	NA,1	NA,inf	NA,inf	NA,0.611728	0.000120464	0.000243895
3	chr12:108576538:G:T	108576538	NA,T	NA,G	NA,1	NA,-inf	NA,inf	NA,0.817068	0.000120462	0.00023797
3	chr12:109539802:C:T	109539802	T,T	C,C	1,1	-inf,inf	inf,inf	1.38359,0.446264	0.000120458	0.000240299
3	chr12:109072813:T:C	109072813	C,C	T,T	1,1	-inf,inf	inf,inf	2.69814,0.104687	0.000120178	0.000238316
3	chr12:109138602:C:T	109138602	NA,T	NA,C	NA,1	NA,-inf	NA,inf	NA,0.611581	0.000120162	0.000240679
3	chr12:108776403:C:T	108776403	NA,T	NA,C	NA,1	NA,-inf	NA,inf	NA,0.579562	0.000120124	0.00024338
3	chr12:109642927:C:T	109642927	NA,T	NA,C	NA,1	NA,-inf	NA,inf	NA,0.544924	0.000119926	0.000240164
3	chr12:109558884:G:A	109558884	A,A	G,G	1,1	-inf,inf	inf,inf	1.37907,0.464434	0.000119801	0.000238569
3	chr12:109641601:C:T	109641601	NA,T	NA,C	NA,1	NA,-inf	NA,inf	NA,0.543816	0.000119757	0.000239828
3	chr12:109028623:G:A	109028623	NA,A	NA,G	NA,1	NA,-inf	NA,inf	NA,0.769281	0.000119721	0.000238784
3	chr12:109201065:G:A	109201065	NA,A	NA,G	NA,1	NA,inf	NA,inf	NA,0.34273	0.000119654	0.000244064
3	chr12:109643838:C:A	109643838	NA,A	NA,C	NA,1	NA,-inf	NA,inf	NA,0.543046	0.000119641	0.000239599
3	chr12:109637887:TG:T	109637887	NA,T	NA,TG	NA,1	NA,-inf	NA,inf	NA,0.54088	0.000119526	0.000239302
3	chr12:109437767:G:A	109437767	NA,A	NA,G	NA,1	NA,-inf	NA,inf	NA,0.540182	0.000119491	0.000235753
3	chr12:109187196:G:A	109187196	NA,A	NA,G	NA,1	NA,inf	NA,inf	NA,0.26747	0.00011942	0.000243424
3	chr12:109637786:C:T	109637786	NA,T	NA,C	NA,1	NA,-inf	NA,inf	NA,0.5394	0.000119299	0.000238852
3	chr12:109863173:A:T	109863173	T,T	A,A	1,1	-inf,-inf	inf,inf	1.70384,0.274547	0.000119249	0.000240105
3	chr12:109203538:A:G	109203538	NA,G	NA,A	NA,1	NA,-inf	NA,inf	NA,0.62366	0.000119201	0.000234176
3	chr12:108973767:G:A	108973767	NA,A	NA,G	NA,1	NA,-inf	NA,inf	NA,0.530778	0.000119004	0.000241428
3	chr12:109485439:A:G	109485439	G,G	A,A	1,1	-inf,inf	inf,inf	1.41564,0.418291	0.000118943	0.000237231
3	chr12:108820521:T:C	108820521	NA,C	NA,T	NA,1	NA,inf	NA,inf	NA,0.319864	0.000118884	0.00024082
3	chr12:109467656:T:C	109467656	NA,C	NA,T	NA,1	NA,-inf	NA,inf	NA,0.53798	0.000118859	0.000238303
3	chr12:109539478:C:T	109539478	T,T	C,C	1,1	inf,inf	inf,inf	1.4687,1.23385	0.000118856	0.000238856
3	chr12:108570644:G:C	108570644	NA,C	NA,G	NA,1	NA,inf	NA,inf	NA,0.384954	0.000118826	0.000241319
3	chr12:108892462:C:T	108892462	NA,T	NA,C	NA,1	NA,inf	NA,inf	NA,0.380291	0.000118803	0.00024055
3	chr12:109263831:C:T	109263831	NA,T	NA,C	NA,1	NA,inf	NA,inf	NA,0.332187	0.000118792	0.000238459
3	chr12:108978435:C:T	108978435	NA,T	NA,C	NA,1	NA,-inf	NA,inf	NA,0.529061	0.000118672	0.000240762
3	chr12:109272441:C:T	109272441	NA,T	NA,C	NA,1	NA,inf	NA,inf	NA,0.250242	0.000118541	0.000252209
3	chr12:109213070:A:G	109213070	NA,G	NA,A	NA,1	NA,inf	NA,inf	NA,0.504463	0.000118481	0.000240403
3	chr12:109467127:G:A	109467127	NA,A	NA,G	NA,1	NA,inf	NA,inf	NA,0.314697	0.000118382	0.000236797
3	chr12:108721801:A:T	108721801	NA,T	NA,A	NA,1	NA,-inf	NA,inf	NA,0.592973	0.000118353	0.000238386
3	chr12:109561232:G:A	109561232	A,A	G,G	1,1	-inf,inf	inf,inf	1.35763,0.482623	0.00011827	0.000235539
3	chr12:108780187:G:A	108780187	NA,A	NA,G	NA,1	NA,-inf	NA,inf	NA,0.567249	0.000118194	0.000239379
3	chr12:108926060:A:G	108926060	NA,G	NA,A	NA,1	NA,inf	NA,inf	NA,0.485628	0.000118165	0.00024122
3	chr12:108555884:C:G	108555884	NA,G	NA,C	NA,1	NA,inf	NA,inf	NA,0.381354	0.000118132	0.000239889
3	chr12:108780777:G:A	108780777	NA,A	NA,G	NA,1	NA,-inf	NA,inf	NA,0.566496	0.000118107	0.00023924
3	chr12:108609916:T:C	108609916	NA,C	NA,T	NA,1	NA,inf	NA,inf	NA,0.365433	0.000117926	0.000239357
3	chr12:108581280:A:G	108581280	G,G	A,A	1,1	-inf,-inf	inf,inf	1.54296,0.286562	0.000117885	0.000237707
3	chr12:109628112:G:A	109628112	NA,A	NA,G	NA,1	NA,inf	NA,inf	NA,0.546444	0.000117813	0.000235086
3	chr12:108568517:C:T	108568517	NA,T	NA,C	NA,1	NA,-inf	NA,inf	NA,0.55797	0.000117726	0.000237927
3	chr12:109259743:C:T	109259743	NA,T	NA,C	NA,1	NA,inf	NA,inf	NA,0.317084	0.0001177	0.000236124
3	chr12:108826031:G:C	108826031	C,NA	G,NA	1,NA	inf,NA	inf,NA	1.0269,NA	0.000117687	0.000245847
3	chr12:109277353:G:A	109277353	A,NA	G,NA	1,NA	inf,NA	inf,NA	0.605041,NA	0.00011748	0.00024175
3	chr12:109390243:G:A	109390243	NA,A	NA,G	NA,1	NA,-inf	NA,inf	NA,0.581053	0.000117339	0.000237879
3	chr12:109267363:T:C	109267363	NA,C	NA,T	NA,1	NA,inf	NA,inf	NA,0.324263	0.000117334	0.000235565
3	chr12:108553787:G:A	108553787	NA,A	NA,G	NA,1	NA,inf	NA,inf	NA,0.386035	0.000117328	0.000237618
3	chr12:108770537:C:T	108770537	T,NA	C,NA	1,NA	-inf,NA	inf,NA	0.754799,NA	0.000117265	0.000229838
3	chr12:109591203:C:T	109591203	T,T	C,C	1,1	-inf,inf	inf,inf	1.43986,0.14915	0.000117204	0.000235763
3	chr12:109361937:A:G	109361937	NA,G	NA,A	NA,1	NA,-inf	NA,inf	NA,0.506617	0.000117124	0.000232546
3	chr12:109159774:C:T	109159774	NA,T	NA,C	NA,1	NA,-inf	NA,inf	NA,0.579448	0.000116984	0.000233138
3	chr12:109666009:T:A	109666009	A,NA	T,NA	1,NA	inf,NA	inf,NA	0.584639,NA	0.00011693	0.000238429
3	chr12:108889967:C:T	108889967	NA,T	NA,C	NA,1	NA,inf	NA,inf	NA,0.321384	0.000116875	0.000236287
3	chr12:108926268:A:G	108926268	NA,G	NA,A	NA,1	NA,-inf	NA,inf	NA,0.530575	0.000116857	0.000235802
3	chr12:108884764:C:T	108884764	NA,T	NA,C	NA,1	NA,-inf	NA,inf	NA,0.21587	0.000116793	0.000234676
3	chr12:109076873:A:G	109076873	NA,G	NA,A	NA,1	NA,inf	NA,inf	NA,0.278505	0.000116765	0.000239467
3	chr12:109496585:C:G	109496585	G,G	C,C	1,1	-inf,inf	inf,inf	1.4043,0.410124	0.000116722	0.000232779
3	chr12:109554344:C:G	109554344	G,G	C,C	1,1	-inf,inf	inf,inf	1.38858,0.402527	0.000116714	0.000233093
3	chr12:108626324:G:A	108626324	NA,A	NA,G	NA,1	NA,-inf	NA,inf	NA,0.477717	0.000116655	0.000234777
3	chr12:109508207:G:A	109508207	A,A	G,G	1,1	-inf,inf	inf,inf	1.39147,0.443879	0.000116623	0.000232512
3	chr12:109513294:GTGGCCACTGGAGGTGC:G	109513294	NA,G	NA,GTGGCCACTGGAGGTGC	NA,1	NA,-inf	NA,inf	NA,0.566911	0.000116612	0.000236476
3	chr12:108782439:C:A	108782439	NA,A	NA,C	NA,1	NA,-inf	NA,inf	NA,0.560743	0.000116573	0.00023592
3	chr12:108561348:G:A	108561348	NA,A	NA,G	NA,1	NA,-inf	NA,inf	NA,0.498385	0.000116514	0.00023461
3	chr12:109482160:A:C	109482160	C,C	A,A	1,1	-inf,inf	inf,inf	1.39553,0.441562	0.000116488	0.000232191
3	chr12:109610598:C:A	109610598	A,A	C,C	1,1	inf,-inf	inf,inf	1.60101,0.146359	0.000116323	0.000237541
3	chr12:108953147:TTTTTTC:T	108953147	NA,T	NA,TTTTTTC	NA,1	NA,-inf	NA,inf	NA,0.487122	0.000116305	0.000233626
3	chr12:109072405:TA:T	109072405	NA,T	NA,TA	NA,1	NA,-inf	NA,inf	NA,0.599348	0.000116258	0.000234685
3	chr12:109554193:A:G	109554193	G,G	A,A	1,1	-inf,inf	inf,inf	1.37709,0.421059	0.000116226	0.000231874
3	chr12:109265349:G:C	109265349	NA,C	NA,G	NA,1	NA,inf	NA,inf	NA,0.318121	0.000116212	0.000233331
3	chr12:109669010:A:C	109669010	NA,C	NA,A	NA,1	NA,-inf	NA,inf	NA,0.549884	0.00011616	0.000229476
3	chr12:108661555:T:C	108661555	NA,C	NA,T	NA,1	NA,-inf	NA,inf	NA,0.576356	0.000116131	0.000233973
3	chr12:109823684:G:GTCCT	109823684	NA,GTCCT	NA,G	NA,1	NA,-inf	NA,inf	NA,0.548527	0.000116125	0.000224481
3	chr12:109188847:T:C	109188847	NA,C	NA,T	NA,1	NA,inf	NA,inf	NA,0.31191	0.000116087	0.000242398
3	chr12:108695566:C:G	108695566	NA,G	NA,C	NA,1	NA,-inf	NA,inf	NA,0.576031	0.000116035	0.00023381
3	chr12:108567015:C:T	108567015	NA,T	NA,C	NA,1	NA,inf	NA,inf	NA,0.377844	0.000116019	0.000235011
3	chr12:109259577:AAAAAAC:A	109259577	NA,A	NA,AAAAAAC	NA,1	NA,inf	NA,inf	NA,0.308724	0.000116006	0.000232666
3	chr12:109827440:C:T	109827440	NA,T	NA,C	NA,1	NA,inf	NA,inf	NA,0.415997	0.000115816	0.000230535
3	chr12:109321191:T:A	109321191	NA,A	NA,T	NA,1	NA,-inf	NA,inf	NA,0.544336	0.000115708	0.00023476
3	chr12:108816716:T:G	108816716	NA,G	NA,T	NA,1	NA,inf	NA,inf	NA,0.307006	0.000115706	0.000234596
3	chr12:109470725:C:T	109470725	T,T	C,C	1,1	inf,inf	inf,inf	1.40863,1.27746	0.000115608	0.000231921
3	chr12:108616652:G:T	108616652	NA,T	NA,G	NA,1	NA,-inf	NA,inf	NA,0.517157	0.000115577	0.00023353
3	chr12:108644404:T:C	108644404	NA,C	NA,T	NA,1	NA,-inf	NA,inf	NA,0.570864	0.00011537	0.000232428
3	chr12:108686329:T:C	108686329	NA,C	NA,T	NA,1	NA,-inf	NA,inf	NA,0.729505	0.000115359	0.000233941
3	chr12:109414447:C:T	109414447	NA,T	NA,C	NA,1	NA,inf	NA,inf	NA,0.426541	0.000115357	0.000231441
3	chr12:109677995:G:A	109677995	A,NA	G,NA	1,NA	inf,NA	inf,NA	0.990376,NA	0.000115272	0.000235697
3	chr12:108994260:A:G	108994260	NA,G	NA,A	NA,1	NA,inf	NA,inf	NA,0.858253	0.000115197	0.000233324
3	chr12:108570326:C:T	108570326	NA,T	NA,C	NA,1	NA,inf	NA,inf	NA,0.364371	0.000115171	0.000233773
3	chr12:109535492:A:G	109535492	G,G	A,A	1,1	-inf,inf	inf,inf	1.3683,0.479887	0.000115168	0.000229354
3	chr12:109526067:C:T	109526067	T,NA	C,NA	1,NA	inf,NA	inf,NA	0.877929,NA	0.000115095	0.000235874
3	chr12:108643985:G:A	108643985	NA,A	NA,G	NA,1	NA,inf	NA,inf	NA,0.364087	0.000115072	0.00023465
3	chr12:108686869:G:A	108686869	NA,A	NA,G	NA,1	NA,-inf	NA,inf	NA,0.610168	0.00011507	0.00023229
3	chr12:109494380:C:T	109494380	NA,T	NA,C	NA,1	NA,-inf	NA,inf	NA,0.529898	0.000114935	0.000230057
3	chr12:109639931:A:G	109639931	NA,G	NA,A	NA,1	NA,-inf	NA,inf	NA,0.792457	0.000114775	0.000227632
3	chr12:109563811:G:A	109563811	A,A	G,G	1,1	-inf,inf	inf,inf	1.37765,0.403777	0.000114737	0.000229275
3	chr12:108723300:C:A	108723300	NA,A	NA,C	NA,1	NA,inf	NA,inf	NA,0.362081	0.000114696	0.000233883
3	chr12:109916718:C:G	109916718	G,NA	C,NA	1,NA	inf,NA	inf,NA	0.935918,NA	0.000114671	0.000232727
3	chr12:108811564:G:A	108811564	A,A	G,G	1,1	inf,-inf	inf,inf	0.807688,0.274397	0.000114586	0.000251889
3	chr12:109344407:C:T	109344407	T,T	C,C	1,1	inf,-inf	inf,inf	0.705852,1.47405	0.000114501	0.000224552
3	chr12:109090872:C:G	109090872	NA,G	NA,C	NA,1	NA,-inf	NA,inf	NA,0.272622	0.000114484	0.000230064
3	chr12:108749305:AC:A	108749305	NA,A	NA,AC	NA,1	NA,inf	NA,inf	NA,0.314656	0.000114484	0.000231305
3	chr12:109458049:C:T	109458049	NA,T	NA,C	NA,1	NA,inf	NA,inf	NA,0.29275	0.000114446	0.000228938
3	chr12:108910411:C:T	108910411	NA,T	NA,C	NA,1	NA,inf	NA,inf	NA,0.344523	0.000114418	0.00023171
3	chr12:109063933:C:T	109063933	T,T	C,C	1,1	-inf,inf	inf,inf	2.66449,0.20384	0.000114415	0.000227883
3	chr12:109541349:G:A	109541349	A,A	G,G	1,1	-inf,inf	inf,inf	1.35955,0.466345	0.000114293	0.000227913
3	chr12:109707060:A:G	109707060	NA,G	NA,A	NA,1	NA,-inf	NA,inf	NA,0.511568	0.000114291	0.000230057
3	chr12:108980536:G:A	108980536	NA,A	NA,G	NA,1	NA,inf	NA,inf	NA,0.279175	0.000114213	0.000231827
3	chr12:109494780:C:T	109494780	T,T	C,C	1,1	-inf,inf	inf,inf	1.3861,0.420527	0.000114201	0.000227803
3	chr12:109071445:C:T	109071445	T,T	C,C	1,1	-inf,-inf	inf,inf	2.91931,0.436026	0.000114173	0.000224287
3	chr12:109558312:C:A	109558312	A,A	C,C	1,1	inf,-inf	inf,inf	1.02235,1.43315	0.000114161	0.000216187
3	chr12:108711453:G:A	108711453	NA,A	NA,G	NA,1	NA,-inf	NA,inf	NA,0.72067	0.000114143	0.000231432
3	chr12:109033257:C:T	109033257	NA,T	NA,C	NA,1	NA,-inf	NA,inf	NA,0.533583	0.000114122	0.000230524
3	chr12:109338296:A:G	109338296	G,G	A,A	1,1	-inf,inf	inf,inf	0.000144153,1.67383	0.000114112	0.000227275
3	chr12:109940086:T:C	109940086	NA,C	NA,T	NA,1	NA,-inf	NA,inf	NA,0.489479	0.000114	0.000230852
3	chr12:109881546:C:G	109881546	NA,G	NA,C	NA,1	NA,inf	NA,inf	NA,0.424005	0.000113988	0.00022554
3	chr12:109562943:G:A	109562943	A,A	G,G	1,1	-inf,inf	inf,inf	1.38259,0.38625	0.000113987	0.000227912
3	chr12:109558883:C:T	109558883	NA,T	NA,C	NA,1	NA,-inf	NA,inf	NA,0.712896	0.00011394	0.000225345
3	chr12:108560140:T:C	108560140	NA,C	NA,T	NA,1	NA,inf	NA,inf	NA,0.365389	0.000113928	0.000230798
3	chr12:109271517:T:G	109271517	NA,G	NA,T	NA,1	NA,-inf	NA,inf	NA,0.540333	0.000113876	0.000228702
3	chr12:108702047:G:T	108702047	NA,T	NA,G	NA,1	NA,inf	NA,inf	NA,0.35671	0.000113748	0.000231941
3	chr12:109752925:C:T	109752925	NA,T	NA,C	NA,1	NA,inf	NA,inf	NA,0.380144	0.000113735	0.000226252
3	chr12:108885562:A:G	108885562	NA,G	NA,A	NA,1	NA,inf	NA,inf	NA,0.353546	0.000113727	0.000230488
3	chr12:108676740:C:T	108676740	NA,T	NA,C	NA,1	NA,-inf	NA,inf	NA,0.599259	0.00011369	0.000229466
3	chr12:108833835:G:A	108833835	NA,A	NA,G	NA,1	NA,inf	NA,inf	NA,0.428381	0.000113625	0.000229529
3	chr12:108854994:G:A	108854994	NA,A	NA,G	NA,1	NA,inf	NA,inf	NA,0.428381	0.000113625	0.000229529
3	chr12:109937493:A:G	109937493	NA,G	NA,A	NA,1	NA,inf	NA,inf	NA,0.421182	0.000113595	0.000224813
3	chr12:108568794:C:T	108568794	NA,T	NA,C	NA,1	NA,inf	NA,inf	NA,0.325622	0.000113594	0.00022868
3	chr12:108688914:C:T	108688914	NA,T	NA,C	NA,1	NA,-inf	NA,inf	NA,0.59876	0.000113555	0.000229286
3	chr12:109230854:A:G	109230854	NA,G	NA,A	NA,1	NA,-inf	NA,inf	NA,0.451551	0.000113543	0.000226369
3	chr12:109462960:T:C	109462960	NA,C	NA,T	NA,1	NA,-inf	NA,inf	NA,0.716448	0.000113531	0.000224506
3	chr12:109256521:A:G	109256521	NA,G	NA,A	NA,1	NA,inf	NA,inf	NA,0.302357	0.000113451	0.000227776
3	chr12:109528857:AAAAG:A	109528857	A,A	AAAAG,AAAAG	1,1	-inf,inf	inf,inf	1.38551,0.367064	0.000113381	0.000226694
3	chr12:109093412:C:CGCA	109093412	NA,CGCA	NA,C	NA,1	NA,inf	NA,inf	NA,0.309755	0.00011338	0.000228573
3	chr12:108676837:C:A	108676837	NA,A	NA,C	NA,1	NA,inf	NA,inf	NA,0.355307	0.000113351	0.000230777
3	chr12:109067254:C:T	109067254	T,T	C,C	1,1	-inf,inf	inf,inf	2.62987,0.134795	0.000113331	0.000225003
3	chr12:109450667:A:G	109450667	G,NA	A,NA	1,NA	inf,NA	inf,NA	0.700143,NA	0.000113211	0.000228416
3	chr12:109229492:A:G	109229492	NA,G	NA,A	NA,1	NA,inf	NA,inf	NA,0.573354	0.000113193	0.000228911
3	chr12:108672165:A:G	108672165	NA,G	NA,A	NA,1	NA,inf	NA,inf	NA,0.354632	0.000113184	0.000230447
3	chr12:109035433:G:A	109035433	NA,A	NA,G	NA,1	NA,inf	NA,inf	NA,0.112948	0.000112999	0.000232588
3	chr12:109400656:A:G	109400656	NA,G	NA,A	NA,1	NA,-inf	NA,inf	NA,0.548365	0.000112976	0.000228998
3	chr12:109589788:C:T	109589788	T,T	C,C	1,1	-inf,inf	inf,inf	1.37433,0.377088	0.000112872	0.000225703
3	chr12:109388329:G:C	109388329	NA,C	NA,G	NA,1	NA,-inf	NA,inf	NA,0.547928	0.000112868	0.000228755
3	chr12:108612807:G:A	108612807	NA,A	NA,G	NA,1	NA,inf	NA,inf	NA,0.308629	0.00011284	0.000227915
3	chr12:109831639:A:T	109831639	NA,T	NA,A	NA,1	NA,inf	NA,inf	NA,0.478202	0.000112837	0.000226901
3	chr12:108742681:G:A	108742681	NA,A	NA,G	NA,1	NA,-inf	NA,inf	NA,0.57485	0.00011276	0.000228454
3	chr12:109050226:G:A	109050226	NA,A	NA,G	NA,1	NA,inf	NA,inf	NA,2.19689	0.000112726	0.000226775
3	chr12:108738287:A:C	108738287	NA,C	NA,A	NA,1	NA,-inf	NA,inf	NA,0.494235	0.000112688	0.000228926
3	chr12:109259023:C:T	109259023	NA,T	NA,C	NA,1	NA,inf	NA,inf	NA,0.3741	0.000112685	0.000231126
3	chr12:109591945:T:A	109591945	A,A	T,T	1,1	-inf,inf	inf,inf	1.41919,0.152137	0.000112668	0.000226649
3	chr12:109095625:A:G	109095625	NA,G	NA,A	NA,1	NA,-inf	NA,inf	NA,0.86489	0.000112631	0.000226623
3	chr12:108723218:C:A	108723218	NA,A	NA,C	NA,1	NA,inf	NA,inf	NA,0.340619	0.000112516	0.000228016
3	chr12:108651370:G:A	108651370	NA,A	NA,G	NA,1	NA,-inf	NA,inf	NA,0.589416	0.000112496	0.00022709
3	chr12:109219678:T:C	109219678	NA,C	NA,T	NA,1	NA,-inf	NA,inf	NA,0.416532	0.000112379	0.00022754
3	chr12:109170326:A:G	109170326	NA,G	NA,A	NA,1	NA,-inf	NA,inf	NA,0.299396	0.000112372	0.000225055
3	chr12:109129854:C:T	109129854	NA,T	NA,C	NA,1	NA,inf	NA,inf	NA,0.329358	0.000112333	0.000226718
3	chr12:108628701:T:A	108628701	NA,A	NA,T	NA,1	NA,inf	NA,inf	NA,0.334317	0.000112309	0.000227199
3	chr12:109888893:A:G	109888893	NA,G	NA,A	NA,1	NA,inf	NA,inf	NA,0.342295	0.000112169	0.000221434
3	chr12:109173783:A:G	109173783	NA,G	NA,A	NA,1	NA,inf	NA,inf	NA,0.282548	0.000112008	0.000224869
3	chr12:108591931:A:G	108591931	NA,G	NA,A	NA,1	NA,inf	NA,inf	NA,0.343972	0.000111865	0.000227645
3	chr12:109499143:C:T	109499143	T,T	C,C	1,1	-inf,inf	inf,inf	1.38573,0.41045	0.000111813	0.00022308
3	chr12:109252620:C:T	109252620	NA,T	NA,C	NA,1	NA,-inf	NA,inf	NA,0.443516	0.000111776	0.000224316
3	chr12:109585866:C:T	109585866	NA,T	NA,C	NA,1	NA,inf	NA,inf	NA,0.374175	0.000111675	0.00022607
3	chr12:109473737:A:T	109473737	T,T	A,A	1,1	-inf,inf	inf,inf	1.38261,0.43181	0.000111672	0.000222564
3	chr12:109497670:C:T	109497670	T,T	C,C	1,1	-inf,inf	inf,inf	1.3913,0.389548	0.000111662	0.000222826
3	chr12:108878445:G:A	108878445	NA,A	NA,G	NA,1	NA,-inf	NA,inf	NA,0.514965	0.000111642	0.000226503
3	chr12:109929823:T:C	109929823	NA,C	NA,T	NA,1	NA,inf	NA,inf	NA,0.365063	0.000111454	0.00022263
3	chr12:108688703:T:A	108688703	NA,A	NA,T	NA,1	NA,-inf	NA,inf	NA,0.311741	0.000111376	0.000224618
3	chr12:109006757:G:A	109006757	NA,A	NA,G	NA,1	NA,-inf	NA,inf	NA,0.54244	0.000111157	0.000223819
3	chr12:109192336:T:A	109192336	NA,A	NA,T	NA,1	NA,-inf	NA,inf	NA,0.541144	0.000111084	0.000226142
3	chr12:109158638:T:C	109158638	NA,C	NA,T	NA,1	NA,-inf	NA,inf	NA,0.2765	0.00011104	0.000222869
3	chr12:109708571:A:G	109708571	NA,G	NA,A	NA,1	NA,-inf	NA,inf	NA,0.487927	0.000111006	0.000223452
3	chr12:108659852:T:G	108659852	NA,G	NA,T	NA,1	NA,-inf	NA,inf	NA,0.577578	0.000110916	0.000223869
3	chr12:108687804:A:G	108687804	NA,G	NA,A	NA,1	NA,-inf	NA,inf	NA,0.308374	0.000110857	0.000223571
3	chr12:109171489:A:G	109171489	NA,G	NA,A	NA,1	NA,inf	NA,inf	NA,0.278301	0.000110821	0.000222331
3	chr12:109390389:C:A	109390389	NA,A	NA,C	NA,1	NA,-inf	NA,inf	NA,0.531172	0.000110647	0.00022422
3	chr12:108689370:C:T	108689370	NA,T	NA,C	NA,1	NA,-inf	NA,inf	NA,0.306674	0.000110561	0.000222972
3	chr12:109673409:T:C	109673409	C,C	T,T	1,1	inf,-inf	inf,inf	0.76684,0.651468	0.000110352	0.000223557
3	chr12:108878518:G:A	108878518	NA,A	NA,G	NA,1	NA,-inf	NA,inf	NA,0.505272	0.000110336	0.000223836
3	chr12:109336411:A:T	109336411	NA,T	NA,A	NA,1	NA,-inf	NA,inf	NA,0.483542	0.000110193	0.000221532
3	chr12:109923984:G:T	109923984	NA,T	NA,G	NA,1	NA,inf	NA,inf	NA,0.398731	0.000110172	0.000218231
3	chr12:109341073:A:G	109341073	G,G	A,A	1,1	inf,-inf	inf,inf	0.825988,1.31561	0.000110161	0.000216576
3	chr12:108925766:A:G	108925766	NA,G	NA,A	NA,1	NA,inf	NA,inf	NA,0.246269	0.000109951	0.000223504
3	chr12:109071114:G:A	109071114	NA,A	NA,G	NA,1	NA,inf	NA,inf	NA,0.215077	0.000109929	0.000222135
3	chr12:108819538:G:A	108819538	NA,A	NA,G	NA,1	NA,inf	NA,inf	NA,0.407587	0.0001099	0.000222047
3	chr12:108900133:A:C	108900133	NA,C	NA,A	NA,1	NA,inf	NA,inf	NA,0.324521	0.000109888	0.00022306
3	chr12:109480600:A:G	109480600	G,G	A,A	1,1	-inf,inf	inf,inf	1.3754,0.420296	0.000109844	0.000219094
3	chr12:109564328:C:T	109564328	T,T	C,C	1,1	-inf,inf	inf,inf	1.34783,0.416003	0.000109817	0.000219246
3	chr12:108792840:A:G	108792840	NA,G	NA,A	NA,1	NA,inf	NA,inf	NA,0.380603	0.000109799	0.000222301
3	chr12:109387839:C:A	109387839	NA,A	NA,C	NA,1	NA,-inf	NA,inf	NA,0.523825	0.000109733	0.000222365
3	chr12:109475242:G:A	109475242	NA,A	NA,G	NA,1	NA,-inf	NA,inf	NA,0.688205	0.000109712	0.000216803
3	chr12:109418988:A:G	109418988	NA,G	NA,A	NA,1	NA,inf	NA,inf	NA,0.266935	0.000109655	0.000219672
3	chr12:109438641:GA:G	109438641	NA,G	NA,GA	NA,1	NA,-inf	NA,inf	NA,0.504789	0.000109613	0.000217058
3	chr12:109438633:GTACAACA:G	109438633	NA,G	NA,GTACAACA	NA,1	NA,-inf	NA,inf	NA,0.504789	0.000109613	0.000217058
3	chr12:109498089:G:C	109498089	C,C	G,G	1,1	-inf,inf	inf,inf	1.36173,0.43636	0.000109578	0.000218383
3	chr12:108903927:A:T	108903927	NA,T	NA,A	NA,1	NA,-inf	NA,inf	NA,0.468139	0.000109546	0.000218559
3	chr12:109006099:C:A	109006099	NA,A	NA,C	NA,1	NA,-inf	NA,inf	NA,0.662901	0.000109544	0.000219001
3	chr12:109402555:T:G	109402555	NA,G	NA,T	NA,1	NA,-inf	NA,inf	NA,0.490741	0.000109404	0.000222729
3	chr12:109344261:A:G	109344261	NA,G	NA,A	NA,1	NA,-inf	NA,inf	NA,0.454828	0.000109326	0.000220905
3	chr12:109578754:G:A	109578754	A,A	G,G	1,1	-inf,inf	inf,inf	1.33737,0.444386	0.000109296	0.000217941
3	chr12:109732495:C:T	109732495	T,T	C,C	1,1	-inf,-inf	inf,inf	1.28977,1.13384	0.000109275	0.000195297
3	chr12:108579781:G:A	108579781	NA,A	NA,G	NA,1	NA,inf	NA,inf	NA,0.287954	0.000109273	0.000220032
3	chr12:108745508:G:T	108745508	NA,T	NA,G	NA,1	NA,inf	NA,inf	NA,0.283737	0.000109266	0.000220759
3	chr12:109162605:AG:A	109162605	NA,A	NA,AG	NA,1	NA,-inf	NA,inf	NA,0.46053	0.00010922	0.000219967
3	chr12:109690430:A:G	109690430	G,G	A,A	1,1	inf,inf	inf,inf	0.505711,1.58649	0.000109161	0.000201412
3	chr12:109260942:A:G	109260942	G,NA	A,NA	1,NA	inf,NA	inf,NA	0.884506,NA	0.000109051	0.000221282
3	chr12:109670674:C:T	109670674	T,T	C,C	1,1	inf,-inf	inf,inf	0.496407,1.13995	0.000109043	0.000217076
3	chr12:109109178:G:T	109109178	NA,T	NA,G	NA,1	NA,inf	NA,inf	NA,0.282983	0.000109	0.000221812
3	chr12:109617114:G:A	109617114	NA,A	NA,G	NA,1	NA,-inf	NA,inf	NA,0.319739	0.000108992	0.000218909
3	chr12:109316261:C:T	109316261	NA,T	NA,C	NA,1	NA,inf	NA,inf	NA,0.381358	0.000108958	0.000221656
3	chr12:108998079:C:T	108998079	NA,T	NA,C	NA,1	NA,inf	NA,inf	NA,0.122809	0.000108956	0.000218548
3	chr12:109343560:T:C	109343560	C,C	T,T	1,1	inf,-inf	inf,inf	0.471145,1.33201	0.000108955	0.000216693
3	chr12:109796958:A:G	109796958	NA,G	NA,A	NA,1	NA,inf	NA,inf	NA,0.313773	0.000108806	0.000216861
3	chr12:109450461:G:A	109450461	NA,A	NA,G	NA,1	NA,-inf	NA,inf	NA,0.298245	0.000108691	0.000214947
3	chr12:108561838:CAT:C	108561838	NA,C	NA,CAT	NA,1	NA,inf	NA,inf	NA,0.295453	0.000108667	0.00021877
3	chr12:109493936:C:T	109493936	T,T	C,C	1,1	-inf,inf	inf,inf	1.3653,0.424543	0.00010866	0.00021673
3	chr12:108730122:A:G	108730122	NA,G	NA,A	NA,1	NA,inf	NA,inf	NA,0.325683	0.000108641	0.000221089
3	chr12:108730121:G:A	108730121	NA,A	NA,G	NA,1	NA,inf	NA,inf	NA,0.325683	0.000108641	0.000221089
3	chr12:108723475:T:C	108723475	NA,C	NA,T	NA,1	NA,inf	NA,inf	NA,0.32498	0.000108594	0.000220981
3	chr12:109815241:C:T	109815241	T,T	C,C	1,1	-inf,-inf	inf,inf	0.563924,0.933588	0.000108523	0.00021893
3	chr12:108661888:C:T	108661888	NA,T	NA,C	NA,1	NA,-inf	NA,inf	NA,0.460197	0.000108484	0.000220521
3	chr12:109828099:T:C	109828099	NA,C	NA,T	NA,1	NA,-inf	NA,inf	NA,0.512512	0.000108465	0.000222073
3	chr12:109560042:C:T	109560042	T,T	C,C	1,1	-inf,inf	inf,inf	1.31519,0.482195	0.000108453	0.000216036
3	chr12:109597455:A:T	109597455	T,T	A,A	1,1	-inf,inf	inf,inf	1.39957,0.166294	0.000108437	0.000217861
3	chr12:109619677:A:C	109619677	NA,C	NA,A	NA,1	NA,-inf	NA,inf	NA,0.737049	0.000108415	0.000215372
3	chr12:109509426:C:T	109509426	T,NA	C,NA	1,NA	-inf,NA	inf,NA	0.817399,NA	0.000108363	0.000222378
3	chr12:109668305:A:T	109668305	NA,T	NA,A	NA,1	NA,inf	NA,inf	NA,0.264669	0.000108342	0.000218618
3	chr12:108882869:C:T	108882869	NA,T	NA,C	NA,1	NA,-inf	NA,inf	NA,0.43736	0.000108305	0.000216825
3	chr12:109240684:G:A	109240684	NA,A	NA,G	NA,1	NA,-inf	NA,inf	NA,0.463027	0.000108285	0.000218741
3	chr12:108785759:A:T	108785759	NA,T	NA,A	NA,1	NA,-inf	NA,inf	NA,0.667205	0.000108244	0.000219636
3	chr12:109099882:A:G	109099882	NA,G	NA,A	NA,1	NA,inf	NA,inf	NA,0.275525	0.000108197	0.000220053
3	chr12:109645420:G:A	109645420	A,A	G,G	1,1	-inf,-inf	inf,inf	0.969566,0.558299	0.000108108	0.000218625
3	chr12:108645032:G:A	108645032	NA,A	NA,G	NA,1	NA,-inf	NA,inf	NA,0.291533	0.000108101	0.000217977
3	chr12:108757474:A:G	108757474	NA,G	NA,A	NA,1	NA,-inf	NA,inf	NA,0.460043	0.00010806	0.000219433
3	chr12:108762923:G:A	108762923	NA,A	NA,G	NA,1	NA,-inf	NA,inf	NA,0.536113	0.000108041	0.000217216
3	chr12:108642275:C:T	108642275	NA,T	NA,C	NA,1	NA,-inf	NA,inf	NA,0.552843	0.000107983	0.000217952
3	chr12:108879590:C:T	108879590	NA,T	NA,C	NA,1	NA,-inf	NA,inf	NA,0.486459	0.000107973	0.000218915
3	chr12:109374347:C:T	109374347	NA,T	NA,C	NA,1	NA,inf	NA,inf	NA,0.256666	0.000107957	0.000218967
3	chr12:109016473:G:T	109016473	NA,T	NA,G	NA,1	NA,inf	NA,inf	NA,0.13999	0.000107943	0.000220492
3	chr12:109561200:G:A	109561200	A,A	G,G	1,1	-inf,inf	inf,inf	1.31227,0.482662	0.000107755	0.000214609
3	chr12:109779416:T:A	109779416	NA,A	NA,T	NA,1	NA,-inf	NA,inf	NA,0.434277	0.000107741	0.000220044
3	chr12:109666837:G:A	109666837	NA,A	NA,G	NA,1	NA,inf	NA,inf	NA,0.226443	0.000107717	0.000224178
3	chr12:109550813:T:C	109550813	C,C	T,T	1,1	inf,-inf	inf,inf	1.06306,1.33484	0.000107706	0.000204856
3	chr12:109561263:G:A	109561263	A,A	G,G	1,1	-inf,inf	inf,inf	1.33982,0.420876	0.000107643	0.000214997
3	chr12:109822699:G:A	109822699	NA,A	NA,G	NA,1	NA,inf	NA,inf	NA,0.349675	0.000107361	0.000214074
3	chr12:109558176:C:T	109558176	T,T	C,C	1,1	inf,-inf	inf,inf	1.02526,1.38363	0.000107349	0.000203715
3	chr12:109180446:A:G	109180446	NA,G	NA,A	NA,1	NA,inf	NA,inf	NA,0.296591	0.000107307	0.00021836
3	chr12:109018268:C:G	109018268	NA,G	NA,C	NA,1	NA,-inf	NA,inf	NA,0.477851	0.000107276	0.000216778
3	chr12:109923476:G:C	109923476	NA,C	NA,G	NA,1	NA,inf	NA,inf	NA,0.337478	0.000107265	0.000213634
3	chr12:109652889:A:T	109652889	NA,T	NA,A	NA,1	NA,-inf	NA,inf	NA,0.460534	0.000107227	0.000215846
3	chr12:109655011:C:T	109655011	T,NA	C,NA	1,NA	inf,NA	inf,NA	1.02276,NA	0.000107139	0.000218872
3	chr12:109025979:C:T	109025979	NA,T	NA,C	NA,1	NA,inf	NA,inf	NA,0.423533	0.000107109	0.000216154
3	chr12:109672234:C:T	109672234	NA,T	NA,C	NA,1	NA,inf	NA,inf	NA,0.252691	0.000107071	0.000218283
3	chr12:109338129:C:T	109338129	T,T	C,C	1,1	inf,inf	inf,inf	0.00230196,1.62504	0.000107039	0.000212749
3	chr12:109112149:T:C	109112149	NA,C	NA,T	NA,1	NA,inf	NA,inf	NA,0.27045	0.000107032	0.000217756
3	chr12:109381916:G:A	109381916	NA,A	NA,G	NA,1	NA,-inf	NA,inf	NA,0.501348	0.000107017	0.000216986
3	chr12:109383762:G:A	109383762	NA,A	NA,G	NA,1	NA,-inf	NA,inf	NA,0.501348	0.000107017	0.000216986
3	chr12:109016015:C:T	109016015	NA,T	NA,C	NA,1	NA,inf	NA,inf	NA,0.13462	0.000106966	0.000218454
3	chr12:109093022:A:G	109093022	NA,G	NA,A	NA,1	NA,-inf	NA,inf	NA,0.529151	0.000106937	0.00021683
3	chr12:109538452:G:C	109538452	NA,C	NA,G	NA,1	NA,-inf	NA,inf	NA,0.669851	0.000106925	0.000211511
3	chr12:109720552:A:G	109720552	NA,G	NA,A	NA,1	NA,-inf	NA,inf	NA,0.458043	0.000106903	0.000215232
3	chr12:109384551:C:CA	109384551	NA,CA	NA,C	NA,1	NA,-inf	NA,inf	NA,0.500108	0.000106856	0.000216657
3	chr12:109646025:C:A	109646025	NA,A	NA,C	NA,1	NA,inf	NA,inf	NA,0.406064	0.000106835	0.000215851
3	chr12:109206111:T:C	109206111	NA,C	NA,T	NA,1	NA,inf	NA,inf	NA,0.353998	0.000106815	0.000214767
3	chr12:109405861:C:T	109405861	T,T	C,C	1,1	inf,-inf	inf,inf	0.75716,1.2226	0.000106678	0.000215813
3	chr12:109597521:C:T	109597521	T,T	C,C	1,1	-inf,inf	inf,inf	1.39677,0.127966	0.000106668	0.000214669
3	chr12:108728247:A:G	108728247	NA,G	NA,A	NA,1	NA,inf	NA,inf	NA,0.301735	0.000106659	0.000216092
3	chr12:108675709:C:A	108675709	NA,A	NA,C	NA,1	NA,inf	NA,inf	NA,0.301714	0.000106657	0.000216088
3	chr12:108728113:A:G	108728113	NA,G	NA,A	NA,1	NA,inf	NA,inf	NA,0.301671	0.000106649	0.000216073
3	chr12:109106208:G:A	109106208	NA,A	NA,G	NA,1	NA,inf	NA,inf	NA,0.267182	0.000106601	0.000216853
3	chr12:109334643:T:G	109334643	G,G	T,T	1,1	-inf,inf	inf,inf	0.0032996,1.66446	0.000106598	0.000212069
3	chr12:108849713:T:A	108849713	NA,A	NA,T	NA,1	NA,inf	NA,inf	NA,0.384363	0.000106593	0.000215345
3	chr12:109904997:C:T	109904997	T,T	C,C	1,1	inf,inf	inf,inf	0.730932,1.97343	0.00010655	0.00020459
3	chr12:109217601:C:T	109217601	NA,T	NA,C	NA,1	NA,-inf	NA,inf	NA,0.423964	0.000106516	0.00021373
3	chr12:109109297:C:T	109109297	NA,T	NA,C	NA,1	NA,inf	NA,inf	NA,0.267137	0.000106514	0.00021669
3	chr12:109601724:C:T	109601724	NA,T	NA,C	NA,1	NA,inf	NA,inf	NA,0.333973	0.000106494	0.000216943
3	chr12:109664448:A:G	109664448	NA,G	NA,A	NA,1	NA,inf	NA,inf	NA,0.251684	0.000106405	0.00021366
3	chr12:109116087:A:C	109116087	NA,C	NA,A	NA,1	NA,-inf	NA,inf	NA,0.0842236	0.000106403	0.000215312
3	chr12:109382861:A:G	109382861	NA,G	NA,A	NA,1	NA,-inf	NA,inf	NA,0.495791	0.000106377	0.000215666
3	chr12:109256289:G:A	109256289	NA,A	NA,G	NA,1	NA,-inf	NA,inf	NA,0.346993	0.0001061	0.000210942
3	chr12:109844744:CAGG:C	109844744	C,C	CAGG,CAGG	1,1	inf,-inf	inf,inf	0.252734,1.5095	0.000106059	0.000237292
3	chr12:109874510:G:A	109874510	NA,A	NA,G	NA,1	NA,inf	NA,inf	NA,0.273475	0.000105868	0.000209983
3	chr12:108656273:C:T	108656273	NA,T	NA,C	NA,1	NA,-inf	NA,inf	NA,0.537574	0.000105865	0.00021381
```
