## Supplementary material for "Characterization of shared and ancestry-specific signals driving complex traits using multi-ancestry fine-mapping": susiex_nc3.cs80.snp

```
BP	SNP	PIP(CS1)	LogBF(CS1,Pop1)	LogBF(CS1,Pop2)	PIP(CS2)	LogBF(CS2,Pop1)	LogBF(CS2,Pop2)	PIP(CS3)	LogBF(CS3,Pop1)	LogBF(CS3,Pop2)
108551816	chr12:108551816:G:A	1.35045e-14	-3.15636e-10	-1.5143	8.14399e-05	-3.15636e-10	-1.49511	7.96647e-05	-3.15636e-10	-1.49885
108551834	chr12:108551834:A:G	1.90946e-13	-0.0385771	1.17324	0.000326292	-0.260011	0.152827	0.000390815	-0.153116	0.244674
108551950	chr12:108551950:T:TA	1.93164e-13	-3.15636e-10	1.14621	0.000855143	-3.15636e-10	0.856293	0.000865978	-3.15636e-10	0.887184
108552450	chr12:108552450:T:C	1.5388e-13	-0.229402	1.14825	0.000256821	-0.464493	0.117899	0.000306393	-0.36108	0.209272
108552554	chr12:108552554:C:A	1.76245e-13	-3.15636e-10	1.05455	0.000776151	-3.15636e-10	0.759372	0.000788955	-3.15636e-10	0.794034
108553099	chr12:108553099:G:T	1.8148e-13	-0.0856149	1.16943	0.000311663	-0.30327	0.150218	0.000372684	-0.197952	0.24201
108553178	chr12:108553178:T:C	2.36894e-15	-2.07302	-1.18186	1.54685e-05	-2.07305	-1.08312	1.50033e-05	-2.07371	-1.09469
108553787	chr12:108553787:G:A	1.8856e-14	-3.15636e-10	-1.1805	0.000120303	-3.15636e-10	-1.10496	0.000117328	-3.15636e-10	-1.1117
108553876	chr12:108553876:G:C	1.92417e-13	-0.0241852	1.16652	0.000325813	-0.256625	0.147975	0.00039085	-0.148072	0.239721
108554034	chr12:108554034:C:T	1.59781e-14	-3.15636e-10	-1.34611	8.95779e-05	-3.15636e-10	-1.39987	8.85866e-05	-3.15636e-10	-1.39269
108554392	chr12:108554392:G:A	2.08451e-13	-3.15636e-10	1.22238	0.000920089	-3.15636e-10	0.929495	0.000931771	-3.15636e-10	0.960411
108554844	chr12:108554844:T:C	1.35288e-14	-3.15636e-10	-1.51251	8.19551e-05	-3.15636e-10	-1.4888	8.01229e-05	-3.15636e-10	-1.49311
108555507	chr12:108555507:C:T	2.99915e-15	-1.5075	-1.5115	1.10336e-05	-2.00088	-1.49315	1.11338e-05	-1.97547	-1.49122
108555766	chr12:108555766:T:G	1.69811e-13	-3.15636e-10	1.01736	0.000739778	-3.15636e-10	0.711375	0.000749475	-3.15636e-10	0.742698
108555781	chr12:108555781:C:T	5.25924e-15	-1.83743	-0.619906	2.11399e-05	-1.7757	-1.06812	2.12324e-05	-1.77845	-1.0427
108555820	chr12:108555820:T:C	4.59237e-15	-1.71229	-0.880641	1.38914e-05	-2.05966	-1.20404	1.40655e-05	-2.04565	-1.18729
108555884	chr12:108555884:C:G	1.83343e-14	-3.15636e-10	-1.20855	0.000121772	-3.15636e-10	-1.09283	0.000118132	-3.15636e-10	-1.10487
108556190	chr12:108556190:C:G	5.52041e-15	-1.8363	-0.572577	2.19071e-05	-1.77423	-1.03393	2.20207e-05	-1.77702	-1.00767
108556950	chr12:108556950:G:A	4.71488e-15	-1.69272	-0.873884	1.40091e-05	-2.05559	-1.19968	1.42089e-05	-2.04	-1.1828
108557171	chr12:108557171:G:A	4.84664e-15	-1.68542	-0.85362	1.4265e-05	-2.05324	-1.18393	1.44783e-05	-2.03683	-1.16719
108557309	chr12:108557309:G:A	1.69849e-14	-3.15636e-10	-1.285	0.000107715	-3.15636e-10	-1.21548	0.000105014	-3.15636e-10	-1.22258
108557531	chr12:108557531:T:C	1.10177e-14	-1.71782	-4.9349e-10	6.31424e-05	-1.74958	-4.9349e-10	6.0548e-05	-1.77324	-4.9349e-10
108557765	chr12:108557765:G:A	1.34954e-14	-3.15636e-10	-1.51498	8.11562e-05	-3.15636e-10	-1.4986	7.94151e-05	-3.15636e-10	-1.50199
108557864	chr12:108557864:A:T	4.45352e-15	-1.75366	-0.869974	1.38901e-05	-2.06685	-1.19695	1.40185e-05	-2.05632	-1.17998
108557981	chr12:108557981:T:C	4.41254e-15	-1.73269	-0.900191	1.36469e-05	-2.06342	-1.21804	1.37864e-05	-2.05109	-1.2019
108558038	chr12:108558038:G:T	4.70523e-15	-1.70833	-0.860318	1.40911e-05	-2.05892	-1.19051	1.42767e-05	-2.04461	-1.17344
108558140	chr12:108558140:A:C	2.80988e-15	-1.79187	-1.29231	1.45221e-05	-2.06037	-1.15893	1.44611e-05	-2.04688	-1.15833
108558175	chr12:108558175:T:A	2.98509e-15	-1.68371	-1.33999	1.48542e-05	-2.03906	-1.15763	1.47511e-05	-2.01859	-1.16677
108558715	chr12:108558715:T:A	1.40704e-14	-3.15636e-10	-1.47326	8.38734e-05	-3.15636e-10	-1.46567	8.29679e-05	-3.15636e-10	-1.45822
108558737	chr12:108558737:T:C	4.47287e-15	-2.0702	-0.549098	2.90666e-05	-2.07132	-0.454063	2.82919e-05	-2.07285	-0.461246
108558756	chr12:108558756:A:G	4.53724e-15	-1.71329	-0.891722	1.37782e-05	-2.05993	-1.21196	1.39441e-05	-2.04604	-1.19558
108559177	chr12:108559177:C:T	1.4685e-14	-3.15636e-10	-1.4305	8.41676e-05	-3.15636e-10	-1.46217	8.30247e-05	-3.15636e-10	-1.45754
108559257	chr12:108559257:T:G	1.55836e-13	-3.15636e-10	0.931479	0.000682213	-3.15636e-10	0.630367	0.000690757	-3.15636e-10	0.661113
108559322	chr12:108559322:A:C	1.80833e-13	-0.0830615	1.16331	0.000311248	-0.299329	0.144943	0.00037228	-0.19355	0.23652
108559495	chr12:108559495:G:A	2.21224e-15	-2.0736	-1.24972	1.43172e-05	-2.07361	-1.15991	1.39052e-05	-2.07373	-1.17068
108559569	chr12:108559569:G:A	1.72636e-14	-3.15636e-10	-1.26873	0.000104933	-3.15636e-10	-1.24165	0.000102558	-3.15636e-10	-1.24625
108559780	chr12:108559780:C:T	4.71321e-15	-1.70666	-0.860297	1.4109e-05	-2.05839	-1.18977	1.42959e-05	-2.04388	-1.17282
108559953	chr12:108559953:C:T	4.54308e-15	-1.71208	-0.891646	1.37772e-05	-2.0596	-1.21236	1.39434e-05	-2.04556	-1.19611
108560079	chr12:108560079:G:A	2.32802e-15	-2.07349	-1.19882	1.51648e-05	-2.07351	-1.10249	1.47191e-05	-2.07376	-1.11377
108560140	chr12:108560140:T:C	1.83644e-14	-3.15636e-10	-1.20691	0.000116884	-3.15636e-10	-1.1338	0.000113928	-3.15636e-10	-1.14111
108560254	chr12:108560254:C:T	1.88258e-13	-3.15636e-10	1.12049	0.000834371	-3.15636e-10	0.831704	0.000844946	-3.15636e-10	0.862597
108560648	chr12:108560648:G:A	1.41014e-14	-3.15636e-10	-1.47105	8.14664e-05	-3.15636e-10	-1.49478	8.01298e-05	-3.15636e-10	-1.49303
108560726	chr12:108560726:G:A	4.71047e-15	-1.69742	-0.870116	1.40311e-05	-2.05655	-1.19715	1.42269e-05	-2.04132	-1.18022
108561047	chr12:108561047:C:T	4.7519e-15	-1.692	-0.866788	1.40813e-05	-2.05531	-1.19482	1.42854e-05	-2.03962	-1.17782
108561348	chr12:108561348:G:A	2.148e-14	-3.15636e-10	-1.0502	0.000118109	-3.15636e-10	-1.12337	0.000116514	-3.15636e-10	-1.11866
108561789	chr12:108561789:G:A	1.34901e-14	-3.15636e-10	-1.51537	8.08246e-05	-3.15636e-10	-1.50269	7.91275e-05	-3.15636e-10	-1.50561
108561838	chr12:108561838:CAT:C	1.71589e-14	-3.15636e-10	-1.27481	0.000110115	-3.15636e-10	-1.19345	0.000108667	-3.15636e-10	-1.18839
108562002	chr12:108562002:G:A	1.93907e-13	-3.15636e-10	1.15005	0.000858102	-3.15636e-10	0.859748	0.000869027	-3.15636e-10	0.890699
108562013	chr12:108562013:A:C	1.28299e-14	-0.0508374	-1.51471	6.66213e-05	-0.194015	-1.50194	7.27353e-05	-0.0873962	-1.50245
108562068	chr12:108562068:A:G	2.05386e-13	-3.15636e-10	1.20756	0.000904969	-3.15636e-10	0.912925	0.000916893	-3.15636e-10	0.944316
108562106	chr12:108562106:C:T	2.82958e-15	-1.78726	-1.28994	1.45864e-05	-2.05932	-1.15557	1.45323e-05	-2.04539	-1.15492
108562133	chr12:108562133:A:G	7.38492e-15	-2.06798	-0.0499033	4.40761e-05	-2.07202	-0.0370386	4.33452e-05	-2.07324	-0.0342392
108562299	chr12:108562299:C:T	7.12709e-14	-3.15636e-10	0.149161	0.000358333	-3.15636e-10	-0.0135121	0.000370716	-3.15636e-10	0.0387614
108562309	chr12:108562309:G:C	1.35228e-14	-3.15636e-10	-1.51295	8.18367e-05	-3.15636e-10	-1.49025	8.0016e-05	-3.15636e-10	-1.49445
108562361	chr12:108562361:GC:G	4.57661e-15	-1.72192	-0.874448	1.39184e-05	-2.06151	-1.20026	1.40838e-05	-2.04828	-1.18337
108562522	chr12:108562522:T:C	1.62648e-13	-3.15636e-10	0.974258	0.000710379	-3.15636e-10	0.670824	0.000719469	-3.15636e-10	0.701838
108562581	chr12:108562581:C:T	5.88812e-15	-1.61796	-0.726426	2.05204e-05	-1.73595	-1.13761	2.17855e-05	-1.69224	-1.10319
108562673	chr12:108562673:G:A	1.9682e-14	-3.15636e-10	-1.13762	0.000106928	-3.15636e-10	-1.22282	0.000104959	-3.15636e-10	-1.2231
108562919	chr12:108562919:C:T	1.03443e-14	-1.78089	-4.9349e-10	6.75721e-05	-1.68178	-4.9349e-10	6.49624e-05	-1.70287	-4.9349e-10
108563244	chr12:108563244:C:T	1.4941e-14	-3.15636e-10	-1.41322	8.99021e-05	-3.15636e-10	-1.39625	8.80513e-05	-3.15636e-10	-1.39876
108563430	chr12:108563430:A:G	2.344e-15	-2.07367	-1.1918	1.52862e-05	-2.07366	-1.09437	1.48382e-05	-2.0737	-1.10577
108563516	chr12:108563516:A:G	1.73726e-13	-3.15636e-10	1.04015	0.000774326	-3.15636e-10	0.757018	0.000784288	-3.15636e-10	0.788102
108563547	chr12:108563547:A:G	1.75889e-13	-3.15636e-10	1.05253	0.000784636	-3.15636e-10	0.770245	0.000794293	-3.15636e-10	0.800778
108564033	chr12:108564033:G:T	2.34303e-13	-3.15636e-10	1.33929	0.00102846	-3.15636e-10	1.04084	0.0010455	-3.15636e-10	1.07558
108564602	chr12:108564602:C:T	8.63373e-15	-1.96165	-4.9349e-10	5.40183e-05	-1.90565	-4.9349e-10	5.38719e-05	-1.89007	-4.9349e-10
108564663	chr12:108564663:T:C	2.98784e-15	-1.70079	-1.32199	1.51812e-05	-2.04403	-1.13088	1.50475e-05	-2.02501	-1.14045
108565573	chr12:108565573:A:G	1.35197e-14	-3.15636e-10	-1.51318	8.04321e-05	-3.15636e-10	-1.50756	7.88793e-05	-3.15636e-10	-1.50876
108566211	chr12:108566211:C:T	1.35e-14	-3.15636e-10	-1.51464	8.13066e-05	-3.15636e-10	-1.49675	7.95477e-05	-3.15636e-10	-1.50032
108566419	chr12:108566419:G:A	7.75074e-15	-2.06954	-4.9349e-10	4.6481e-05	-2.05593	-4.9349e-10	4.60504e-05	-2.04694	-4.9349e-10
108566960	chr12:108566960:T:A	1.48595e-13	-3.15636e-10	0.883896	0.000667895	-3.15636e-10	0.609156	0.000675102	-3.15636e-10	0.638188
108567015	chr12:108567015:C:T	1.86583e-14	-3.15636e-10	-1.19104	0.000119005	-3.15636e-10	-1.11581	0.000116019	-3.15636e-10	-1.12292
108567426	chr12:108567426:A:G	1.82865e-13	-3.15636e-10	1.09142	0.000813024	-3.15636e-10	0.805786	0.000823377	-3.15636e-10	0.836739
108567452	chr12:108567452:A:G	3.90203e-15	-2.05207	-0.703764	3.15647e-05	-1.98683	-0.456108	3.06468e-05	-1.97689	-0.477256
108568047	chr12:108568047:G:A	2.37077e-15	-2.07255	-1.18156	1.54687e-05	-2.07254	-1.08362	1.50407e-05	-2.07081	-1.0951
108568304	chr12:108568304:A:G	1.59208e-13	-3.15636e-10	0.952882	0.000696285	-3.15636e-10	0.650784	0.000705129	-3.15636e-10	0.681706
108568517	chr12:108568517:C:T	2.24542e-14	-3.15636e-10	-1.00585	0.000120215	-3.15636e-10	-1.10569	0.000117726	-3.15636e-10	-1.10831
108568592	chr12:108568592:G:A	1.59068e-13	-0.181992	1.13399	0.000276744	-0.39481	0.122927	0.000329948	-0.291651	0.213913
108568669	chr12:108568669:C:T	1.35e-14	-3.15636e-10	-1.51464	8.13066e-05	-3.15636e-10	-1.49675	7.95477e-05	-3.15636e-10	-1.50032
108568706	chr12:108568706:T:C	1.61602e-14	-3.15636e-10	-1.33478	0.000102373	-3.15636e-10	-1.26635	9.92509e-05	-3.15636e-10	-1.27902
108568794	chr12:108568794:C:T	1.78285e-14	-3.15636e-10	-1.23653	0.000115099	-3.15636e-10	-1.14918	0.000113594	-3.15636e-10	-1.14405
108569151	chr12:108569151:G:A	1.68353e-13	-3.15636e-10	1.00874	0.000733839	-3.15636e-10	0.703315	0.000743367	-3.15636e-10	0.734514
108569153	chr12:108569153:A:T	1.63564e-13	-3.15636e-10	0.979876	0.000714006	-3.15636e-10	0.675916	0.000723137	-3.15636e-10	0.706924
108569220	chr12:108569220:A:G	1.78665e-13	-3.15636e-10	1.06819	0.000795753	-3.15636e-10	0.784314	0.000805932	-3.15636e-10	0.815324
108569490	chr12:108569490:A:G	4.84354e-15	-1.67974	-0.859942	1.41753e-05	-2.05282	-1.19065	1.43947e-05	-2.03627	-1.17354
108570130	chr12:108570130:T:C	1.48823e-14	-3.15636e-10	-1.41715	8.84073e-05	-3.15636e-10	-1.41302	8.72607e-05	-3.15636e-10	-1.40777
108570326	chr12:108570326:C:T	1.79322e-14	-3.15636e-10	-1.23073	0.000118615	-3.15636e-10	-1.11909	0.000115171	-3.15636e-10	-1.13025
108570644	chr12:108570644:G:C	1.84192e-14	-3.15636e-10	-1.20393	0.000122507	-3.15636e-10	-1.08681	0.000118826	-3.15636e-10	-1.09901
108570656	chr12:108570656:A:G	1.35147e-14	-3.15636e-10	-1.51355	8.16779e-05	-3.15636e-10	-1.49219	7.98745e-05	-3.15636e-10	-1.49622
108570697	chr12:108570697:T:C	4.73272e-15	-1.6903	-0.872522	1.40298e-05	-2.0551	-1.19869	1.42342e-05	-2.03934	-1.18169
108570858	chr12:108570858:G:A	4.87233e-15	-1.6832	-0.850556	1.42633e-05	-2.05358	-1.1837	1.44826e-05	-2.03728	-1.16645
108570898	chr12:108570898:A:G	2.78822e-15	-1.78221	-1.30971	1.42481e-05	-2.05841	-1.17995	1.41993e-05	-2.04412	-1.17936
108570994	chr12:108570994:C:T	8.19734e-15	-2.01352	-4.9349e-10	5.29467e-05	-1.92569	-4.9349e-10	5.28935e-05	-1.9084	-4.9349e-10
108571306	chr12:108571306:A:G	2.14345e-14	-1.05232	-4.9349e-10	0.000172247	-0.746048	-4.9349e-10	0.000145923	-0.893597	-4.9349e-10
108571543	chr12:108571543:A:G	1.93078e-13	-3.15636e-10	1.14576	0.000852568	-3.15636e-10	0.853278	0.000864239	-3.15636e-10	0.885175
108571983	chr12:108571983:C:T	1.73694e-13	-3.15636e-10	1.03997	0.00075287	-3.15636e-10	0.728918	0.000763579	-3.15636e-10	0.761341
108572070	chr12:108572070:TCTC:T	1.56585e-14	-3.15636e-10	-1.36632	9.81999e-05	-3.15636e-10	-1.30797	9.5195e-05	-3.15636e-10	-1.32075
108572209	chr12:108572209:G:T	1.661e-14	-3.15636e-10	-1.30732	0.000100673	-3.15636e-10	-1.28309	9.84897e-05	-3.15636e-10	-1.28672
108572569	chr12:108572569:A:C	1.17327e-14	-1.65494	-4.9349e-10	6.68354e-05	-1.69274	-4.9349e-10	6.80172e-05	-1.65691	-4.9349e-10
108573165	chr12:108573165:A:C	1.40181e-14	-3.15636e-10	-1.47698	8.79832e-05	-3.15636e-10	-1.41783	8.57868e-05	-3.15636e-10	-1.42481
108573224	chr12:108573224:AAAG:A	1.32104e-14	-0.274607	-1.26171	5.96011e-05	-0.425472	-1.38183	6.41897e-05	-0.340846	-1.37399
108573504	chr12:108573504:T:C	1.59654e-14	-3.15636e-10	-1.3469	8.97796e-05	-3.15636e-10	-1.39762	8.8673e-05	-3.15636e-10	-1.39172
108573543	chr12:108573543:T:TA	1.38317e-14	-3.15636e-10	-1.49037	8.13853e-05	-3.15636e-10	-1.49578	8.01255e-05	-3.15636e-10	-1.49308
108573724	chr12:108573724:A:T	9.79472e-15	-1.83548	-4.9349e-10	5.49305e-05	-1.88891	-4.9349e-10	5.51323e-05	-1.86694	-4.9349e-10
108573736	chr12:108573736:C:T	1.35998e-14	-3.15636e-10	-1.50727	8.18588e-05	-3.15636e-10	-1.48998	8.04853e-05	-3.15636e-10	-1.4886
108573744	chr12:108573744:C:T	6.00533e-15	-1.71102	-0.61366	2.09089e-05	-1.74024	-1.11456	2.20106e-05	-1.71517	-1.06999
108574247	chr12:108574247:A:C	1.26051e-14	-1.58323	-4.9349e-10	7.34852e-05	-1.59789	-4.9349e-10	7.48208e-05	-1.56158	-4.9349e-10
108574724	chr12:108574724:A:C	1.38031e-14	-3.15636e-10	-1.49244	8.12603e-05	-3.15636e-10	-1.49732	7.99961e-05	-3.15636e-10	-1.4947
108575119	chr12:108575119:G:A	2.15289e-14	-0.687918	-0.360015	7.87711e-05	-0.818763	-0.709666	8.46977e-05	-0.746051	-0.691536
108575188	chr12:108575188:A:G	5.66433e-15	-2.03087	-0.352267	2.85223e-05	-2.02619	-0.518099	2.91625e-05	-2.03464	-0.469151
108575355	chr12:108575355:T:C	6.05623e-15	-1.73563	-0.58061	2.08194e-05	-1.77528	-1.08381	2.19081e-05	-1.7509	-1.03892
108575717	chr12:108575717:G:A	1.37738e-14	-3.15636e-10	-1.49456	8.11029e-05	-3.15636e-10	-1.49926	7.98356e-05	-3.15636e-10	-1.49671
108575762	chr12:108575762:T:C	2.54704e-15	-1.83375	-1.34865	1.12885e-05	-2.0649	-1.40629	1.11842e-05	-2.05564	-1.40653
108575959	chr12:108575959:G:A	2.02905e-15	-1.91891	-1.49085	1.01993e-05	-2.07377	-1.49889	1.00102e-05	-2.07201	-1.50106
108576184	chr12:108576184:A:C	3.07585e-14	-3.15636e-10	-0.691161	0.0001177	-3.15636e-10	-1.12684	0.000120642	-3.15636e-10	-1.08385
108576451	chr12:108576451:T:C	3.09516e-14	-3.15636e-10	-0.684901	0.00011817	-3.15636e-10	-1.12285	0.000121151	-3.15636e-10	-1.07964
108576538	chr12:108576538:G:T	3.07001e-14	-3.15636e-10	-0.693063	0.000117522	-3.15636e-10	-1.12835	0.000120462	-3.15636e-10	-1.08534
108576686	chr12:108576686:C:T	3.10057e-14	-3.15636e-10	-0.683155	0.000118312	-3.15636e-10	-1.12165	0.000121304	-3.15636e-10	-1.07838
108576886	chr12:108576886:C:T	5.46616e-15	-1.67174	-0.747008	1.99335e-05	-1.69975	-1.20283	2.08899e-05	-1.67335	-1.16406
108576989	chr12:108576989:C:CA	6.76086e-15	-1.67889	-0.527291	2.30397e-05	-1.71069	-1.04706	2.43249e-05	-1.68471	-1.00047
108576993	chr12:108576993:C:CCA	6.69467e-15	-1.68873	-0.527291	2.28166e-05	-1.72043	-1.04706	2.40813e-05	-1.69477	-1.00047
108577118	chr12:108577118:C:T	1.90619e-14	-3.15636e-10	-1.16964	0.000134847	-3.15636e-10	-0.990837	0.000133324	-3.15636e-10	-0.983896
108577195	chr12:108577195:G:A	1.35275e-14	-3.15636e-10	-1.5126	7.99071e-05	-3.15636e-10	-1.51411	7.85179e-05	-3.15636e-10	-1.51335
108577292	chr12:108577292:A:G	3.15947e-14	-3.15636e-10	-0.664339	0.000119817	-3.15636e-10	-1.10901	0.000122926	-3.15636e-10	-1.06509
108577411	chr12:108577411:A:T	3.10197e-14	-3.15636e-10	-0.682706	0.00011831	-3.15636e-10	-1.12167	0.000121298	-3.15636e-10	-1.07842
108577437	chr12:108577437:T:C	2.46447e-15	-1.88696	-1.32839	1.13846e-05	-2.0728	-1.38991	1.12222e-05	-2.06855	-1.39023
108577679	chr12:108577679:TCAC:T	6.19794e-14	0.00947566	-4.9349e-10	0.00125465	1.23964	-4.9349e-10	0.00113313	1.15606	-4.9349e-10
108577836	chr12:108577836:G:A	1.35158e-14	-3.15636e-10	-1.51347	8.00778e-05	-3.15636e-10	-1.51198	7.86272e-05	-3.15636e-10	-1.51196
108578821	chr12:108578821:A:G	2.66064e-14	-3.15636e-10	-0.836174	0.00015988	-3.15636e-10	-0.820554	0.000157562	-3.15636e-10	-0.816858
108579108	chr12:108579108:CT:C	1.35114e-14	-3.15636e-10	-1.51379	8.00443e-05	-3.15636e-10	-1.51239	7.8678e-05	-3.15636e-10	-1.51131
108579547	chr12:108579547:C:T	1.94738e-15	-2.01173	-1.43911	1.05911e-05	-2.0574	-1.47756	1.06013e-05	-2.04036	-1.47534
108579549	chr12:108579549:A:G	6.56597e-15	-1.96575	-0.269673	3.70728e-05	-2.00605	-0.276045	3.62509e-05	-2.01182	-0.274392
108579781	chr12:108579781:G:A	1.69813e-14	-3.15636e-10	-1.28521	0.000110771	-3.15636e-10	-1.18751	0.000109273	-3.15636e-10	-1.18283
108580903	chr12:108580903:T:C	3.44986e-14	-3.15636e-10	-0.576407	0.000211141	-3.15636e-10	-0.542449	0.000207797	-3.15636e-10	-0.540115
108581141	chr12:108581141:C:T	2.85127e-15	-1.84895	-1.22061	1.4521e-05	-1.95005	-1.26932	1.49661e-05	-1.90816	-1.26273
108581280	chr12:108581280:A:G	2.41938e-14	0.32044	-1.25167	0.000119835	-0.180789	-0.928068	0.000117885	-0.137148	-0.969813
108581428	chr12:108581428:G:A	7.81499e-15	-2.06128	-4.9349e-10	4.91818e-05	-1.99945	-4.9349e-10	4.8847e-05	-1.98798	-4.9349e-10
108581436	chr12:108581436:C:T	1.38742e-14	-3.15636e-10	-1.4873	8.06704e-05	-3.15636e-10	-1.5046	7.9226e-05	-3.15636e-10	-1.50437
108581809	chr12:108581809:T:A	3.95337e-15	-1.49902	-1.24374	1.67524e-05	-1.71575	-1.36069	1.76952e-05	-1.66827	-1.33511
108581914	chr12:108581914:C:T	1.4976e-14	-3.15636e-10	-1.41088	8.12466e-05	-3.15636e-10	-1.49749	8.03842e-05	-3.15636e-10	-1.48986
108582384	chr12:108582384:G:T	5.70759e-15	-2.05354	-0.321988	2.92604e-05	-2.05725	-0.461493	2.95577e-05	-2.06253	-0.427803
108582446	chr12:108582446:A:G	1.38209e-14	-3.15636e-10	-1.49115	8.04066e-05	-3.15636e-10	-1.50788	7.89813e-05	-3.15636e-10	-1.50746
108582598	chr12:108582598:C:A	8.3449e-15	-1.52361	-0.472063	4.00507e-05	-1.65938	-0.545454	4.32278e-05	-1.59997	-0.510219
108582601	chr12:108582601:A:G	8.35705e-15	-1.99422	-4.9349e-10	5.60295e-05	-1.8691	-4.9349e-10	5.60807e-05	-1.84988	-4.9349e-10
108582677	chr12:108582677:T:C	2.44011e-15	-1.93152	-1.29376	1.28703e-05	-2.0081	-1.33195	1.30912e-05	-1.97695	-1.32779
108582904	chr12:108582904:T:C	1.72737e-14	-3.15636e-10	-1.26814	9.17364e-05	-3.15636e-10	-1.37606	9.01364e-05	-3.15636e-10	-1.37535
108583086	chr12:108583086:C:T	8.69593e-15	-1.95447	-4.9349e-10	5.69847e-05	-1.85219	-4.9349e-10	5.7148e-05	-1.83103	-4.9349e-10
108583122	chr12:108583122:G:T	1.40288e-14	-3.15636e-10	-1.47621	8.14538e-05	-3.15636e-10	-1.49494	8.01544e-05	-3.15636e-10	-1.49272
108583145	chr12:108583145:G:A	1.41636e-13	0.835936	-4.9349e-10	0.00102397	1.03647	-4.9349e-10	0.000912018	0.938985	-4.9349e-10
108583660	chr12:108583660:T:C	1.3637e-14	-3.15636e-10	-1.50454	8.21127e-05	-3.15636e-10	-1.48688	8.04204e-05	-3.15636e-10	-1.48941
108583901	chr12:108583901:T:C	1.42942e-14	-3.15636e-10	-1.45747	8.00165e-05	-3.15636e-10	-1.51274	7.88215e-05	-3.15636e-10	-1.50949
108584638	chr12:108584638:C:T	6.37768e-15	-1.74526	-0.519266	3.05978e-05	-1.81216	-0.661882	3.29597e-05	-1.76633	-0.615056
108584639	chr12:108584639:A:G	4.11503e-15	-1.20998	-1.4927	2.06896e-05	-1.39511	-1.47024	2.12456e-05	-1.33471	-1.48581
108584729	chr12:108584729:A:T	7.91343e-15	-2.04877	-4.9349e-10	4.57187e-05	-2.07247	-4.9349e-10	4.48479e-05	-2.0734	-4.9349e-10
108584994	chr12:108584994:C:G	9.97834e-15	-1.81691	-4.9349e-10	5.08297e-05	-1.96649	-4.9349e-10	5.29601e-05	-1.90714	-4.9349e-10
108585018	chr12:108585018:A:C	1.35599e-14	-3.15636e-10	-1.51021	7.98056e-05	-3.15636e-10	-1.51538	7.83792e-05	-3.15636e-10	-1.51512
108585101	chr12:108585101:AG:A	1.36517e-14	-3.15636e-10	-1.50346	7.99398e-05	-3.15636e-10	-1.5137	7.85064e-05	-3.15636e-10	-1.5135
108585273	chr12:108585273:G:C	3.57027e-15	-1.81443	-1.03026	2.10739e-05	-1.92027	-0.926673	2.06375e-05	-1.91143	-0.938136
108585368	chr12:108585368:A:C	2.56531e-15	-1.90568	-1.26957	1.33714e-05	-1.98917	-1.31268	1.36649e-05	-1.95408	-1.30777
108585371	chr12:108585371:A:C	2.57134e-15	-1.90388	-1.26902	1.33966e-05	-1.9879	-1.31208	1.36931e-05	-1.95257	-1.30721
108585712	chr12:108585712:G:A	3.10049e-15	-2.06655	-0.919221	2.60998e-05	-2.06668	-0.566365	2.4717e-05	-2.06077	-0.608416
108585818	chr12:108585818:C:A	1.435e-14	-3.15636e-10	-1.45358	8.21755e-05	-3.15636e-10	-1.48612	8.0691e-05	-3.15636e-10	-1.48605
108586228	chr12:108586228:C:G	1.35556e-14	-3.15636e-10	-1.51052	8.22085e-05	-3.15636e-10	-1.48572	8.06778e-05	-3.15636e-10	-1.48621
108586333	chr12:108586333:C:T	1.61223e-14	-3.15636e-10	-1.33712	8.78993e-05	-3.15636e-10	-1.41878	8.71523e-05	-3.15636e-10	-1.40902
108586536	chr12:108586536:ACT:A	1.87329e-14	-1.74803	0.560983	4.49335e-05	-1.85963	-0.230163	4.61555e-05	-1.89617	-0.14849
108586760	chr12:108586760:C:A	8.99166e-15	-1.54143	-0.379602	4.36788e-05	-1.67229	-0.445826	4.73051e-05	-1.61391	-0.406146
108586964	chr12:108586964:G:A	3.90118e-15	-1.25002	-1.50603	1.9029e-05	-1.48991	-1.4591	1.96367e-05	-1.43326	-1.46601
108587265	chr12:108587265:A:G	1.68387e-14	-3.15636e-10	-1.29365	0.000107207	-3.15636e-10	-1.22022	0.000103792	-3.15636e-10	-1.23428
108587397	chr12:108587397:G:GTCTCAAAC	3.90785e-14	-3.15636e-10	-0.451755	0.000240855	-3.15636e-10	-0.410779	0.000236664	-3.15636e-10	-0.410034
108587866	chr12:108587866:A:G	9.8691e-15	-1.49315	-0.334765	4.72601e-05	-1.63099	-0.408317	5.13678e-05	-1.56969	-0.367978
108588713	chr12:108588713:G:A	1.36908e-14	-3.15636e-10	-1.5006	8.03571e-05	-3.15636e-10	-1.50849	7.90844e-05	-3.15636e-10	-1.50616
108588966	chr12:108588966:A:G	1.26313e-14	-1.43104	-0.150106	5.73311e-05	-1.56678	-0.279356	6.26942e-05	-1.5025	-0.235904
108589589	chr12:108589589:T:C	8.67165e-15	-1.95727	-4.9349e-10	4.79083e-05	-2.02569	-4.9349e-10	4.70835e-05	-2.02475	-4.9349e-10
108589690	chr12:108589690:G:A	1.30051e-14	-1.53628	-0.0157023	6.14538e-05	-1.66746	-0.109233	6.66952e-05	-1.6088	-0.0677448
108589900	chr12:108589900:G:A	1.42554e-14	-3.15636e-10	-1.46019	9.06386e-05	-3.15636e-10	-1.38809	8.77934e-05	-3.15636e-10	-1.40169
108590190	chr12:108590190:C:G	1.37593e-14	-3.15636e-10	-1.49561	8.72625e-05	-3.15636e-10	-1.42605	8.58083e-05	-3.15636e-10	-1.42456
108590201	chr12:108590201:A:C	2.98946e-15	-1.96702	-1.05522	1.47358e-05	-1.98296	-1.22173	1.53617e-05	-1.95577	-1.18903
108590594	chr12:108590594:G:A	1.50634e-14	-3.15636e-10	-1.40506	8.62098e-05	-3.15636e-10	-1.43819	8.49755e-05	-3.15636e-10	-1.43431
108590673	chr12:108590673:G:T	1.56861e-14	-3.15636e-10	-1.36455	8.91588e-05	-3.15636e-10	-1.40456	8.79441e-05	-3.15636e-10	-1.39997
108590730	chr12:108590730:G:A	1.51299e-14	-3.15636e-10	-1.40066	9.48298e-05	-3.15636e-10	-1.34289	9.20613e-05	-3.15636e-10	-1.35422
108590846	chr12:108590846:AG:A	1.37864e-14	-3.15636e-10	-1.49364	8.76877e-05	-3.15636e-10	-1.42119	8.62193e-05	-3.15636e-10	-1.41978
108590975	chr12:108590975:C:A	5.55838e-15	-0.950089	-1.45193	3.77956e-05	-0.876379	-1.3864	3.5132e-05	-0.928755	-1.38881
108590993	chr12:108590993:C:T	1.42898e-14	-3.15636e-10	-1.45778	8.81237e-05	-3.15636e-10	-1.41623	8.57872e-05	-3.15636e-10	-1.42481
108591112	chr12:108591112:G:C	1.35015e-14	-3.15636e-10	-1.51452	7.99067e-05	-3.15636e-10	-1.51411	7.8418e-05	-3.15636e-10	-1.51462
108591375	chr12:108591375:T:A	1.97775e-14	-3.15636e-10	-1.13278	0.000127088	-3.15636e-10	-1.0501	0.000122547	-3.15636e-10	-1.06818
108591703	chr12:108591703:C:T	1.93787e-14	-2.00885	0.855691	9.20822e-05	-1.99381	0.621513	9.462e-05	-2.00593	0.679122
108591931	chr12:108591931:A:G	1.80551e-14	-3.15636e-10	-1.2239	0.000115793	-3.15636e-10	-1.14317	0.000111865	-3.15636e-10	-1.15938
108592169	chr12:108592169:A:G	3.98068e-15	-1.27491	-1.46097	2.02719e-05	-1.50891	-1.37683	2.078e-05	-1.45432	-1.38836
108592200	chr12:108592200:G:A	9.71579e-15	-1.84358	-4.9349e-10	5.16816e-05	-1.94987	-4.9349e-10	4.98758e-05	-1.96714	-4.9349e-10
108592241	chr12:108592241:G:A	1.38357e-14	-3.15636e-10	-1.49008	8.48123e-05	-3.15636e-10	-1.45453	8.28059e-05	-3.15636e-10	-1.46018
108592255	chr12:108592255:C:T	1.56836e-14	-1.7015	0.336789	3.95389e-05	-1.81746	-0.400231	4.0282e-05	-1.85699	-0.323777
108592375	chr12:108592375:C:T	1.39814e-14	-3.15636e-10	-1.4796	8.98301e-05	-3.15636e-10	-1.39705	8.83298e-05	-3.15636e-10	-1.3956
108592761	chr12:108592761:TG:T	8.36065e-15	-1.99379	-4.9349e-10	4.68775e-05	-2.04744	-4.9349e-10	4.60353e-05	-2.04727	-4.9349e-10
108593002	chr12:108593002:T:C	4.26481e-15	-1.19728	-1.46965	2.15618e-05	-1.43325	-1.3908	2.20509e-05	-1.38167	-1.40165
108593014	chr12:108593014:C:T	1.47785e-14	-3.15636e-10	-1.42415	8.48774e-05	-3.15636e-10	-1.45377	8.34273e-05	-3.15636e-10	-1.4527
108593640	chr12:108593640:G:A	1.39775e-14	-3.15636e-10	-1.47988	8.97207e-05	-3.15636e-10	-1.39827	8.81976e-05	-3.15636e-10	-1.3971
108593921	chr12:108593921:G:A	4.34188e-14	-3.15636e-10	-0.346435	0.000269111	-3.15636e-10	-0.299853	0.00026461	-3.15636e-10	-0.298416
108594090	chr12:108594090:G:A	1.17061e-14	-1.65722	-4.9349e-10	4.82006e-05	-2.0196	-4.9349e-10	4.80493e-05	-2.00445	-4.9349e-10
108594833	chr12:108594833:G:A	1.35589e-14	-3.15636e-10	-1.51028	8.00894e-05	-3.15636e-10	-1.51183	7.86926e-05	-3.15636e-10	-1.51113
108594944	chr12:108594944:G:A	1.42177e-14	-3.15636e-10	-1.46284	8.19916e-05	-3.15636e-10	-1.48836	8.06267e-05	-3.15636e-10	-1.48684
108595103	chr12:108595103:G:A	1.8922e-14	-3.15636e-10	-1.177	0.00010503	-3.15636e-10	-1.24073	0.000103867	-3.15636e-10	-1.23356
108595238	chr12:108595238:CACA:C	4.00071e-14	-3.15636e-10	-0.428271	0.000248049	-3.15636e-10	-0.381348	0.000243781	-3.15636e-10	-0.380404
108595307	chr12:108595307:A:C	1.4106e-14	-3.15636e-10	-1.47072	9.13137e-05	-3.15636e-10	-1.38067	8.97775e-05	-3.15636e-10	-1.37934
108595786	chr12:108595786:C:G	4.51861e-14	-0.306537	-4.9349e-10	0.00092034	0.929768	-4.9349e-10	0.000806158	0.815604	-4.9349e-10
108595842	chr12:108595842:A:G	1.27535e-14	-1.34123	-0.230294	3.84501e-05	-1.62846	-0.617149	4.00317e-05	-1.61365	-0.573357
108596029	chr12:108596029:C:T	1.01905e-14	-1.41166	-0.38421	2.90706e-05	-1.58913	-0.936115	2.85394e-05	-1.64406	-0.881324
108596243	chr12:108596243:C:T	1.36771e-14	-3.15636e-10	-1.5016	7.99217e-05	-3.15636e-10	-1.51393	7.83935e-05	-3.15636e-10	-1.51493
108596277	chr12:108596277:G:A	6.01021e-15	-1.80332	-0.520549	2.61986e-05	-1.89539	-0.733876	2.7016e-05	-1.84413	-0.736114
108596294	chr12:108596294:A:G	1.34901e-14	-3.15636e-10	-1.51537	8.04881e-05	-3.15636e-10	-1.50687	7.88758e-05	-3.15636e-10	-1.5088
108596575	chr12:108596575:G:A	3.27632e-15	-1.92217	-1.00843	1.63536e-05	-2.01077	-1.08975	1.66963e-05	-1.98074	-1.08075
108597356	chr12:108597356:G:A	8.04423e-15	-2.03237	-4.9349e-10	4.59931e-05	-2.06648	-4.9349e-10	4.51856e-05	-2.0659	-4.9349e-10
108597447	chr12:108597447:C:T	1.56218e-14	-2.01064	0.641975	7.38477e-05	-1.99054	0.397567	7.65839e-05	-2.00306	0.464773
108597485	chr12:108597485:A:T	1.68652e-14	-3.15636e-10	-1.29208	0.000100736	-3.15636e-10	-1.28247	9.8528e-05	-3.15636e-10	-1.28633
108597614	chr12:108597614:A:G	6.36469e-15	-1.90232	-0.364241	2.65726e-05	-1.99384	-0.621254	2.80068e-05	-1.98069	-0.563542
108598292	chr12:108598292:G:A	9.08596e-15	-1.9106	-4.9349e-10	5.86225e-05	-1.82386	-4.9349e-10	5.73309e-05	-1.82783	-4.9349e-10
108598306	chr12:108598306:G:A	1.27601e-14	-1.92424	0.353238	4.54029e-05	-1.81487	-0.264531	4.07654e-05	-1.92415	-0.244692
108598912	chr12:108598912:G:A	1.70473e-14	-2.02639	0.745058	8.0089e-05	-2.00783	0.495993	8.33975e-05	-2.01876	0.5657
108599141	chr12:108599141:T:C	3.31032e-15	-1.96108	-0.959205	1.66998e-05	-2.03404	-1.04554	1.69643e-05	-2.0096	-1.03596
108599180	chr12:108599180:G:A	3.23621e-15	-1.93679	-1.00613	1.62094e-05	-2.01871	-1.09068	1.65294e-05	-1.99054	-1.081
108599651	chr12:108599651:G:A	1.34989e-14	-3.15636e-10	-1.51472	8.24039e-05	-3.15636e-10	-1.48334	8.09375e-05	-3.15636e-10	-1.483
108599967	chr12:108599967:G:A	8.70446e-15	-1.95349	-4.9349e-10	4.73816e-05	-2.03674	-4.9349e-10	4.68615e-05	-2.02948	-4.9349e-10
108600065	chr12:108600065:A:G	1.45965e-14	-3.15636e-10	-1.43654	8.37004e-05	-3.15636e-10	-1.46773	8.23572e-05	-3.15636e-10	-1.46561
108600273	chr12:108600273:G:A	4.38516e-15	-1.64556	-0.99354	2.02553e-05	-1.76557	-1.12099	2.15319e-05	-1.69859	-1.10855
108600356	chr12:108600356:T:G	4.96738e-14	-3.15636e-10	-0.21185	0.000262014	-3.15636e-10	-0.326577	0.000260927	-3.15636e-10	-0.312436
108600400	chr12:108600400:A:G	1.49524e-14	-3.15636e-10	-1.41245	8.45984e-05	-3.15636e-10	-1.45706	8.37621e-05	-3.15636e-10	-1.44869
108601157	chr12:108601157:T:A	1.44402e-14	-3.15636e-10	-1.44731	8.39997e-05	-3.15636e-10	-1.46416	8.24549e-05	-3.15636e-10	-1.46442
108601372	chr12:108601372:A:G	8.59159e-15	-1.96654	-4.9349e-10	5.29601e-05	-1.92544	-4.9349e-10	5.16419e-05	-1.93234	-4.9349e-10
108601774	chr12:108601774:C:T	1.70602e-14	-3.15636e-10	-1.28058	9.68831e-05	-3.15636e-10	-1.32147	9.64433e-05	-3.15636e-10	-1.30772
108602076	chr12:108602076:G:A	1.34801e-14	-1.51612	-4.9349e-10	5.6245e-05	-1.86526	-4.9349e-10	5.61226e-05	-1.84914	-4.9349e-10
108602222	chr12:108602222:G:A	1.35295e-14	-3.15636e-10	-1.51245	8.08594e-05	-3.15636e-10	-1.50226	7.93597e-05	-3.15636e-10	-1.50268
108602331	chr12:108602331:G:T	1.56772e-14	-3.15636e-10	-1.36512	8.57075e-05	-3.15636e-10	-1.44403	8.4232e-05	-3.15636e-10	-1.4431
108602427	chr12:108602427:G:A	1.35638e-14	-3.15636e-10	-1.50992	7.9842e-05	-3.15636e-10	-1.51493	7.83808e-05	-3.15636e-10	-1.5151
108602668	chr12:108602668:G:A	1.65979e-14	-3.15636e-10	-1.30805	0.000106117	-3.15636e-10	-1.23043	0.000104924	-3.15636e-10	-1.22344
108602677	chr12:108602677:T:C	2.5138e-14	-3.15636e-10	-0.892947	0.000148724	-3.15636e-10	-0.892881	0.00014619	-3.15636e-10	-0.891765
108602884	chr12:108602884:G:A	3.27701e-14	-3.15636e-10	-0.62781	0.00020352	-3.15636e-10	-0.579209	0.000200389	-3.15636e-10	-0.576417
108603146	chr12:108603146:G:A	3.46455e-15	-1.38713	-1.48761	1.78828e-05	-1.60282	-1.40832	1.82051e-05	-1.5535	-1.42147
108603193	chr12:108603193:G:A	1.34903e-14	-3.15636e-10	-1.51536	8.00425e-05	-3.15636e-10	-1.51242	7.85625e-05	-3.15636e-10	-1.51278
108603371	chr12:108603371:T:C	6.59426e-15	-1.255	-0.976127	4.11217e-05	-1.20127	-0.977171	4.30347e-05	-1.16196	-0.952705
108603489	chr12:108603489:G:A	4.71152e-15	-1.93033	-0.636984	2.04793e-05	-2.01544	-0.860115	2.13936e-05	-2.00325	-0.810333
108603561	chr12:108603561:G:A	3.26317e-14	-3.15636e-10	-0.632042	0.000201413	-3.15636e-10	-0.58962	0.000198209	-3.15636e-10	-0.587353
108603798	chr12:108603798:T:C	3.05553e-15	-2.03152	-0.968849	1.42147e-05	-1.99435	-1.24635	1.49078e-05	-1.96281	-1.21198
108604230	chr12:108604230:A:G	3.36339e-14	-3.15636e-10	-0.601794	0.000208248	-3.15636e-10	-0.556243	0.000205076	-3.15636e-10	-0.553295
108604325	chr12:108604325:G:A	1.4711e-14	-3.15636e-10	-1.42873	8.12414e-05	-3.15636e-10	-1.49755	8.01548e-05	-3.15636e-10	-1.49272
108604405	chr12:108604405:T:C	2.70496e-15	-2.04181	-1.08044	1.21036e-05	-2.06894	-1.33253	1.21246e-05	-2.07191	-1.30953
108604545	chr12:108604545:T:A	1.34976e-14	-3.15636e-10	-1.51482	8.22872e-05	-3.15636e-10	-1.48476	8.08242e-05	-3.15636e-10	-1.4844
108606274	chr12:108606274:GGGTGGTTAGT:G	5.67639e-15	-2.04316	-0.337849	2.81528e-05	-2.01604	-0.541287	2.88785e-05	-2.02731	-0.486262
108606689	chr12:108606689:C:T	1.34961e-14	-3.15636e-10	-1.51493	7.99115e-05	-3.15636e-10	-1.51405	7.84249e-05	-3.15636e-10	-1.51453
108606694	chr12:108606694:C:T	2.9493e-14	-3.15636e-10	-0.733175	0.00018146	-3.15636e-10	-0.693939	0.000178931	-3.15636e-10	-0.689675
108606708	chr12:108606708:G:A	1.35255e-14	-3.15636e-10	-1.51275	8.09353e-05	-3.15636e-10	-1.50132	7.93753e-05	-3.15636e-10	-1.50249
108606780	chr12:108606780:C:T	2.46815e-14	-3.15636e-10	-0.911275	0.000139323	-3.15636e-10	-0.958176	0.000137333	-3.15636e-10	-0.954267
108607461	chr12:108607461:G:A	1.36458e-14	-3.15636e-10	-1.50389	8.22784e-05	-3.15636e-10	-1.48487	8.05805e-05	-3.15636e-10	-1.48742
108607462	chr12:108607462:T:C	1.51253e-14	-3.15636e-10	-1.40096	8.76221e-05	-3.15636e-10	-1.42194	8.60436e-05	-3.15636e-10	-1.42182
108607496	chr12:108607496:G:A	1.41749e-14	-3.15636e-10	-1.46585	8.28798e-05	-3.15636e-10	-1.47758	8.13578e-05	-3.15636e-10	-1.47782
108607813	chr12:108607813:C:T	1.15641e-14	-2.05812	0.388693	5.2114e-05	-2.03014	0.0885991	5.48371e-05	-2.03986	0.167557
108607994	chr12:108607994:A:G	3.5072e-14	-3.15636e-10	-0.559923	0.000217138	-3.15636e-10	-0.514444	0.00021372	-3.15636e-10	-0.512009
108608104	chr12:108608104:G:A	8.5197e-15	-1.26961	-0.705339	2.7006e-05	-1.52497	-1.07395	2.76099e-05	-1.52317	-1.03533
108608120	chr12:108608120:T:C	1.38482e-14	-3.15636e-10	-1.48917	8.43038e-05	-3.15636e-10	-1.46055	8.25517e-05	-3.15636e-10	-1.46325
108608137	chr12:108608137:G:A	3.03606e-15	-2.02002	-0.986751	1.4287e-05	-1.97712	-1.2585	1.50165e-05	-1.94251	-1.22501
108608897	chr12:108608897:G:A	1.41142e-14	-3.15636e-10	-1.47014	8.6257e-05	-3.15636e-10	-1.43764	8.43612e-05	-3.15636e-10	-1.44157
108608953	chr12:108608953:C:T	3.26989e-15	-2.02315	-0.909421	1.49589e-05	-1.98352	-1.20615	1.5759e-05	-1.94993	-1.16934
108609416	chr12:108609416:C:T	1.66675e-14	-0.974327	-0.329539	6.55261e-05	-0.993083	-0.719444	7.03496e-05	-0.952879	-0.670319
108609506	chr12:108609506:A:G	1.3547e-14	-3.15636e-10	-1.51116	8.09916e-05	-3.15636e-10	-1.50063	7.95246e-05	-3.15636e-10	-1.50061
108609654	chr12:108609654:A:G	5.67599e-15	-0.993802	-1.38728	4.23492e-05	-0.836057	-1.31297	4.24555e-05	-0.813309	-1.31491
108609787	chr12:108609787:C:T	1.3911e-14	-3.15636e-10	-1.48465	8.0728e-05	-3.15636e-10	-1.50389	7.95789e-05	-3.15636e-10	-1.49993
108609916	chr12:108609916:T:C	1.83792e-14	-3.15636e-10	-1.20611	0.000121445	-3.15636e-10	-1.09551	0.000117926	-3.15636e-10	-1.10662
108609965	chr12:108609965:G:A	1.52252e-14	-3.15636e-10	-1.39437	8.45518e-05	-3.15636e-10	-1.45761	8.31724e-05	-3.15636e-10	-1.45576
108609980	chr12:108609980:C:T	1.50223e-14	-3.15636e-10	-1.40779	8.5653e-05	-3.15636e-10	-1.44467	8.42271e-05	-3.15636e-10	-1.44316
108610449	chr12:108610449:G:A	1.35064e-14	-3.15636e-10	-1.51416	8.11427e-05	-3.15636e-10	-1.49877	7.94462e-05	-3.15636e-10	-1.50159
108610667	chr12:108610667:A:G	2.11317e-15	-2.06851	-1.30063	1.22925e-05	-2.03371	-1.35228	1.22965e-05	-2.02554	-1.34181
108611149	chr12:108611149:G:A	3.25552e-14	-3.15636e-10	-0.634391	0.000199686	-3.15636e-10	-0.598229	0.000196989	-3.15636e-10	-0.593527
108611174	chr12:108611174:T:C	4.88804e-15	-2.03092	-0.499611	4.03285e-05	-1.91671	-0.281207	4.22113e-05	-1.87583	-0.258157
108611308	chr12:108611308:A:T	2.81581e-15	-2.03862	-1.04346	1.56044e-05	-2.04078	-1.10664	1.5559e-05	-2.04926	-1.08277
108612202	chr12:108612202:C:T	3.32614e-14	-3.15636e-10	-0.612929	0.000204745	-3.15636e-10	-0.573207	0.000202204	-3.15636e-10	-0.567397
108612350	chr12:108612350:G:A	2.40993e-15	-1.7773	-1.46043	1.46731e-05	-1.80965	-1.39931	1.53843e-05	-1.74732	-1.396
108612807	chr12:108612807:G:A	1.73996e-14	-3.15636e-10	-1.26088	0.000115088	-3.15636e-10	-1.14928	0.00011284	-3.15636e-10	-1.15071
108613353	chr12:108613353:T:C	2.81867e-15	-1.93252	-1.14854	2.05859e-05	-1.93403	-0.93634	2.11415e-05	-1.88829	-0.937143
108613354	chr12:108613354:G:A	3.79754e-15	-1.87702	-0.905953	2.3191e-05	-1.92745	-0.823756	2.38676e-05	-1.87817	-0.825983
108613407	chr12:108613407:C:T	1.34922e-14	-3.15636e-10	-1.51522	8.03161e-05	-3.15636e-10	-1.509	7.87559e-05	-3.15636e-10	-1.51032
108613861	chr12:108613861:A:G	1.60033e-14	-3.15636e-10	-1.34453	9.22583e-05	-3.15636e-10	-1.37038	9.07136e-05	-3.15636e-10	-1.36897
108613929	chr12:108613929:C:T	2.39741e-15	-2.07083	-1.17211	1.34786e-05	-2.06595	-1.22793	1.34666e-05	-2.06118	-1.21529
108614170	chr12:108614170:T:C	5.33246e-15	-2.03229	-0.411222	2.54998e-05	-2.00149	-0.654812	2.61684e-05	-2.01419	-0.597931
108615145	chr12:108615145:G:T	5.77838e-15	-2.03892	-0.324281	2.72338e-05	-2.00993	-0.580589	2.80582e-05	-2.02187	-0.520519
108615193	chr12:108615193:G:A	2.30303e-15	-2.07329	-1.20982	1.3132e-05	-2.05619	-1.26373	1.31333e-05	-2.04995	-1.25158
108616652	chr12:108616652:G:T	2.23212e-14	-3.15636e-10	-1.01179	0.000117967	-3.15636e-10	-1.12457	0.000115577	-3.15636e-10	-1.12674
108616785	chr12:108616785:A:AT	3.62439e-15	-2.07377	-0.755871	1.82974e-05	-2.07261	-0.915606	1.87414e-05	-2.07369	-0.872243
108617681	chr12:108617681:T:G	2.22681e-15	-1.80843	-1.50833	1.25126e-05	-1.85821	-1.51003	1.21888e-05	-1.86362	-1.51253
108617869	chr12:108617869:G:A	7.77975e-15	-2.0658	-4.9349e-10	4.62719e-05	-2.06044	-4.9349e-10	4.52064e-05	-2.06544	-4.9349e-10
108618196	chr12:108618196:T:C	2.83901e-14	-3.15636e-10	-0.771287	0.000173072	-3.15636e-10	-0.741265	0.000171116	-3.15636e-10	-0.734335
108618505	chr12:108618505:C:T	9.66906e-15	-1.8484	-4.9349e-10	6.87842e-05	-1.664	-4.9349e-10	6.63782e-05	-1.68131	-4.9349e-10
108618686	chr12:108618686:T:C	3.14337e-14	-3.15636e-10	-0.669446	0.000190952	-3.15636e-10	-0.642954	0.00018888	-3.15636e-10	-0.635562
108618918	chr12:108618918:C:T	1.82083e-15	-2.01741	-1.50062	1.0157e-05	-2.06482	-1.51199	9.99746e-06	-2.0596	-1.51475
108619371	chr12:108619371:T:C	2.26083e-15	-1.87449	-1.42711	1.14908e-05	-1.97063	-1.48281	1.18291e-05	-1.92567	-1.48045
108619492	chr12:108619492:T:C	1.42631e-14	-3.15636e-10	-1.45965	8.31192e-05	-3.15636e-10	-1.4747	8.15408e-05	-3.15636e-10	-1.47557
108619543	chr12:108619543:A:G	2.13814e-15	-1.84589	-1.5115	1.24416e-05	-1.91466	-1.45927	1.17523e-05	-1.9481	-1.46452
108620310	chr12:108620310:T:G	2.4967e-14	-3.15636e-10	-0.899773	0.000146896	-3.15636e-10	-0.90525	0.000144279	-3.15636e-10	-0.904923
108620465	chr12:108620465:T:C	2.34304e-15	-1.8901	-1.37578	1.41875e-05	-1.94868	-1.29393	1.34375e-05	-1.97797	-1.30066
108620539	chr12:108620539:T:C	2.87927e-15	-1.81791	-1.24188	1.39955e-05	-1.86525	-1.39098	1.38522e-05	-1.87245	-1.37579
108620918	chr12:108620918:A:G	2.03686e-15	-1.95429	-1.45163	1.11801e-05	-1.99055	-1.49028	1.13808e-05	-1.95325	-1.4915
108620987	chr12:108620987:C:T	2.41484e-15	-1.78829	-1.4474	1.30718e-05	-1.83618	-1.48834	1.36078e-05	-1.77649	-1.48954
108621009	chr12:108621009:C:T	4.41701e-15	-1.90214	-0.729719	2.16529e-05	-1.82547	-0.99437	2.18019e-05	-1.84744	-0.947237
108621776	chr12:108621776:G:A	1.40732e-14	-3.15636e-10	-1.47305	8.24268e-05	-3.15636e-10	-1.48306	8.12684e-05	-3.15636e-10	-1.47892
108621939	chr12:108621939:A:T	1.45211e-14	-3.15636e-10	-1.44173	8.81043e-05	-3.15636e-10	-1.41645	8.60479e-05	-3.15636e-10	-1.42177
108622379	chr12:108622379:AGGCGATAGCTGGG:A	1.36275e-14	-3.15636e-10	-1.50524	8.50724e-05	-3.15636e-10	-1.45147	8.36131e-05	-3.15636e-10	-1.45048
108622970	chr12:108622970:C:T	1.3624e-14	-3.15636e-10	-1.50549	8.15048e-05	-3.15636e-10	-1.49431	7.98087e-05	-3.15636e-10	-1.49704
108623003	chr12:108623003:G:A	1.349e-14	-3.15636e-10	-1.51538	8.00498e-05	-3.15636e-10	-1.51233	7.85431e-05	-3.15636e-10	-1.51303
108623027	chr12:108623027:C:A	2.79771e-15	-2.06631	-1.02222	1.34845e-05	-1.96563	-1.32781	1.33327e-05	-1.98238	-1.30408
108623030	chr12:108623030:G:A	7.72292e-15	-2.07313	-4.9349e-10	4.58993e-05	-2.06853	-4.9349e-10	4.52544e-05	-2.06437	-4.9349e-10
108623490	chr12:108623490:G:A	2.1516e-15	-2.05317	-1.29795	1.10055e-05	-2.07333	-1.42325	1.10137e-05	-2.07177	-1.40577
108624122	chr12:108624122:C:T	2.38019e-15	-1.77485	-1.4753	1.4634e-05	-1.79811	-1.41352	1.53595e-05	-1.7269	-1.41804
108624619	chr12:108624619:C:T	4.01992e-15	-1.72146	-1.0046	1.63434e-05	-1.76831	-1.33283	1.55923e-05	-1.83174	-1.29815
108624625	chr12:108624625:A:G	1.35435e-14	-3.15636e-10	-1.51142	8.56599e-05	-3.15636e-10	-1.44459	8.3284e-05	-3.15636e-10	-1.45442
108624692	chr12:108624692:TC:T	5.29944e-15	-0.99556	-1.45417	3.02354e-05	-1.12107	-1.36489	2.70146e-05	-1.20415	-1.37615
108624796	chr12:108624796:T:C	1.47282e-14	-3.15636e-10	-1.42757	8.38925e-05	-3.15636e-10	-1.46544	8.2314e-05	-3.15636e-10	-1.46613
108625093	chr12:108625093:G:A	8.02344e-14	-3.15636e-10	0.267625	0.000427461	-3.15636e-10	0.162888	0.000428703	-3.15636e-10	0.18409
108625261	chr12:108625261:C:A	1.44162e-14	-3.15636e-10	-1.44897	8.90191e-05	-3.15636e-10	-1.40612	8.7645e-05	-3.15636e-10	-1.40338
108625467	chr12:108625467:C:T	1.36201e-14	-3.15636e-10	-1.50578	8.02329e-05	-3.15636e-10	-1.51004	7.86797e-05	-3.15636e-10	-1.51129
108625915	chr12:108625915:T:C	2.50604e-15	-1.71595	-1.48267	1.41016e-05	-1.76154	-1.48714	1.30246e-05	-1.8217	-1.48814
108626324	chr12:108626324:G:A	2.07691e-14	-3.15636e-10	-1.08386	0.000118136	-3.15636e-10	-1.12314	0.000116655	-3.15636e-10	-1.11746
108626412	chr12:108626412:G:T	3.89683e-15	-2.07162	-0.685543	1.62679e-05	-2.05678	-1.049	1.6997e-05	-2.04009	-1.00355
108626426	chr12:108626426:G:A	1.42412e-14	-1.38658	-0.0746101	2.94083e-05	-1.82807	-0.685629	2.95595e-05	-1.8776	-0.612671
108626522	chr12:108626522:A:G	1.15088e-14	-1.67422	-4.9349e-10	6.95091e-05	-1.65352	-4.9349e-10	6.97821e-05	-1.6313	-4.9349e-10
108626832	chr12:108626832:C:T	1.90258e-15	-2.01108	-1.46304	1.21095e-05	-1.90737	-1.49362	1.15292e-05	-1.94121	-1.49058
108627008	chr12:108627008:G:A	1.37872e-14	-3.15636e-10	-1.49358	8.23439e-05	-3.15636e-10	-1.48407	8.09574e-05	-3.15636e-10	-1.48275
108627316	chr12:108627316:C:T	1.47395e-14	-3.15636e-10	-1.4268	8.10979e-05	-3.15636e-10	-1.49932	7.98793e-05	-3.15636e-10	-1.49616
108628202	chr12:108628202:G:GC	1.54245e-14	-3.15636e-10	-1.38137	8.47523e-05	-3.15636e-10	-1.45524	8.31808e-05	-3.15636e-10	-1.45566
108628415	chr12:108628415:T:C	1.60675e-14	-3.15636e-10	-1.34053	8.54004e-05	-3.15636e-10	-1.44762	8.47041e-05	-3.15636e-10	-1.43751
108628695	chr12:108628695:G:A	4.09307e-14	-0.405448	-4.9349e-10	0.000290753	-0.222502	-4.9349e-10	0.00026409	-0.300386	-4.9349e-10
108628701	chr12:108628701:T:A	1.74384e-14	-3.15636e-10	-1.25865	0.000114903	-3.15636e-10	-1.15089	0.000112309	-3.15636e-10	-1.15542
108628985	chr12:108628985:T:G	2.4819e-15	-1.73498	-1.47332	1.42484e-05	-1.72323	-1.51509	1.33751e-05	-1.76887	-1.51441
108629024	chr12:108629024:G:A	1.96818e-15	-1.92507	-1.51514	1.2368e-05	-1.87155	-1.50831	1.16423e-05	-1.91157	-1.51046
108629503	chr12:108629503:G:A	1.3636e-14	-3.15636e-10	-1.50461	8.18338e-05	-3.15636e-10	-1.49029	7.99622e-05	-3.15636e-10	-1.49512
108629602	chr12:108629602:G:A	1.40484e-14	-3.15636e-10	-1.47482	8.10011e-05	-3.15636e-10	-1.50051	7.96743e-05	-3.15636e-10	-1.49873
108629639	chr12:108629639:A:G	1.57874e-14	-0.156022	-1.20209	0.000120887	-0.32478	-0.775336	0.000105854	-0.387136	-0.82748
108629763	chr12:108629763:T:C	1.65935e-14	-3.15636e-10	-1.30832	8.87344e-05	-3.15636e-10	-1.40933	8.72951e-05	-3.15636e-10	-1.40738
108630310	chr12:108630310:A:C	7.41205e-15	-1.81522	-0.299003	3.50024e-05	-1.75645	-0.58311	3.01642e-05	-1.88778	-0.582244
108630340	chr12:108630340:G:A	6.35924e-15	-1.69375	-0.573663	1.70307e-05	-1.99298	-1.06697	1.72283e-05	-2.01929	-1.01083
108630949	chr12:108630949:C:T	2.54354e-15	-1.67122	-1.51255	1.25395e-05	-1.85321	-1.51288	1.28252e-05	-1.81188	-1.51339
108631365	chr12:108631365:C:T	1.56154e-14	-3.15636e-10	-1.36907	9.65509e-05	-3.15636e-10	-1.3249	9.35599e-05	-3.15636e-10	-1.33807
108631585	chr12:108631585:A:G	2.00646e-15	-1.97866	-1.4423	1.18875e-05	-1.96633	-1.45315	1.09718e-05	-2.03425	-1.44709
108631649	chr12:108631649:C:T	1.36063e-14	-3.15636e-10	-1.5068	8.23458e-05	-3.15636e-10	-1.48405	8.06115e-05	-3.15636e-10	-1.48703
108632125	chr12:108632125:A:G	2.05587e-15	-2.06578	-1.33086	2.32288e-05	-1.84428	-0.905308	2.26514e-05	-1.8077	-0.94875
108632265	chr12:108632265:C:T	9.81277e-15	-1.83364	-4.9349e-10	6.05955e-05	-1.79075	-4.9349e-10	6.14926e-05	-1.75776	-4.9349e-10
108632266	chr12:108632266:G:A	9.28191e-15	-1.88926	-4.9349e-10	5.63828e-05	-1.86281	-4.9349e-10	5.35276e-05	-1.89648	-4.9349e-10
108632285	chr12:108632285:C:T	1.53347e-14	-3.15636e-10	-1.38721	8.27659e-05	-3.15636e-10	-1.47896	8.14911e-05	-3.15636e-10	-1.47618
108632422	chr12:108632422:GTGTGTGAA:G	1.38969e-14	-3.15636e-10	-1.48566	8.4526e-05	-3.15636e-10	-1.45792	8.28102e-05	-3.15636e-10	-1.46012
108632424	chr12:108632424:GTGTGAA:G	1.44176e-14	-3.15636e-10	-1.44888	9.05784e-05	-3.15636e-10	-1.38876	8.89814e-05	-3.15636e-10	-1.38825
108632584	chr12:108632584:G:A	3.54819e-15	-1.34082	-1.51007	2.45984e-05	-1.35346	-1.33883	2.57054e-05	-1.2653	-1.36467
108632661	chr12:108632661:T:C	3.18791e-15	-1.44271	-1.51525	2.54295e-05	-1.30181	-1.35726	2.6165e-05	-1.22687	-1.38538
108632756	chr12:108632756:A:T	3.36025e-15	-1.60515	-1.30016	1.34164e-05	-2.00956	-1.28894	1.35827e-05	-1.96487	-1.30301
108633071	chr12:108633071:A:C	1.36164e-14	-3.15636e-10	-1.50605	8.16565e-05	-3.15636e-10	-1.49245	7.98178e-05	-3.15636e-10	-1.49693
108633111	chr12:108633111:A:G	7.91954e-15	-2.04799	-4.9349e-10	4.57147e-05	-2.07256	-4.9349e-10	4.49855e-05	-2.07034	-4.9349e-10
108633196	chr12:108633196:G:A	1.82045e-15	-2.01428	-1.50396	1.25004e-05	-1.86352	-1.5057	1.19832e-05	-1.88872	-1.50445
108633232	chr12:108633232:T:C	3.05062e-15	-2.05389	-0.94809	2.2508e-05	-1.71919	-1.06191	2.19927e-05	-1.72951	-1.05645
108634109	chr12:108634109:C:T	1.5782e-14	-1.35846	-4.9349e-10	4.9289e-05	-1.99727	-4.9349e-10	4.91967e-05	-1.98085	-4.9349e-10
108634372	chr12:108634372:C:T	2.33473e-15	-2.07226	-1.19717	1.55379e-05	-2.02912	-1.12257	1.56815e-05	-2.00312	-1.12108
108635105	chr12:108635105:G:A	4.29511e-14	-3.15636e-10	-0.357264	0.000186451	-3.15636e-10	-0.666806	0.000187764	-3.15636e-10	-0.641489
108635228	chr12:108635228:G:A	2.10895e-14	-3.15636e-10	-1.06855	0.000149897	-3.15636e-10	-0.885024	0.000143998	-3.15636e-10	-0.906873
108635557	chr12:108635557:G:A	5.86177e-15	-2.06794	-0.280936	6.87451e-05	-1.38994	-0.27463	5.43734e-05	-1.61599	-0.264807
108635679	chr12:108635679:T:C	1.38861e-14	-3.15636e-10	-1.48644	8.65212e-05	-3.15636e-10	-1.43458	8.49114e-05	-3.15636e-10	-1.43507
108635797	chr12:108635797:A:G	1.35632e-14	-3.15636e-10	-1.50997	8.04137e-05	-3.15636e-10	-1.50779	7.87823e-05	-3.15636e-10	-1.50999
108636133	chr12:108636133:G:A	1.85543e-15	-2.04682	-1.45239	1.54201e-05	-2.07371	-1.0856	1.4522e-05	-2.05731	-1.1437
108636164	chr12:108636164:C:A	1.84697e-15	-2.04534	-1.45845	1.48796e-05	-2.07365	-1.12133	1.4144e-05	-2.05808	-1.16931
108636287	chr12:108636287:A:C	3.24234e-14	-3.15636e-10	-0.638446	0.00020037	-3.15636e-10	-0.594809	0.000195129	-3.15636e-10	-0.603014
108636377	chr12:108636377:A:G	1.44331e-14	-3.15636e-10	-1.44781	9.25157e-05	-3.15636e-10	-1.3676	8.96894e-05	-3.15636e-10	-1.38032
108636670	chr12:108636670:G:A	7.72366e-15	-2.07304	-4.9349e-10	5.09916e-05	-1.96331	-4.9349e-10	4.90314e-05	-1.98421	-4.9349e-10
108636690	chr12:108636690:TA:T	2.56813e-14	-3.15636e-10	-0.871563	0.000129252	-3.15636e-10	-1.03321	0.000127421	-3.15636e-10	-1.02918
108636953	chr12:108636953:T:C	5.9545e-15	-1.66374	-0.669436	3.46391e-05	-2.02827	-0.321723	3.05182e-05	-2.06958	-0.388768
108638329	chr12:108638329:T:G	1.48654e-14	-3.15636e-10	-1.41829	8.99546e-05	-3.15636e-10	-1.39567	8.83616e-05	-3.15636e-10	-1.39524
108638656	chr12:108638656:G:A	1.47141e-14	-0.0763138	-1.35221	0.00329547	3.6239	-1.41857	0.00021635	0.96358	-1.46336
108638713	chr12:108638713:C:T	9.25309e-15	-0.803119	-1.08925	4.57649e-05	-1.16542	-0.90604	3.16604e-05	-1.47822	-0.943387
108638816	chr12:108638816:G:A	2.37983e-14	-3.15636e-10	-0.947712	0.000154668	-3.15636e-10	-0.853695	0.000152341	-3.15636e-10	-0.850553
108639237	chr12:108639237:G:A	1.40288e-14	-3.15636e-10	-1.47621	8.14978e-05	-3.15636e-10	-1.4944	7.98722e-05	-3.15636e-10	-1.49625
108639503	chr12:108639503:G:A	1.89922e-14	0.157588	-1.33089	0.00499102	4.02217	-1.40175	0.000293	1.25451	-1.45101
108639839	chr12:108639839:G:A	6.61354e-14	-3.15636e-10	0.0743767	0.000282604	-3.15636e-10	-0.250927	0.000284725	-3.15636e-10	-0.225153
108640075	chr12:108640075:T:A	1.35672e-14	-3.15636e-10	-1.50967	7.98202e-05	-3.15636e-10	-1.5152	7.84043e-05	-3.15636e-10	-1.5148
108640091	chr12:108640091:G:A	1.04787e-14	-1.99975	0.231765	4.31365e-05	-1.94452	-0.186081	3.984e-05	-2.03613	-0.155676
108640389	chr12:108640389:T:C	1.32161e-14	-0.0360861	-1.49981	0.00343851	3.75186	-1.50405	0.000238726	1.11218	-1.51354
108640518	chr12:108640518:A:G	1.35946e-14	-0.00768955	-1.49996	0.00360678	3.79975	-1.50415	0.000247526	1.14841	-1.51357
108640588	chr12:108640588:G:C	9.73392e-15	-1.84171	-4.9349e-10	4.99988e-05	-1.98298	-4.9349e-10	4.84129e-05	-1.99691	-4.9349e-10
108641176	chr12:108641176:C:T	2.98913e-14	-3.15636e-10	-0.71976	0.000127977	-3.15636e-10	-1.04312	0.000124133	-3.15636e-10	-1.05532
108641202	chr12:108641202:G:A	1.48234e-14	-3.15636e-10	-1.42112	9.06404e-05	-3.15636e-10	-1.38807	8.93331e-05	-3.15636e-10	-1.3843
108641647	chr12:108641647:G:C	1.22817e-14	-1.60921	-4.9349e-10	0.000118292	-1.12182	-4.9349e-10	6.08106e-05	-1.76891	-4.9349e-10
108641821	chr12:108641821:C:T	1.90818e-14	-3.15636e-10	-1.16859	9.82243e-05	-3.15636e-10	-1.30772	9.71172e-05	-3.15636e-10	-1.30076
108642199	chr12:108642199:TC:T	9.72949e-15	-1.84217	-4.9349e-10	4.99495e-05	-1.98396	-4.9349e-10	4.83708e-05	-1.99778	-4.9349e-10
108642275	chr12:108642275:C:T	2.23393e-14	-3.15636e-10	-1.01098	0.000109981	-3.15636e-10	-1.19467	0.000107983	-3.15636e-10	-1.1947
108642445	chr12:108642445:G:A	4.49378e-14	-3.15636e-10	-0.312047	0.000194593	-3.15636e-10	-0.624066	0.000193494	-3.15636e-10	-0.61143
108642520	chr12:108642520:G:A	1.34975e-14	-3.15636e-10	-1.51483	7.99252e-05	-3.15636e-10	-1.51388	7.84202e-05	-3.15636e-10	-1.51459
108642728	chr12:108642728:A:G	1.34956e-14	-3.15636e-10	-1.51496	8.03655e-05	-3.15636e-10	-1.50839	7.86982e-05	-3.15636e-10	-1.51106
108642825	chr12:108642825:A:G	1.78107e-14	0.10132	-1.33885	0.00454521	3.93482	-1.40796	0.000273573	1.19056	-1.45566
108642833	chr12:108642833:G:A	1.37218e-14	-3.15636e-10	-1.49834	8.24524e-05	-3.15636e-10	-1.48275	8.07158e-05	-3.15636e-10	-1.48574
108643273	chr12:108643273:C:T	3.30007e-14	-3.15636e-10	-0.620798	0.000138166	-3.15636e-10	-0.966517	0.000133846	-3.15636e-10	-0.979982
108643449	chr12:108643449:C:A	3.46132e-14	-3.15636e-10	-0.573093	0.000143493	-3.15636e-10	-0.928687	0.000138954	-3.15636e-10	-0.94253
108643534	chr12:108643534:T:C	7.51875e-15	-1.16561	-0.934317	4.16373e-05	-1.40279	-0.763184	3.02007e-05	-1.66589	-0.802916
108643580	chr12:108643580:AC:A	7.10796e-14	-3.15636e-10	0.146473	0.000216904	-3.15636e-10	-0.515519	0.000213451	-3.15636e-10	-0.513268
108643985	chr12:108643985:G:A	1.75345e-14	-3.15636e-10	-1.25316	0.000119591	-3.15636e-10	-1.11089	0.000115072	-3.15636e-10	-1.13112
108644404	chr12:108644404:T:C	2.29138e-14	-3.15636e-10	-0.985586	0.000117072	-3.15636e-10	-1.13219	0.00011537	-3.15636e-10	-1.12853
108644850	chr12:108644850:A:G	1.35633e-14	-3.15636e-10	-1.50996	7.98162e-05	-3.15636e-10	-1.51525	7.83971e-05	-3.15636e-10	-1.51489
108645032	chr12:108645032:G:A	1.6079e-14	-3.15636e-10	-1.33981	0.000109888	-3.15636e-10	-1.19552	0.000108101	-3.15636e-10	-1.19361
108645258	chr12:108645258:A:G	1.35431e-14	-3.15636e-10	-1.51145	8.39825e-05	-3.15636e-10	-1.46437	8.20744e-05	-3.15636e-10	-1.46905
108645525	chr12:108645525:TAA:T	2.37208e-14	-3.15636e-10	-0.950976	0.000106795	-3.15636e-10	-1.22406	0.000104035	-3.15636e-10	-1.23195
108645804	chr12:108645804:T:G	1.36348e-14	-3.15636e-10	-1.5047	8.55839e-05	-3.15636e-10	-1.44548	8.35141e-05	-3.15636e-10	-1.45166
108647481	chr12:108647481:T:C	1.53328e-14	-3.15636e-10	-1.38734	9.24468e-05	-3.15636e-10	-1.36834	9.0365e-05	-3.15636e-10	-1.37282
108647599	chr12:108647599:T:TA	7.75949e-15	-2.06841	-4.9349e-10	4.56683e-05	-2.07357	-4.9349e-10	4.4969e-05	-2.0707	-4.9349e-10
108648548	chr12:108648548:T:C	4.04613e-14	-3.15636e-10	-0.416981	0.000186928	-3.15636e-10	-0.664253	0.000187729	-3.15636e-10	-0.641675
108650011	chr12:108650011:C:G	1.41538e-14	-1.46734	-4.9349e-10	8.10037e-05	-1.50048	-4.9349e-10	8.33376e-05	-1.45378	-4.9349e-10
108650947	chr12:108650947:G:C	7.81015e-15	-1.13916	-0.922745	4.22294e-05	-1.40398	-0.747874	3.0654e-05	-1.66539	-0.788519
108651271	chr12:108651271:T:C	2.0025e-14	-3.15636e-10	-1.12035	9.75021e-05	-3.15636e-10	-1.3151	9.66934e-05	-3.15636e-10	-1.30513
108651370	chr12:108651370:G:A	2.35499e-14	-3.15636e-10	-0.958207	0.000114607	-3.15636e-10	-1.15347	0.000112496	-3.15636e-10	-1.15376
108653278	chr12:108653278:A:G	1.99513e-14	-3.15636e-10	-1.12403	0.000143951	-3.15636e-10	-0.925499	0.000131314	-3.15636e-10	-0.999081
108653957	chr12:108653957:A:G	3.38071e-14	-3.15636e-10	-0.596657	0.000140971	-3.15636e-10	-0.946423	0.000136589	-3.15636e-10	-0.959702
108654452	chr12:108654452:CA:C	2.81326e-14	-3.15636e-10	-0.780398	0.000167979	-3.15636e-10	-0.771137	0.000161292	-3.15636e-10	-0.793458
108654461	chr12:108654461:A:T	1.44766e-14	-3.15636e-10	-1.44479	8.14369e-05	-3.15636e-10	-1.49515	8.09879e-05	-3.15636e-10	-1.48237
108655721	chr12:108655721:G:A	1.3946e-14	-0.134011	-1.34813	0.00332771	3.62249	-1.40742	0.000229699	1.01163	-1.45154
108655723	chr12:108655723:C:T	3.61978e-14	-3.15636e-10	-0.52833	0.000148753	-3.15636e-10	-0.892686	0.000144	-3.15636e-10	-0.906859
108656273	chr12:108656273:C:T	2.18995e-14	-3.15636e-10	-1.03086	0.000107957	-3.15636e-10	-1.21324	0.000105865	-3.15636e-10	-1.21451
108656372	chr12:108656372:G:A	1.17059e-14	-1.29526	-0.361978	0.000301095	0.407952	-0.595502	0.00025454	0.24729	-0.584506
108656428	chr12:108656428:G:A	1.80894e-15	-2.01462	-1.50997	1.2851e-05	-2.06337	-1.27818	1.19628e-05	-2.07245	-1.32242
108657192	chr12:108657192:C:T	2.16879e-14	-0.0426224	-0.99795	0.00484678	3.70221	-1.11112	0.000293611	1.01467	-1.20909
108658167	chr12:108658167:T:C	2.35307e-15	-2.03456	-1.22705	1.8681e-05	-1.8297	-1.13777	1.59926e-05	-1.96866	-1.13589
108658626	chr12:108658626:T:A	1.85598e-14	-3.15636e-10	-1.19633	0.000101404	-3.15636e-10	-1.27586	9.98599e-05	-3.15636e-10	-1.27291
108659213	chr12:108659213:A:C	1.57741e-14	-3.15636e-10	-1.35896	0.000109483	-3.15636e-10	-1.19921	0.000105663	-3.15636e-10	-1.21642
108659361	chr12:108659361:G:A	1.54296e-14	-3.15636e-10	-1.38104	8.53298e-05	-3.15636e-10	-1.44845	8.41909e-05	-3.15636e-10	-1.44359
108659852	chr12:108659852:T:G	2.31402e-14	-3.15636e-10	-0.975755	0.000112965	-3.15636e-10	-1.1679	0.000110916	-3.15636e-10	-1.1679
108660086	chr12:108660086:C:T	4.974e-15	-2.00811	-0.504993	3.06861e-05	-1.90179	-0.569375	2.7353e-05	-2.01368	-0.554168
108660699	chr12:108660699:G:A	5.05004e-15	-2.00141	-0.49652	3.06062e-05	-1.91233	-0.561439	2.74004e-05	-2.01984	-0.546275
108660847	chr12:108660847:A:G	6.06605e-15	-1.10888	-1.20573	0.000124479	0.262163	-1.333	9.36703e-05	-0.0380629	-1.29883
108661461	chr12:108661461:G:A	1.79568e-14	-3.15636e-10	-1.22936	0.000129984	-3.15636e-10	-1.02757	0.000125076	-3.15636e-10	-1.04775
108661555	chr12:108661555:T:C	2.30981e-14	-3.15636e-10	-0.977577	0.000117856	-3.15636e-10	-1.12551	0.000116131	-3.15636e-10	-1.12196
108661596	chr12:108661596:G:GA	1.37498e-14	-3.15636e-10	-1.4963	8.24205e-05	-3.15636e-10	-1.48314	8.10639e-05	-3.15636e-10	-1.48144
108661888	chr12:108661888:C:T	2.03111e-14	-3.15636e-10	-1.10616	0.000112049	-3.15636e-10	-1.17604	0.000108484	-3.15636e-10	-1.19007
108662365	chr12:108662365:G:A	1.95593e-14	-3.15636e-10	-1.14388	9.63198e-05	-3.15636e-10	-1.3273	9.53412e-05	-3.15636e-10	-1.31921
108662601	chr12:108662601:T:C	2.35037e-15	-2.01952	-1.24323	1.78487e-05	-1.8565	-1.15655	1.54237e-05	-1.98615	-1.15463
108662916	chr12:108662916:C:A	1.96074e-14	0.0756892	-1.21711	0.00491504	3.9142	-1.30912	0.000289977	1.16919	-1.37607
108663022	chr12:108663022:T:C	1.63153e-14	-3.15636e-10	-1.32523	0.000104519	-3.15636e-10	-1.2456	0.000101983	-3.15636e-10	-1.25187
108663255	chr12:108663255:C:T	2.50196e-15	-1.99866	-1.2016	1.80495e-05	-1.89217	-1.10968	1.58101e-05	-2.00839	-1.10763
108663261	chr12:108663261:A:T	3.51005e-15	-1.39355	-1.46815	1.57655e-05	-1.68765	-1.44951	1.31611e-05	-1.82474	-1.47467
108663335	chr12:108663335:C:A	7.88813e-15	-2.05197	-4.9349e-10	4.57956e-05	-2.07079	-4.9349e-10	4.48397e-05	-2.07358	-4.9349e-10
108663336	chr12:108663336:C:T	7.89043e-15	-2.05168	-4.9349e-10	4.57996e-05	-2.0707	-4.9349e-10	4.48407e-05	-2.07356	-4.9349e-10
108663634	chr12:108663634:T:C	2.00703e-14	-3.15636e-10	-1.11809	9.81285e-05	-3.15636e-10	-1.3087	9.71922e-05	-3.15636e-10	-1.29999
108663673	chr12:108663673:T:C	1.7463e-14	0.0342664	-1.29151	0.00433854	3.85058	-1.37027	0.000263185	1.12315	-1.42697
108664033	chr12:108664033:A:C	2.5923e-15	-2.01501	-1.14977	2.04969e-05	-1.8938	-0.980896	1.79271e-05	-2.00494	-0.985424
108666963	chr12:108666963:G:A	9.70924e-15	-0.943708	-0.900541	5.162e-05	-1.25314	-0.697931	3.61261e-05	-1.54496	-0.744703
108667009	chr12:108667009:A:G	1.83393e-14	0.0871445	-1.29543	0.00467539	3.92857	-1.37348	0.000278172	1.18102	-1.42946
108667072	chr12:108667072:G:A	7.71806e-15	-2.07376	-4.9349e-10	4.63453e-05	-2.05885	-4.9349e-10	4.52642e-05	-2.06416	-4.9349e-10
108667330	chr12:108667330:G:T	2.18217e-14	0.0354045	-1.06983	0.00623622	3.81574	-0.972586	0.00039408	1.15987	-1.06
108667755	chr12:108667755:T:G	1.99689e-14	0.169269	-1.29242	0.00538123	4.06671	-1.37101	0.000308442	1.2824	-1.42754
108667988	chr12:108667988:C:T	2.10081e-14	-3.15636e-10	-1.07242	0.000101486	-3.15636e-10	-1.27505	0.000100548	-3.15636e-10	-1.26604
108668265	chr12:108668265:G:A	1.67153e-14	-3.15636e-10	-1.301	0.000107932	-3.15636e-10	-1.21347	0.000105217	-3.15636e-10	-1.22065
108668369	chr12:108668369:C:T	1.44805e-14	-3.15636e-10	-1.44453	8.28037e-05	-3.15636e-10	-1.4785	8.15374e-05	-3.15636e-10	-1.47561
108668422	chr12:108668422:T:C	2.25206e-14	0.170218	-1.17311	0.00594993	4.06875	-1.27259	0.000335252	1.28402	-1.34582
108668645	chr12:108668645:T:C	2.11434e-14	0.103774	-1.16977	0.00535035	3.95972	-1.26978	0.000310102	1.2037	-1.34347
108668905	chr12:108668905:T:C	2.29394e-14	0.184448	-1.16892	0.00611358	4.09238	-1.26909	0.000342103	1.30133	-1.3429
108669463	chr12:108669463:T:G	1.3835e-14	-3.15636e-10	-1.49013	8.30657e-05	-3.15636e-10	-1.47534	8.17113e-05	-3.15636e-10	-1.47348
108669500	chr12:108669500:G:T	1.73508e-14	0.0588748	-1.32256	0.00434058	3.87557	-1.39478	0.000262689	1.14017	-1.44587
108670182	chr12:108670182:A:G	1.6245e-14	0.0309614	-1.3605	0.00447943	3.7934	-1.28113	0.000294916	1.14525	-1.33523
108670816	chr12:108670816:G:T	1.41014e-14	-1.47106	-4.9349e-10	9.63675e-05	-1.32681	-4.9349e-10	0.000102835	-1.24355	-4.9349e-10
108671164	chr12:108671164:G:A	1.42046e-14	-3.15636e-10	-1.46376	8.06852e-05	-3.15636e-10	-1.50442	8.00034e-05	-3.15636e-10	-1.49461
108671385	chr12:108671385:A:G	2.00811e-14	-0.270375	-0.847174	0.00371294	3.2995	-0.974898	0.00024873	0.726235	-1.08654
108671700	chr12:108671700:C:T	1.99545e-14	-3.15636e-10	-1.12387	9.77866e-05	-3.15636e-10	-1.31219	9.68454e-05	-3.15636e-10	-1.30356
108671800	chr12:108671800:T:C	4.53239e-15	-1.5428	-1.06328	9.9223e-05	-0.0978061	-1.1998	7.85524e-05	-0.354596	-1.15831
108672036	chr12:108672036:T:C	8.12828e-15	-1.14926	-0.872722	4.35632e-05	-1.42723	-0.693532	3.17663e-05	-1.68244	-0.735831
108672165	chr12:108672165:A:G	1.73089e-14	-3.15636e-10	-1.26611	0.000117277	-3.15636e-10	-1.13044	0.000113184	-3.15636e-10	-1.14766
108673018	chr12:108673018:C:T	1.39822e-14	-3.15636e-10	-1.47955	8.3782e-05	-3.15636e-10	-1.46676	8.20615e-05	-3.15636e-10	-1.46921
108673845	chr12:108673845:T:C	1.48707e-14	-3.15636e-10	-1.41793	9.68386e-05	-3.15636e-10	-1.32193	9.3705e-05	-3.15636e-10	-1.33652
108674328	chr12:108674328:C:T	1.36959e-14	-3.15636e-10	-1.50023	8.196e-05	-3.15636e-10	-1.48874	8.06019e-05	-3.15636e-10	-1.48715
108674434	chr12:108674434:G:A	1.80446e-14	-0.00358681	-1.22089	0.00424957	3.75785	-1.29825	0.00026107	1.05451	-1.3664
108674527	chr12:108674527:G:A	1.44948e-14	-0.218641	-1.22489	0.00333492	3.43307	-1.21584	0.000235972	0.874778	-1.28774
108674867	chr12:108674867:A:C	3.27258e-14	-3.15636e-10	-0.629164	0.000137512	-3.15636e-10	-0.971266	0.000133255	-3.15636e-10	-0.984412
108675709	chr12:108675709:C:A	1.69207e-14	-3.15636e-10	-1.28879	0.000109442	-3.15636e-10	-1.19958	0.000106657	-3.15636e-10	-1.20705
108675924	chr12:108675924:C:T	2.34352e-15	-1.98677	-1.2789	1.65444e-05	-1.90885	-1.18007	1.45856e-05	-2.01831	-1.17834
108676740	chr12:108676740:C:T	2.38774e-14	-3.15636e-10	-0.944396	0.000115789	-3.15636e-10	-1.1432	0.00011369	-3.15636e-10	-1.1432
108676837	chr12:108676837:C:A	1.73201e-14	-3.15636e-10	-1.26546	0.00011744	-3.15636e-10	-1.12905	0.000113351	-3.15636e-10	-1.14619
108677183	chr12:108677183:C:T	4.72843e-15	-1.83922	-0.724514	1.90295e-05	-1.97375	-0.97524	1.83939e-05	-1.99224	-0.972415
108677367	chr12:108677367:C:T	7.89696e-15	-2.05085	-4.9349e-10	4.57481e-05	-2.07183	-4.9349e-10	4.48311e-05	-2.07377	-4.9349e-10
108677572	chr12:108677572:G:A	1.36139e-14	-3.15636e-10	-1.50624	8.52275e-05	-3.15636e-10	-1.44965	8.31753e-05	-3.15636e-10	-1.45573
108677909	chr12:108677909:C:T	1.6014e-14	0.0354485	-1.37931	0.00428393	3.89947	-1.43182	0.000276353	1.21519	-1.47019
108678083	chr12:108678083:T:C	1.45976e-14	-3.15636e-10	-1.43647	9.43355e-05	-3.15636e-10	-1.34812	9.13865e-05	-3.15636e-10	-1.36158
108678713	chr12:108678713:T:C	1.34928e-14	-3.15636e-10	-1.51517	8.09116e-05	-3.15636e-10	-1.50162	7.88368e-05	-3.15636e-10	-1.5093
108679552	chr12:108679552:C:T	2.93491e-14	-3.15636e-10	-0.738065	0.000125455	-3.15636e-10	-1.06302	0.000121964	-3.15636e-10	-1.07295
108679562	chr12:108679562:C:T	2.66901e-14	0.0414707	-0.874506	0.00729133	3.81254	-0.813076	0.000451858	1.15946	-0.922768
108680584	chr12:108680584:C:T	1.29812e-13	-3.15636e-10	0.748761	0.000671033	-3.15636e-10	0.613843	0.000675507	-3.15636e-10	0.638788
108681407	chr12:108681407:T:A	1.53182e-14	-3.15636e-10	-1.38829	9.71268e-05	-3.15636e-10	-1.31896	9.55302e-05	-3.15636e-10	-1.31723
108682549	chr12:108682549:C:T	2.58165e-14	-3.15636e-10	-0.866313	0.000158499	-3.15636e-10	-0.829228	0.000154582	-3.15636e-10	-0.83595
108683396	chr12:108683396:G:A	1.86629e-14	0.0982413	-1.28903	0.00474864	3.93991	-1.36927	0.000280895	1.18759	-1.42628
108683765	chr12:108683765:A:T	8.44848e-15	-1.98334	-4.9349e-10	7.16535e-05	-1.62313	-4.9349e-10	6.63173e-05	-1.68222	-4.9349e-10
108683905	chr12:108683905:A:AT	2.01081e-14	-1.1162	-4.9349e-10	0.000650282	0.58243	-4.9349e-10	0.000542344	0.419225	-4.9349e-10
108684139	chr12:108684139:A:G	1.78052e-14	0.107575	-1.34541	0.00512683	3.90642	-1.25915	0.000327444	1.23076	-1.31611
108684208	chr12:108684208:T:C	1.51628e-14	-3.15636e-10	-1.39848	9.2001e-05	-3.15636e-10	-1.37318	9.03689e-05	-3.15636e-10	-1.37277
108684678	chr12:108684678:C:T	1.02189e-13	-3.15636e-10	0.5095	0.00059674	-3.15636e-10	0.496506	0.000561199	-3.15636e-10	0.453401
108685126	chr12:108685126:A:T	1.35533e-14	-3.15636e-10	-1.5107	8.47715e-05	-3.15636e-10	-1.45501	8.25654e-05	-3.15636e-10	-1.46308
108686094	chr12:108686094:C:T	1.42823e-14	-3.15636e-10	-1.45831	8.1462e-05	-3.15636e-10	-1.49484	7.98674e-05	-3.15636e-10	-1.49631
108686254	chr12:108686254:C:T	1.67119e-14	0.139248	-1.44046	0.00464755	3.92692	-1.3778	0.000301103	1.24906	-1.41828
108686299	chr12:108686299:C:T	7.88997e-15	-2.05173	-4.9349e-10	4.57368e-05	-2.07207	-4.9349e-10	4.48315e-05	-2.07376	-4.9349e-10
108686329	chr12:108686329:T:C	2.72658e-14	-3.15636e-10	-0.811693	0.000118596	-3.15636e-10	-1.11925	0.000115359	-3.15636e-10	-1.12863
108686791	chr12:108686791:T:C	1.44453e-14	-3.15636e-10	-1.44696	9.0873e-05	-3.15636e-10	-1.38551	8.92713e-05	-3.15636e-10	-1.385
108686869	chr12:108686869:G:A	2.42714e-14	-3.15636e-10	-0.928028	0.000117233	-3.15636e-10	-1.13081	0.00011507	-3.15636e-10	-1.13113
108687804	chr12:108687804:A:G	1.63785e-14	-3.15636e-10	-1.32136	0.000112726	-3.15636e-10	-1.17001	0.000110857	-3.15636e-10	-1.16843
108688447	chr12:108688447:CA:C	2.17404e-14	-1.03815	-4.9349e-10	0.000740901	0.712892	-4.9349e-10	0.000614913	0.544805	-4.9349e-10
108688689	chr12:108688689:C:G	7.47075e-15	-1.17053	-0.935799	4.13564e-05	-1.43195	-0.740802	3.01143e-05	-1.68717	-0.784502
108688703	chr12:108688703:T:A	1.64392e-14	-3.15636e-10	-1.31766	0.000113254	-3.15636e-10	-1.16534	0.000111376	-3.15636e-10	-1.16376
108688725	chr12:108688725:G:A	8.19941e-15	-2.01326	-4.9349e-10	4.59535e-05	-2.06734	-4.9349e-10	4.49721e-05	-2.07063	-4.9349e-10
108688914	chr12:108688914:C:T	2.38802e-14	-3.15636e-10	-0.944278	0.000115743	-3.15636e-10	-1.1436	0.000113555	-3.15636e-10	-1.14438
108688946	chr12:108688946:G:T	8.26605e-15	-0.819161	-1.18601	0.000377983	1.34323	-1.30335	0.000306956	1.15071	-1.30068
108689370	chr12:108689370:C:T	1.63481e-14	-3.15636e-10	-1.32322	0.000112424	-3.15636e-10	-1.1727	0.000110561	-3.15636e-10	-1.17111
108690285	chr12:108690285:AAAAGGAGGTG:A	2.24772e-14	0.170887	-1.17571	0.00591679	4.06538	-1.27481	0.000333284	1.27998	-1.34767
108691027	chr12:108691027:T:C	1.56886e-14	-3.15636e-10	-1.36439	0.000108631	-3.15636e-10	-1.20702	0.000104865	-3.15636e-10	-1.224
108691080	chr12:108691080:T:C	2.92752e-15	-2.05817	-0.985003	2.91375e-05	-1.74398	-0.778973	2.41025e-05	-1.91018	-0.784174
108691113	chr12:108691113:A:G	1.84194e-15	-2.01028	-1.49622	1.35925e-05	-2.06297	-1.22249	1.2601e-05	-2.07264	-1.27026
108691200	chr12:108691200:CA:C	2.96916e-14	0.135205	-0.861668	0.00735917	3.99897	-0.990242	0.000405381	1.23106	-1.1029
108691634	chr12:108691634:C:T	2.2711e-14	0.177592	-1.17207	0.0060032	4.07681	-1.27174	0.000336943	1.28834	-1.3451
108692019	chr12:108692019:T:A	1.98808e-14	-1.12757	-4.9349e-10	0.000144789	-0.919701	-4.9349e-10	0.000157097	-0.819809	-4.9349e-10
108692847	chr12:108692847:G:C	9.47183e-15	-1.05119	-0.817819	5.09747e-05	-1.33483	-0.628815	3.63548e-05	-1.61041	-0.672942
108693210	chr12:108693210:T:C	1.44584e-14	-3.15636e-10	-1.44605	8.38676e-05	-3.15636e-10	-1.46574	8.21634e-05	-3.15636e-10	-1.46796
108693217	chr12:108693217:T:C	1.99131e-14	0.111608	-1.23756	0.0056842	3.90059	-1.15012	0.00035893	1.22697	-1.22051
108693393	chr12:108693393:G:A	8.67897e-15	-1.95642	-4.9349e-10	6.91454e-05	-1.65876	-4.9349e-10	7.09313e-05	-1.61496	-4.9349e-10
108693760	chr12:108693760:A:G	1.26426e-14	-2.03752	0.45727	6.53764e-05	-1.86129	0.146476	5.76292e-05	-1.98823	0.165587
108693837	chr12:108693837:G:A	3.1899e-14	-3.15636e-10	-0.654752	0.000125613	-3.15636e-10	-1.06177	0.000123204	-3.15636e-10	-1.06283
108693867	chr12:108693867:C:T	8.37516e-15	-1.99206	-4.9349e-10	4.64495e-05	-2.05661	-4.9349e-10	4.53479e-05	-2.06231	-4.9349e-10
108693869	chr12:108693869:G:A	2.19513e-14	-1.0285	-4.9349e-10	0.000750785	0.726145	-4.9349e-10	0.000622658	0.557322	-4.9349e-10
108693967	chr12:108693967:G:T	1.76272e-15	-2.04077	-1.5097	1.2607e-05	-2.07299	-1.28773	1.20046e-05	-2.06185	-1.32954
108694033	chr12:108694033:G:A	1.65657e-14	-3.15636e-10	-1.30999	0.000106372	-3.15636e-10	-1.22804	0.000103739	-3.15636e-10	-1.2348
108694320	chr12:108694320:A:G	1.73019e-15	-2.05433	-1.51476	1.10218e-05	-2.02361	-1.47149	1.09999e-05	-2.00317	-1.47561
108695131	chr12:108695131:C:A	1.34929e-14	-3.15636e-10	-1.51517	8.06538e-05	-3.15636e-10	-1.50481	7.93344e-05	-3.15636e-10	-1.503
108695521	chr12:108695521:C:T	3.72714e-14	-3.15636e-10	-0.499102	0.000152353	-3.15636e-10	-0.868777	0.000147421	-3.15636e-10	-0.88338
108695566	chr12:108695566:C:G	2.30927e-14	-3.15636e-10	-0.977809	0.000117789	-3.15636e-10	-1.12608	0.000116035	-3.15636e-10	-1.12279
108695618	chr12:108695618:G:A	1.84893e-15	-1.99926	-1.50346	1.32021e-05	-2.05978	-1.25482	1.22273e-05	-2.07343	-1.29957
108696263	chr12:108696263:C:T	2.35773e-15	-2.0266	-1.23303	1.82407e-05	-1.8418	-1.14952	1.56724e-05	-1.97714	-1.14764
108696805	chr12:108696805:G:T	1.8591e-14	0.0997438	-1.29439	0.00475783	3.94521	-1.37264	0.000281252	1.19139	-1.42881
108697313	chr12:108697313:T:C	7.20886e-15	-1.2257	-0.916321	3.94866e-05	-1.48429	-0.734728	2.91389e-05	-1.72745	-0.777147
108697996	chr12:108697996:T:A	1.44536e-14	-3.15636e-10	-1.44638	8.3886e-05	-3.15636e-10	-1.46552	8.21882e-05	-3.15636e-10	-1.46766
108698233	chr12:108698233:A:G	1.39949e-14	-3.15636e-10	-1.47864	8.16269e-05	-3.15636e-10	-1.49282	8.00006e-05	-3.15636e-10	-1.49464
108698243	chr12:108698243:C:T	1.82297e-14	-3.15636e-10	-1.21428	0.000132496	-3.15636e-10	-1.00842	0.000127433	-3.15636e-10	-1.02909
108698941	chr12:108698941:C:T	2.16496e-14	0.0378676	-1.08021	0.0061887	3.81775	-0.982248	0.000391155	1.16149	-1.06907
108699020	chr12:108699020:C:T	1.99532e-14	0.0481325	-1.17207	0.00481294	3.85583	-1.27174	0.000286411	1.12586	-1.3451
108699533	chr12:108699533:C:T	2.08682e-14	-3.15636e-10	-1.0791	0.000101004	-3.15636e-10	-1.27981	0.000100062	-3.15636e-10	-1.27088
108699812	chr12:108699812:T:C	5.04355e-15	-1.8204	-0.678813	2.46813e-05	-1.89096	-0.797973	2.40129e-05	-1.9321	-0.765979
108700107	chr12:108700107:TCCATTGTGATGAGATGTA:T	1.44136e-14	-1.44915	-4.9349e-10	6.38873e-05	-1.73786	-4.9349e-10	6.07369e-05	-1.77012	-4.9349e-10
108700715	chr12:108700715:A:G	1.32486e-14	-1.53343	-4.9349e-10	7.60836e-05	-1.56314	-4.9349e-10	7.8061e-05	-1.51919	-4.9349e-10
108700887	chr12:108700887:TATA:T	1.54342e-14	-3.15636e-10	-1.38074	9.38158e-05	-3.15636e-10	-1.35364	9.21507e-05	-3.15636e-10	-1.35325
108701013	chr12:108701013:A:ACT	7.80956e-15	-2.06198	-4.9349e-10	4.89255e-05	-2.00468	-4.9349e-10	4.72765e-05	-2.02066	-4.9349e-10
108701014	chr12:108701014:GA:G	7.80984e-15	-2.06194	-4.9349e-10	4.89202e-05	-2.00478	-4.9349e-10	4.72721e-05	-2.02076	-4.9349e-10
108701361	chr12:108701361:A:G	3.06593e-15	-1.5117	-1.48527	1.49058e-05	-1.76882	-1.42441	1.25977e-05	-1.88873	-1.45443
108702047	chr12:108702047:G:T	1.7384e-14	-3.15636e-10	-1.26177	0.000118206	-3.15636e-10	-1.12255	0.000113748	-3.15636e-10	-1.14269
108702647	chr12:108702647:T:C	1.35721e-14	-3.15636e-10	-1.50931	8.51634e-05	-3.15636e-10	-1.4504	8.29188e-05	-3.15636e-10	-1.45881
108704450	chr12:108704450:C:T	2.53644e-15	-1.80289	-1.38368	1.29337e-05	-1.95076	-1.38438	1.24705e-05	-1.97118	-1.38213
108705691	chr12:108705691:C:G	1.36949e-14	-3.15636e-10	-1.5003	7.98056e-05	-3.15636e-10	-1.51538	7.84835e-05	-3.15636e-10	-1.51379
108705816	chr12:108705816:A:G	1.36851e-14	-3.15636e-10	-1.50102	8.63284e-05	-3.15636e-10	-1.43682	8.42021e-05	-3.15636e-10	-1.44345
108706008	chr12:108706008:G:A	2.13256e-15	-2.02568	-1.33432	1.00924e-05	-2.06882	-1.51437	9.89458e-06	-2.06932	-1.51537
108706628	chr12:108706628:T:C	1.48257e-14	-3.15636e-10	-1.42097	9.64213e-05	-3.15636e-10	-1.32625	9.33186e-05	-3.15636e-10	-1.34066
108706647	chr12:108706647:C:T	1.86304e-14	0.100823	-1.29335	0.00477611	3.94821	-1.3718	0.00028233	1.19456	-1.42816
108706727	chr12:108706727:C:T	1.97692e-15	-2.01977	-1.41602	1.03677e-05	-2.06754	-1.48874	1.00313e-05	-2.07041	-1.50056
108706732	chr12:108706732:C:A	2.67089e-15	-2.00978	-1.12513	2.17502e-05	-1.8654	-0.949955	1.87141e-05	-1.99184	-0.955557
108706746	chr12:108706746:G:A	2.28276e-14	-0.989358	-4.9349e-10	0.000113519	-1.16301	-4.9349e-10	0.000121538	-1.07645	-4.9349e-10
108706747	chr12:108706747:C:T	2.32827e-14	-0.969617	-4.9349e-10	0.000115597	-1.14487	-4.9349e-10	0.000123864	-1.05749	-4.9349e-10
108709023	chr12:108709023:T:C	2.61649e-15	-1.74817	-1.40733	1.31241e-05	-1.91261	-1.40792	1.2614e-05	-1.93615	-1.40572
108709207	chr12:108709207:T:A	7.86318e-15	-0.995517	-1.05962	4.0816e-05	-1.29106	-0.894839	2.89974e-05	-1.57526	-0.934212
108709579	chr12:108709579:C:A	1.39154e-14	-3.15636e-10	-1.48433	9.01609e-05	-3.15636e-10	-1.39338	8.75532e-05	-3.15636e-10	-1.40443
108709637	chr12:108709637:C:A	1.35781e-14	-3.15636e-10	-1.50887	8.45985e-05	-3.15636e-10	-1.45706	8.25952e-05	-3.15636e-10	-1.46272
108709839	chr12:108709839:A:G	2.29765e-15	-2.03461	-1.25083	1.81203e-05	-1.82776	-1.17018	1.54925e-05	-1.96784	-1.16848
108709897	chr12:108709897:T:G	2.27236e-15	-1.99105	-1.30545	1.6466e-05	-1.93045	-1.16323	1.46061e-05	-2.02696	-1.16828
108710402	chr12:108710402:A:T	1.42037e-14	-3.15636e-10	-1.46383	8.11774e-05	-3.15636e-10	-1.49834	7.9683e-05	-3.15636e-10	-1.49862
108710622	chr12:108710622:T:C	1.37609e-14	-3.15636e-10	-1.49549	7.98329e-05	-3.15636e-10	-1.51504	7.84134e-05	-3.15636e-10	-1.51468
108710712	chr12:108710712:T:C	1.36849e-14	-3.15636e-10	-1.50104	7.98061e-05	-3.15636e-10	-1.51538	7.83607e-05	-3.15636e-10	-1.51535
108711453	chr12:108711453:G:A	2.68919e-14	-3.15636e-10	-0.825502	0.000117303	-3.15636e-10	-1.13022	0.000114143	-3.15636e-10	-1.13922
108711725	chr12:108711725:G:A	7.77167e-15	-2.06684	-4.9349e-10	4.61624e-05	-2.06281	-4.9349e-10	4.57354e-05	-2.0538	-4.9349e-10
108711897	chr12:108711897:T:G	4.91583e-14	-3.15636e-10	-0.222281	0.000222715	-3.15636e-10	-0.489081	0.000224124	-3.15636e-10	-0.464476
108712179	chr12:108712179:T:C	9.52889e-15	-1.863	-4.9349e-10	4.92915e-05	-1.99722	-4.9349e-10	4.77867e-05	-2.00993	-4.9349e-10
108712305	chr12:108712305:G:A	1.51575e-14	-3.15636e-10	-1.39883	9.19679e-05	-3.15636e-10	-1.37353	9.03379e-05	-3.15636e-10	-1.37312
108712611	chr12:108712611:A:G	1.34901e-14	-3.15636e-10	-1.51537	8.09232e-05	-3.15636e-10	-1.50147	7.88808e-05	-3.15636e-10	-1.50874
108712761	chr12:108712761:A:C	5.88467e-15	-2.06013	-0.284845	2.27479e-05	-1.84495	-0.925554	2.14122e-05	-1.97869	-0.834027
108713003	chr12:108713003:CAAAG:C	2.63654e-14	-3.15636e-10	-0.845276	0.000162005	-3.15636e-10	-0.807351	0.00015793	-3.15636e-10	-0.814521
108714119	chr12:108714119:A:G	2.29753e-15	-1.97329	-1.3122	1.58925e-05	-1.9284	-1.20073	1.40968e-05	-2.02928	-1.20145
108714720	chr12:108714720:G:A	2.89291e-14	-3.15636e-10	-0.752479	0.00012581	-3.15636e-10	-1.0602	0.000122026	-3.15636e-10	-1.07244
108715039	chr12:108715039:A:G	2.22614e-14	-3.15636e-10	-1.01447	0.000106527	-3.15636e-10	-1.22658	0.00010566	-3.15636e-10	-1.21645
108715318	chr12:108715318:CATA:C	9.53625e-15	-1.86223	-4.9349e-10	5.56836e-05	-1.87529	-4.9349e-10	5.60333e-05	-1.85073	-4.9349e-10
108715444	chr12:108715444:A:G	3.52592e-14	-3.15636e-10	-0.554602	0.00014572	-3.15636e-10	-0.913288	0.000141056	-3.15636e-10	-0.92752
108715505	chr12:108715505:A:G	2.0787e-14	0.210884	-1.29388	0.00569065	4.1239	-1.3723	0.000321081	1.32355	-1.42853
108715542	chr12:108715542:C:A	1.44491e-14	-3.15636e-10	-1.4467	9.08918e-05	-3.15636e-10	-1.38531	8.92934e-05	-3.15636e-10	-1.38475
108715926	chr12:108715926:A:G	1.20364e-14	-2.01299	0.383595	5.77594e-05	-1.91352	0.0748327	5.19636e-05	-2.02006	0.0939279
108716757	chr12:108716757:C:T	4.70839e-14	-3.15636e-10	-0.265397	0.00023167	-3.15636e-10	-0.44966	0.000236636	-3.15636e-10	-0.410151
108717066	chr12:108717066:G:A	1.1821e-13	-3.15636e-10	0.65514	0.000694796	-3.15636e-10	0.648644	0.000651493	-3.15636e-10	0.602592
108719465	chr12:108719465:T:C	1.90686e-14	0.125519	-1.2948	0.00506799	4.00866	-1.37293	0.000295134	1.23979	-1.42904
108720196	chr12:108720196:A:G	1.86285e-14	-3.15636e-10	-1.19264	9.83507e-05	-3.15636e-10	-1.30644	9.64432e-05	-3.15636e-10	-1.30772
108720305	chr12:108720305:T:A	2.17769e-15	-2.03247	-1.30659	1.70303e-05	-1.83104	-1.22894	1.45642e-05	-1.97007	-1.22804
108720668	chr12:108720668:C:T	8.95244e-15	-0.437181	-1.48822	0.00021988	1.0098	-1.51169	0.000174639	0.797837	-1.51179
108721251	chr12:108721251:C:T	2.60783e-15	-2.03852	-1.12029	1.29023e-05	-2.01985	-1.31772	1.33365e-05	-1.99241	-1.29376
108721770	chr12:108721770:ACAGGACGAGTGCC:A	1.3755e-14	-3.15636e-10	-1.49592	7.9829e-05	-3.15636e-10	-1.51509	7.84079e-05	-3.15636e-10	-1.51475
108721801	chr12:108721801:A:T	2.36384e-14	-3.15636e-10	-0.954453	0.000120047	-3.15636e-10	-1.10709	0.000118353	-3.15636e-10	-1.103
108721979	chr12:108721979:G:A	1.53159e-14	0.0543091	-1.44274	0.0040492	3.79183	-1.38053	0.000271393	1.14746	-1.42057
108721989	chr12:108721989:AC:A	2.50298e-14	0.059172	-0.956433	0.00641026	3.7842	-0.913516	0.000379285	1.08147	-1.01986
108722068	chr12:108722068:A:C	1.7699e-14	-0.00229018	-1.24153	0.00421884	3.7839	-1.33156	0.000258451	1.07396	-1.39593
108722506	chr12:108722506:C:T	3.87898e-14	-3.15636e-10	-0.459169	0.000185515	-3.15636e-10	-0.671838	0.000186738	-3.15636e-10	-0.646968
108722598	chr12:108722598:G:A	2.87102e-14	-3.15636e-10	-0.760076	0.000134972	-3.15636e-10	-0.989908	0.000132486	-3.15636e-10	-0.9902
108722946	chr12:108722946:C:T	2.04956e-14	-3.15636e-10	-1.09712	9.87189e-05	-3.15636e-10	-1.3027	9.76132e-05	-3.15636e-10	-1.29566
108723104	chr12:108723104:A:G	1.39099e-14	-3.15636e-10	-1.48473	8.49856e-05	-3.15636e-10	-1.45249	8.30024e-05	-3.15636e-10	-1.45781
108723218	chr12:108723218:C:A	1.77393e-14	-3.15636e-10	-1.24154	0.000115512	-3.15636e-10	-1.1456	0.000112516	-3.15636e-10	-1.15358
108723300	chr12:108723300:C:A	1.74934e-14	-3.15636e-10	-1.2555	0.000119201	-3.15636e-10	-1.11416	0.000114696	-3.15636e-10	-1.13439
108723475	chr12:108723475:T:C	1.67234e-14	-3.15636e-10	-1.30052	0.000112398	-3.15636e-10	-1.17293	0.000108594	-3.15636e-10	-1.18906
108723602	chr12:108723602:C:A	1.60428e-14	0.102025	-1.44409	0.00438913	3.87375	-1.38184	0.000288122	1.20842	-1.42171
108724104	chr12:108724104:C:T	8.17946e-15	-2.0157	-4.9349e-10	4.58945e-05	-2.06863	-4.9349e-10	4.49328e-05	-2.07151	-4.9349e-10
108724213	chr12:108724213:C:T	2.32209e-14	0.271463	-1.24374	0.00739362	4.16925	-1.15585	0.000436192	1.42719	-1.22578
108724938	chr12:108724938:C:T	2.0585e-14	-1.09276	-4.9349e-10	0.000677156	0.622926	-4.9349e-10	0.000563875	0.458158	-4.9349e-10
108725106	chr12:108725106:A:G	6.83117e-15	-0.912378	-1.28345	0.000297657	1.17994	-1.37897	0.000242567	0.992272	-1.37767
108725161	chr12:108725161:T:C	1.35908e-14	-3.15636e-10	-1.50794	8.13263e-05	-3.15636e-10	-1.49651	7.96731e-05	-3.15636e-10	-1.49874
108725272	chr12:108725272:A:G	1.38263e-14	-3.15636e-10	-1.49076	7.98991e-05	-3.15636e-10	-1.51421	7.84986e-05	-3.15636e-10	-1.51359
108725356	chr12:108725356:A:T	1.38294e-14	-3.15636e-10	-1.49053	7.99031e-05	-3.15636e-10	-1.51416	7.85033e-05	-3.15636e-10	-1.51353
108725520	chr12:108725520:C:T	1.39746e-14	-3.15636e-10	-1.48009	8.39964e-05	-3.15636e-10	-1.4642	8.26476e-05	-3.15636e-10	-1.46209
108725640	chr12:108725640:G:A	1.39858e-14	-3.15636e-10	-1.47928	8.40888e-05	-3.15636e-10	-1.4631	8.27428e-05	-3.15636e-10	-1.46094
108725662	chr12:108725662:T:C	4.98765e-14	-3.15636e-10	-0.207776	0.000168008	-3.15636e-10	-0.770963	0.00016492	-3.15636e-10	-0.771215
108725874	chr12:108725874:C:A	1.66249e-14	-3.15636e-10	-1.30643	0.000107182	-3.15636e-10	-1.22045	0.000104479	-3.15636e-10	-1.22769
108726068	chr12:108726068:C:T	1.45954e-14	-3.15636e-10	-1.43662	9.43147e-05	-3.15636e-10	-1.34834	9.13663e-05	-3.15636e-10	-1.3618
108726171	chr12:108726171:A:C	1.45197e-14	-3.15636e-10	-1.44182	8.20127e-05	-3.15636e-10	-1.4881	8.06764e-05	-3.15636e-10	-1.48623
108726241	chr12:108726241:T:C	1.37826e-14	-3.15636e-10	-1.49392	7.98516e-05	-3.15636e-10	-1.51481	7.84389e-05	-3.15636e-10	-1.51436
108726298	chr12:108726298:A:G	1.86776e-14	-3.15636e-10	-1.19	0.000101952	-3.15636e-10	-1.27047	0.000100404	-3.15636e-10	-1.26747
108727371	chr12:108727371:G:A	7.78363e-15	-2.0653	-4.9349e-10	4.57373e-05	-2.07206	-4.9349e-10	4.50045e-05	-2.06991	-4.9349e-10
108727648	chr12:108727648:C:T	1.43119e-14	-3.15636e-10	-1.45624	9.01604e-05	-3.15636e-10	-1.39338	8.8253e-05	-3.15636e-10	-1.39647
108727670	chr12:108727670:T:C	3.03425e-14	-0.704778	-4.9349e-10	0.000196896	-0.612302	-4.9349e-10	0.000204945	-0.553934	-4.9349e-10
108727919	chr12:108727919:G:A	1.79103e-15	-2.01931	-1.51523	1.1749e-05	-2.06733	-1.36387	1.1122e-05	-2.07056	-1.3972
108727983	chr12:108727983:A:G	2.38976e-14	0.234053	-1.1776	0.0065542	4.16868	-1.27579	0.000360634	1.35955	-1.34836
108728113	chr12:108728113:A:G	1.69201e-14	-3.15636e-10	-1.28882	0.000109436	-3.15636e-10	-1.19964	0.000106649	-3.15636e-10	-1.20713
108728247	chr12:108728247:A:G	1.69212e-14	-3.15636e-10	-1.28876	0.000109445	-3.15636e-10	-1.19956	0.000106659	-3.15636e-10	-1.20704
108728679	chr12:108728679:A:C	2.2359e-15	-2.05626	-1.25643	2.00954e-05	-1.75275	-1.14173	1.67424e-05	-1.91667	-1.14206
108728739	chr12:108728739:A:G	1.37708e-14	-3.15636e-10	-1.49478	7.98413e-05	-3.15636e-10	-1.51493	7.84251e-05	-3.15636e-10	-1.51453
108728878	chr12:108728878:A:C	1.69109e-14	0.00729823	-1.29667	0.00404536	3.78434	-1.37398	0.000250296	1.07573	-1.42976
108729288	chr12:108729288:A:G	1.05356e-14	-1.9473	0.184729	9.59629e-05	-0.963008	-0.368005	8.01781e-05	-1.24251	-0.249912
108729388	chr12:108729388:GGTAT:G	2.04491e-14	0.197774	-1.29716	0.00553949	4.09909	-1.37441	0.000315423	1.30733	-1.43009
108730007	chr12:108730007:C:A	1.56842e-14	-1.36468	-4.9349e-10	6.72902e-05	-1.68596	-4.9349e-10	6.36105e-05	-1.7239	-4.9349e-10
108730121	chr12:108730121:G:A	1.67379e-14	-3.15636e-10	-1.29965	0.00011246	-3.15636e-10	-1.17238	0.000108641	-3.15636e-10	-1.18862
108730122	chr12:108730122:A:G	1.67379e-14	-3.15636e-10	-1.29965	0.00011246	-3.15636e-10	-1.17238	0.000108641	-3.15636e-10	-1.18862
108730353	chr12:108730353:C:G	1.9534e-15	-1.97117	-1.47659	1.26698e-05	-1.92992	-1.42584	1.1221e-05	-2.02947	-1.42942
108730938	chr12:108730938:A:G	6.23469e-15	-1.65564	-0.631561	7.7331e-05	-0.406817	-1.14006	4.58846e-05	-0.920896	-1.12965
108731171	chr12:108731171:T:C	4.54859e-14	-3.15636e-10	-0.299926	0.000202919	-3.15636e-10	-0.58217	0.00019809	-3.15636e-10	-0.587951
108731419	chr12:108731419:A:C	9.20583e-15	-1.89749	-4.9349e-10	5.61451e-05	-1.86704	-4.9349e-10	5.76259e-05	-1.8227	-4.9349e-10
108731719	chr12:108731719:G:T	1.01963e-14	-0.59882	-1.19648	0.00055431	1.73665	-1.31391	0.000444364	1.53285	-1.31288
108731933	chr12:108731933:C:G	1.36153e-14	-3.15636e-10	-1.50613	7.98519e-05	-3.15636e-10	-1.5148	7.8375e-05	-3.15636e-10	-1.51517
108732461	chr12:108732461:G:A	3.0398e-14	-3.15636e-10	-0.70295	0.000188073	-3.15636e-10	-0.658147	0.000183014	-3.15636e-10	-0.66711
108733530	chr12:108733530:T:G	7.8751e-15	-2.05362	-4.9349e-10	4.56659e-05	-2.07362	-4.9349e-10	4.48345e-05	-2.0737	-4.9349e-10
108734405	chr12:108734405:T:A	7.76172e-15	-2.06812	-4.9349e-10	4.99993e-05	-1.98297	-4.9349e-10	5.02149e-05	-1.96036	-4.9349e-10
108734886	chr12:108734886:T:C	1.50478e-14	-2.06353	0.657439	7.89132e-05	-1.54235	0.0157219	6.89033e-05	-1.76704	0.123069
108735090	chr12:108735090:T:G	2.03041e-15	-2.07365	-1.33544	1.06322e-05	-2.07243	-1.45866	1.06507e-05	-2.06568	-1.44537
108735092	chr12:108735092:A:C	4.38518e-15	-1.12506	-1.51404	8.19012e-05	-0.00779577	-1.48167	3.60347e-05	-0.797626	-1.49457
108735753	chr12:108735753:T:C	2.92797e-14	-3.15636e-10	-0.740433	0.000207348	-3.15636e-10	-0.560576	0.000201539	-3.15636e-10	-0.570692
108736672	chr12:108736672:CCTT:C	1.43737e-14	-3.15636e-10	-1.45193	8.17675e-05	-3.15636e-10	-1.49109	8.01588e-05	-3.15636e-10	-1.49267
108737340	chr12:108737340:T:A	4.50878e-14	-3.15636e-10	-0.308715	0.000179402	-3.15636e-10	-0.705346	0.000173502	-3.15636e-10	-0.720485
108737837	chr12:108737837:A:G	9.97046e-15	-1.25225	-0.565451	4.27783e-05	-1.58217	-0.556774	3.51168e-05	-1.73436	-0.583636
108738057	chr12:108738057:C:A	6.0999e-14	-0.00646936	-4.9349e-10	0.000195153	-0.621192	-4.9349e-10	0.000212873	-0.51598	-4.9349e-10
108738287	chr12:108738287:A:C	2.12255e-14	-3.15636e-10	-1.06212	0.000116251	-3.15636e-10	-1.13922	0.000112688	-3.15636e-10	-1.15206
108738343	chr12:108738343:G:A	9.08488e-15	-1.38119	-0.529525	3.86887e-05	-1.67617	-0.563261	3.23035e-05	-1.81107	-0.590428
108739130	chr12:108739130:G:C	2.72488e-14	-3.15636e-10	-0.812319	0.000134441	-3.15636e-10	-0.993852	0.000132622	-3.15636e-10	-0.989171
108739451	chr12:108739451:G:A	8.72514e-15	-1.33083	-0.620292	3.8122e-05	-1.6417	-0.612486	3.1649e-05	-1.78314	-0.63883
108739812	chr12:108739812:C:T	5.02558e-15	-1.13659	-1.36619	8.07797e-05	-0.0361752	-1.46707	3.69648e-05	-0.820627	-1.44608
108740375	chr12:108740375:G:A	1.35333e-14	-3.15636e-10	-1.51217	7.98568e-05	-3.15636e-10	-1.51474	7.84043e-05	-3.15636e-10	-1.5148
108740417	chr12:108740417:A:G	1.14092e-14	-2.06935	0.386439	5.64182e-05	-1.64895	-0.213237	5.05494e-05	-1.84042	-0.113304
108741204	chr12:108741204:A:G	1.0988e-14	-2.06611	0.345586	4.98189e-05	-1.5755	-0.411083	4.34878e-05	-1.79209	-0.3121
108741450	chr12:108741450:A:G	1.41039e-14	-3.15636e-10	-1.47087	8.09183e-05	-3.15636e-10	-1.50154	7.93495e-05	-3.15636e-10	-1.50281
108741538	chr12:108741538:A:G	4.33388e-15	-1.27989	-1.37097	6.47856e-05	-0.254633	-1.46926	3.11817e-05	-0.988062	-1.44878
108741760	chr12:108741760:T:A	7.39343e-14	0.185849	-4.9349e-10	0.000229071	-0.460942	-4.9349e-10	0.000251251	-0.350225	-4.9349e-10
108741880	chr12:108741880:G:A	3.76694e-14	-3.15636e-10	-0.488478	0.000169951	-3.15636e-10	-0.759463	0.000171103	-3.15636e-10	-0.734409
108742286	chr12:108742286:C:T	1.23035e-14	-1.60744	-4.9349e-10	0.000103332	-1.25703	-4.9349e-10	9.62337e-05	-1.3099	-4.9349e-10
108742364	chr12:108742364:T:C	9.74699e-15	-1.84037	-4.9349e-10	5.97547e-05	-1.80473	-4.9349e-10	6.16942e-05	-1.75448	-4.9349e-10
108742681	chr12:108742681:G:A	2.18901e-14	-3.15636e-10	-1.03129	0.000115708	-3.15636e-10	-1.14391	0.00011276	-3.15636e-10	-1.15141
108743260	chr12:108743260:A:C	1.43279e-14	-3.15636e-10	-1.45512	8.6258e-05	-3.15636e-10	-1.43763	8.46668e-05	-3.15636e-10	-1.43795
108743950	chr12:108743950:C:T	1.02418e-14	-1.29679	-0.49406	4.26476e-05	-1.61401	-0.527994	3.51951e-05	-1.76035	-0.555424
108743966	chr12:108743966:C:T	6.37275e-14	-3.15636e-10	0.0372898	0.000320314	-3.15636e-10	-0.125672	0.000305879	-3.15636e-10	-0.153485
108744084	chr12:108744084:G:A	4.85061e-14	-3.15636e-10	-0.235637	0.000189323	-3.15636e-10	-0.651519	0.000182651	-3.15636e-10	-0.669099
108744117	chr12:108744117:C:CT	1.36404e-14	-3.15636e-10	-1.50429	8.02431e-05	-3.15636e-10	-1.50991	7.87626e-05	-3.15636e-10	-1.51024
108744180	chr12:108744180:T:C	4.6845e-15	-1.28214	-1.29093	1.46938e-05	-1.69217	-1.51537	1.2701e-05	-1.82295	-1.51205
108744535	chr12:108744535:A:G	1.43904e-14	-3.15636e-10	-1.45076	8.18273e-05	-3.15636e-10	-1.49036	8.02161e-05	-3.15636e-10	-1.49195
108744561	chr12:108744561:T:C	4.21302e-14	-3.15636e-10	-0.376562	0.000169274	-3.15636e-10	-0.763457	0.000170041	-3.15636e-10	-0.740636
108745508	chr12:108745508:G:T	1.62415e-14	-3.15636e-10	-1.32976	0.000111506	-3.15636e-10	-1.1809	0.000109266	-3.15636e-10	-1.18289
108745515	chr12:108745515:G:A	1.42001e-14	-3.15636e-10	-1.46408	8.06088e-05	-3.15636e-10	-1.50537	7.92609e-05	-3.15636e-10	-1.50393
108745734	chr12:108745734:G:C	1.56461e-14	-3.15636e-10	-1.3671	8.94476e-05	-3.15636e-10	-1.40132	8.74752e-05	-3.15636e-10	-1.40532
108745956	chr12:108745956:G:A	1.47883e-14	-3.15636e-10	-1.42349	8.57443e-05	-3.15636e-10	-1.4436	8.4194e-05	-3.15636e-10	-1.44355
108745990	chr12:108745990:A:G	6.2386e-14	0.0160139	-4.9349e-10	0.00019997	-0.596805	-4.9349e-10	0.000218212	-0.491207	-4.9349e-10
108746158	chr12:108746158:C:T	1.35079e-14	-3.15636e-10	-1.51405	8.05873e-05	-3.15636e-10	-1.50563	7.88992e-05	-3.15636e-10	-1.5085
108746230	chr12:108746230:G:A	8.39705e-15	-1.39867	-0.590778	3.72556e-05	-1.69268	-0.584494	3.12076e-05	-1.82468	-0.611335
108746581	chr12:108746581:A:G	1.12208e-14	-2.07377	0.374212	5.4117e-05	-1.68411	-0.219715	4.86057e-05	-1.87176	-0.121178
108746769	chr12:108746769:G:A	3.49089e-14	-3.15636e-10	-0.564585	0.00016451	-3.15636e-10	-0.792005	0.000165791	-3.15636e-10	-0.765947
108746806	chr12:108746806:A:G	9.24847e-15	-1.89287	-4.9349e-10	4.76705e-05	-2.03066	-4.9349e-10	4.6397e-05	-2.03944	-4.9349e-10
108747115	chr12:108747115:A:G	6.3237e-15	-1.62144	-0.651587	2.67454e-05	-1.88746	-0.721156	2.38493e-05	-1.96972	-0.735201
108747659	chr12:108747659:C:T	7.93474e-15	-1.39564	-0.650441	3.51917e-05	-1.69059	-0.643575	2.94931e-05	-1.82305	-0.66947
108748356	chr12:108748356:A:G	1.33607e-14	-1.52501	-4.9349e-10	7.70561e-05	-1.55044	-4.9349e-10	7.90662e-05	-1.50639	-4.9349e-10
108748686	chr12:108748686:C:A	7.72223e-15	-2.07322	-4.9349e-10	4.60059e-05	-2.06621	-4.9349e-10	4.50066e-05	-2.06987	-4.9349e-10
108748761	chr12:108748761:G:A	4.07448e-15	-1.36033	-1.35225	5.83267e-05	-0.369356	-1.45956	2.88596e-05	-1.07723	-1.437
108749305	chr12:108749305:AC:A	1.68169e-14	-3.15636e-10	-1.29494	0.000116834	-3.15636e-10	-1.13422	0.000114484	-3.15636e-10	-1.13624
108749774	chr12:108749774:A:G	1.45592e-14	-3.15636e-10	-1.4391	8.46012e-05	-3.15636e-10	-1.45703	8.30684e-05	-3.15636e-10	-1.45701
108750744	chr12:108750744:A:G	1.54814e-14	-2.07368	0.695989	7.16744e-05	-1.66852	0.0456768	6.47404e-05	-1.86091	0.154619
108751015	chr12:108751015:G:A	1.49206e-14	-3.15636e-10	-1.41459	9.5505e-05	-3.15636e-10	-1.3358	9.34641e-05	-3.15636e-10	-1.3391
108751191	chr12:108751191:C:T	8.8471e-15	-0.622807	-1.31443	6.23773e-05	-0.30493	-1.45684	2.70902e-05	-1.14583	-1.43168
108752457	chr12:108752457:T:TG	1.6081e-14	-2.07313	0.733447	7.55544e-05	-1.64763	0.0775053	6.79369e-05	-1.84561	0.187518
108754760	chr12:108754760:G:A	1.84097e-14	-1.20445	-4.9349e-10	0.000572917	0.455766	-4.9349e-10	0.00047934	0.295735	-4.9349e-10
108754940	chr12:108754940:G:A	6.14724e-15	-1.35224	-0.949085	2.60233e-05	-1.65386	-0.982128	2.18199e-05	-1.79283	-1.00102
108755241	chr12:108755241:C:T	6.21346e-14	0.0119759	-4.9349e-10	0.000201478	-0.589295	-4.9349e-10	0.000220148	-0.482375	-4.9349e-10
108755276	chr12:108755276:G:A	1.42483e-14	-3.15636e-10	-1.46069	8.95019e-05	-3.15636e-10	-1.40072	8.76253e-05	-3.15636e-10	-1.40361
108755280	chr12:108755280:C:T	1.35066e-14	-3.15636e-10	-1.51415	7.98058e-05	-3.15636e-10	-1.51538	7.83586e-05	-3.15636e-10	-1.51538
108755286	chr12:108755286:T:C	1.55464e-14	-2.0733	0.699801	7.3786e-05	-1.64539	0.0515814	6.6255e-05	-1.84411	0.160948
108755604	chr12:108755604:A:AC	1.63193e-14	-3.15636e-10	-1.32498	0.000106724	-3.15636e-10	-1.22473	0.000104408	-3.15636e-10	-1.22837
108755607	chr12:108755607:T:C	5.22131e-15	-1.34622	-1.11835	1.51362e-05	-1.7299	-1.44799	1.34655e-05	-1.85376	-1.42279
108756095	chr12:108756095:C:A	2.42173e-14	-3.15636e-10	-0.930261	0.000126948	-3.15636e-10	-1.0512	0.000123268	-3.15636e-10	-1.06231
108756413	chr12:108756413:ACT:A	7.08698e-14	-3.15636e-10	0.143518	0.000421858	-3.15636e-10	0.149695	0.000397473	-3.15636e-10	0.108451
108757397	chr12:108757397:G:A	1.45601e-14	-3.15636e-10	-1.43905	8.42815e-05	-3.15636e-10	-1.46081	8.25949e-05	-3.15636e-10	-1.46273
108757474	chr12:108757474:A:G	2.0237e-14	-3.15636e-10	-1.10982	0.000111385	-3.15636e-10	-1.18198	0.00010806	-3.15636e-10	-1.19399
108757619	chr12:108757619:T:G	1.6041e-14	-2.07137	0.729193	7.81275e-05	-1.62015	0.0835142	6.97567e-05	-1.82461	0.19295
108757707	chr12:108757707:G:A	5.41055e-15	-1.50282	-0.926157	2.42032e-05	-1.74317	-0.965324	2.07757e-05	-1.86735	-0.975538
108758221	chr12:108758221:A:G	1.54087e-14	-3.15636e-10	-1.38239	8.88076e-05	-3.15636e-10	-1.4085	8.73531e-05	-3.15636e-10	-1.40672
108758873	chr12:108758873:C:T	7.25749e-15	-1.50228	-0.633008	3.21027e-05	-1.74667	-0.679366	2.75591e-05	-1.86879	-0.691554
108759134	chr12:108759134:A:G	3.05118e-14	-3.15636e-10	-0.699212	0.000148777	-3.15636e-10	-0.892529	0.000146704	-3.15636e-10	-0.88826
108759323	chr12:108759323:A:G	8.48172e-15	-1.39702	-0.582398	3.64237e-05	-1.66801	-0.631743	3.07776e-05	-1.80562	-0.644269
108760066	chr12:108760066:C:T	8.07668e-15	-2.02835	-4.9349e-10	4.56922e-05	-2.07305	-4.9349e-10	4.48372e-05	-2.07364	-4.9349e-10
108760177	chr12:108760177:A:G	1.84039e-14	-1.20476	-4.9349e-10	0.000570269	0.451132	-4.9349e-10	0.000477142	0.291138	-4.9349e-10
108760187	chr12:108760187:C:T	5.26507e-15	-1.47677	-0.979463	1.51198e-05	-1.80068	-1.37829	1.37969e-05	-1.90849	-1.34374
108760588	chr12:108760588:A:AT	1.56225e-14	-3.15636e-10	-1.36861	8.92608e-05	-3.15636e-10	-1.40341	8.76046e-05	-3.15636e-10	-1.40384
108760825	chr12:108760825:C:T	1.42089e-14	-3.15636e-10	-1.46346	8.9141e-05	-3.15636e-10	-1.40476	8.72763e-05	-3.15636e-10	-1.4076
108761297	chr12:108761297:G:A	9.63673e-15	-1.85175	-4.9349e-10	5.90677e-05	-1.81629	-4.9349e-10	6.09245e-05	-1.76704	-4.9349e-10
108761323	chr12:108761323:G:A	2.16885e-14	-1.04054	-4.9349e-10	6.96227e-05	-1.65188	-4.9349e-10	6.51573e-05	-1.69987	-4.9349e-10
108762061	chr12:108762061:G:T	4.35226e-14	-3.15636e-10	-0.344047	0.000335994	-3.15636e-10	-0.0778829	0.000322378	-3.15636e-10	-0.100951
108762761	chr12:108762761:G:A	1.35097e-14	-3.15636e-10	-1.51392	7.98966e-05	-3.15636e-10	-1.51424	7.8439e-05	-3.15636e-10	-1.51435
108762923	chr12:108762923:G:A	2.17422e-14	-3.15636e-10	-1.03807	0.000109187	-3.15636e-10	-1.20191	0.000108041	-3.15636e-10	-1.19417
108762961	chr12:108762961:T:C	7.20836e-15	-1.56121	-0.580871	3.08522e-05	-1.79021	-0.675557	2.68273e-05	-1.90264	-0.684614
108763198	chr12:108763198:G:A	6.97116e-14	0.12704	-4.9349e-10	0.000216992	-0.515113	-4.9349e-10	0.000237465	-0.406654	-4.9349e-10
108763503	chr12:108763503:G:T	1.37291e-14	-3.15636e-10	-1.49781	8.05791e-05	-3.15636e-10	-1.50574	7.91314e-05	-3.15636e-10	-1.50556
108763649	chr12:108763649:T:C	2.54187e-14	-3.15636e-10	-0.88184	0.000130402	-3.15636e-10	-1.02435	0.000127051	-3.15636e-10	-1.03209
108763920	chr12:108763920:C:T	8.05509e-14	0.271562	-4.9349e-10	0.000248892	-0.377956	-4.9349e-10	0.000273997	-0.263559	-4.9349e-10
108763948	chr12:108763948:C:G	3.09799e-14	-3.15636e-10	-0.68399	0.000154945	-3.15636e-10	-0.851905	0.000147792	-3.15636e-10	-0.880869
108764039	chr12:108764039:A:G	1.49364e-14	-3.15636e-10	-1.41353	8.61309e-05	-3.15636e-10	-1.43911	8.46524e-05	-3.15636e-10	-1.43812
108764053	chr12:108764053:TG:T	3.35689e-14	-3.15636e-10	-0.603726	0.000167783	-3.15636e-10	-0.772304	0.000159599	-3.15636e-10	-0.804011
108764218	chr12:108764218:C:A	1.47838e-14	-3.15636e-10	-1.4238	8.43054e-05	-3.15636e-10	-1.46053	8.33029e-05	-3.15636e-10	-1.45419
108764249	chr12:108764249:G:A	3.48022e-15	-1.43514	-1.43509	5.14773e-05	-0.455989	-1.49784	2.5608e-05	-1.14793	-1.48584
108765435	chr12:108765435:G:T	4.31018e-15	-1.7139	-0.942447	1.89983e-05	-1.87952	-1.0711	1.79741e-05	-1.90533	-1.08241
108765515	chr12:108765515:G:A	7.15865e-15	-1.52634	-0.622671	3.16515e-05	-1.79972	-0.640472	2.74453e-05	-1.9039	-0.660577
108765668	chr12:108765668:G:A	1.43359e-14	-3.15636e-10	-1.45456	9.02647e-05	-3.15636e-10	-1.39223	8.8365e-05	-3.15636e-10	-1.3952
108766029	chr12:108766029:C:T	1.2483e-13	1.15879	-0.44916	0.0480724	5.1927	-0.307208	0.00200666	2.18517	-0.457614
108766037	chr12:108766037:C:A	1.35756e-14	-3.15636e-10	-1.50905	7.98113e-05	-3.15636e-10	-1.51531	7.83585e-05	-3.15636e-10	-1.51538
108766597	chr12:108766597:T:C	4.20036e-15	-1.71043	-0.971724	1.90951e-05	-1.91746	-1.02808	1.72537e-05	-1.99367	-1.03497
108766673	chr12:108766673:T:C	8.8611e-15	-1.93566	-4.9349e-10	4.998e-05	-1.98335	-4.9349e-10	4.96363e-05	-1.97195	-4.9349e-10
108767024	chr12:108767024:C:T	1.216e-13	-3.15636e-10	0.683413	0.000624465	-3.15636e-10	0.54192	0.00062704	-3.15636e-10	0.564335
108767569	chr12:108767569:A:G	7.22135e-15	-2.07377	-0.0665165	3.65472e-05	-1.69523	-0.601135	3.25892e-05	-1.87977	-0.512926
108768056	chr12:108768056:A:T	4.49683e-15	-1.45429	-1.15966	1.39013e-05	-1.79804	-1.46496	1.25027e-05	-1.90768	-1.44305
108768198	chr12:108768198:G:C	1.42154e-14	-3.15636e-10	-1.463	8.91998e-05	-3.15636e-10	-1.4041	8.7333e-05	-3.15636e-10	-1.40695
108769365	chr12:108769365:A:G	1.926e-14	0.196555	-1.35585	0.00423972	3.87676	-1.41949	0.000270141	1.17656	-1.45429
108769710	chr12:108769710:C:T	1.3577e-14	-3.15636e-10	-1.50895	8.25371e-05	-3.15636e-10	-1.48173	8.10724e-05	-3.15636e-10	-1.48133
108770048	chr12:108770048:A:G	1.49498e-14	-3.15636e-10	-1.41263	0.00010429	-3.15636e-10	-1.2478	9.99675e-05	-3.15636e-10	-1.27183
108770414	chr12:108770414:G:A	1.45404e-14	-3.15636e-10	-1.4404	8.26635e-05	-3.15636e-10	-1.4802	8.11523e-05	-3.15636e-10	-1.48035
108770537	chr12:108770537:C:T	2.00799e-14	-1.11761	-4.9349e-10	0.000112586	-1.17125	-4.9349e-10	0.000117265	-1.11224	-4.9349e-10
108770606	chr12:108770606:A:G	3.24015e-15	-1.6107	-1.33101	1.49934e-05	-1.86513	-1.32224	1.33849e-05	-1.95494	-1.32761
108771195	chr12:108771195:C:T	7.72376e-15	-2.07303	-4.9349e-10	5.2926e-05	-1.92608	-4.9349e-10	5.07095e-05	-1.95056	-4.9349e-10
108771196	chr12:108771196:G:A	1.58351e-14	-3.15636e-10	-1.3551	0.000107987	-3.15636e-10	-1.21296	0.00010584	-3.15636e-10	-1.21474
108771308	chr12:108771308:T:A	2.96055e-14	-3.15636e-10	-0.729367	0.000126557	-3.15636e-10	-1.05428	0.000127956	-3.15636e-10	-1.02499
108771898	chr12:108771898:C:A	2.92607e-15	-1.68532	-1.35835	1.49114e-05	-1.86019	-1.33266	1.32379e-05	-1.95514	-1.33846
108772221	chr12:108772221:G:C	2.98205e-15	-1.6875	-1.33722	1.51297e-05	-1.87227	-1.30604	1.34572e-05	-1.96459	-1.31257
108772655	chr12:108772655:T:C	3.74541e-15	-1.49429	-1.3025	1.31708e-05	-1.81013	-1.50684	1.1746e-05	-1.91625	-1.49692
108772853	chr12:108772853:A:G	1.49523e-14	-3.15636e-10	-1.41246	9.97809e-05	-3.15636e-10	-1.292	9.7819e-05	-3.15636e-10	-1.29356
108773727	chr12:108773727:GTGTATA:G	1.88401e-14	-3.15636e-10	-1.18134	9.57598e-05	-3.15636e-10	-1.33313	9.42165e-05	-3.15636e-10	-1.33108
108773782	chr12:108773782:C:T	3.01376e-15	-1.68572	-1.32842	1.5237e-05	-1.87395	-1.2973	1.35592e-05	-1.96573	-1.30388
108774027	chr12:108774027:T:C	2.73951e-15	-1.736	-1.37355	1.34904e-05	-1.92366	-1.36934	1.22518e-05	-1.99697	-1.37403
108774146	chr12:108774146:T:C	1.35303e-14	-3.15636e-10	-1.51239	8.21942e-05	-3.15636e-10	-1.48589	8.04903e-05	-3.15636e-10	-1.48854
108774469	chr12:108774469:C:T	2.30214e-15	-1.91422	-1.36927	1.98232e-05	-1.44039	-1.46773	1.38255e-05	-1.80096	-1.4492
108774656	chr12:108774656:G:A	5.77308e-14	-3.15636e-10	-0.0615368	0.000210736	-3.15636e-10	-0.544369	0.000202737	-3.15636e-10	-0.564767
108774664	chr12:108774664:GT:G	3.42553e-15	-1.72984	-1.15623	1.59982e-05	-1.90706	-1.21544	1.44585e-05	-1.98522	-1.22017
108774739	chr12:108774739:C:T	2.79675e-15	-1.74673	-1.34214	1.45212e-05	-1.90304	-1.31633	1.30381e-05	-1.98645	-1.32235
108775147	chr12:108775147:G:A	1.95952e-14	-1.14204	-4.9349e-10	6.49491e-05	-1.72137	-4.9349e-10	6.10405e-05	-1.76514	-4.9349e-10
108775202	chr12:108775202:C:T	3.90312e-15	-1.6157	-1.13985	1.29855e-05	-1.87589	-1.45525	1.1934e-05	-1.96533	-1.43195
108775257	chr12:108775257:C:T	1.62429e-14	-1.32967	-4.9349e-10	0.00046423	0.245404	-4.9349e-10	0.000391273	0.0927298	-4.9349e-10
108775361	chr12:108775361:T:C	2.75074e-15	-1.72327	-1.38218	1.36154e-05	-1.91432	-1.36945	1.23734e-05	-1.99028	-1.37085
108775944	chr12:108775944:A:T	6.92956e-15	-1.71475	-0.466781	0.000143808	-0.471611	-0.454881	0.000123763	-0.598248	-0.460059
108776393	chr12:108776393:C:T	1.38254e-14	-3.15636e-10	-1.49082	8.04939e-05	-3.15636e-10	-1.50679	7.90246e-05	-3.15636e-10	-1.50692
108776403	chr12:108776403:C:T	2.3648e-14	-3.15636e-10	-0.954051	0.000123271	-3.15636e-10	-1.08059	0.000120124	-3.15636e-10	-1.08815
108777149	chr12:108777149:G:A	2.70974e-15	-1.84445	-1.27603	1.45512e-05	-1.973	-1.2443	1.33601e-05	-2.03375	-1.25066
108777672	chr12:108777672:A:T	9.3419e-14	0.419767	-4.9349e-10	0.0002787	-0.264838	-4.9349e-10	0.000303648	-0.160807	-4.9349e-10
108777865	chr12:108777865:C:T	3.68065e-15	-1.73849	-1.07574	1.23072e-05	-1.95492	-1.42986	1.16214e-05	-2.02127	-1.40256
108777921	chr12:108777921:T:A	3.15622e-15	-1.82614	-1.14181	1.55226e-05	-1.97452	-1.17816	1.43324e-05	-2.03209	-1.18206
108778769	chr12:108778769:T:G	2.41657e-14	-3.15636e-10	-0.932393	0.00012529	-3.15636e-10	-1.06434	0.00012216	-3.15636e-10	-1.07134
108779099	chr12:108779099:C:CCAGA	2.82952e-15	-1.90702	-1.1702	1.43862e-05	-2.02767	-1.20104	1.35572e-05	-2.06309	-1.20666
108780187	chr12:108780187:G:A	2.32045e-14	-3.15636e-10	-0.972979	0.000121199	-3.15636e-10	-1.09754	0.000118194	-3.15636e-10	-1.10435
108780777	chr12:108780777:G:A	2.31957e-14	-3.15636e-10	-0.973361	0.000121147	-3.15636e-10	-1.09797	0.000118107	-3.15636e-10	-1.10508
108780845	chr12:108780845:C:T	6.8993e-15	-1.01973	-1.16618	0.000315212	1.21611	-1.35784	0.000257899	1.02576	-1.34986
108780984	chr12:108780984:G:A	3.22294e-14	-0.644448	-4.9349e-10	0.000205774	-0.568197	-4.9349e-10	0.000214561	-0.508083	-4.9349e-10
108781044	chr12:108781044:A:G	1.67364e-14	-3.15636e-10	-1.29974	8.66724e-05	-3.15636e-10	-1.43284	8.55133e-05	-3.15636e-10	-1.428
108781143	chr12:108781143:G:T	1.43155e-14	-1.45598	-4.9349e-10	6.3078e-05	-1.7506	-4.9349e-10	5.98449e-05	-1.78492	-4.9349e-10
108782439	chr12:108782439:C:A	2.30747e-14	-3.15636e-10	-0.978591	0.000119361	-3.15636e-10	-1.11282	0.000116573	-3.15636e-10	-1.11815
108783764	chr12:108783764:T:A	7.72152e-15	-2.07332	-4.9349e-10	5.02457e-05	-1.97805	-4.9349e-10	4.83357e-05	-1.99851	-4.9349e-10
108784227	chr12:108784227:C:A	1.06614e-14	-0.358485	-1.39221	0.00163568	2.97011	-1.46527	0.000134586	0.518287	-1.49276
108784437	chr12:108784437:G:A	1.52575e-14	-3.15636e-10	-1.39226	0.000102335	-3.15636e-10	-1.26672	0.000100066	-3.15636e-10	-1.27084
108785032	chr12:108785032:C:T	2.89957e-14	-3.15636e-10	-0.750178	0.000146942	-3.15636e-10	-0.904936	0.000140448	-3.15636e-10	-0.931838
108785082	chr12:108785082:G:A	1.54707e-14	-3.15636e-10	-1.37838	0.000104382	-3.15636e-10	-1.24692	0.000102153	-3.15636e-10	-1.2502
108785608	chr12:108785608:A:G	1.34902e-14	-3.15636e-10	-1.51536	8.02548e-05	-3.15636e-10	-1.50977	7.87526e-05	-3.15636e-10	-1.51036
108785647	chr12:108785647:C:T	7.0702e-14	-3.15636e-10	0.141147	0.000374806	-3.15636e-10	0.0314347	0.000375796	-3.15636e-10	0.0523706
108785742	chr12:108785742:CATACAT:C	1.58168e-14	-3.15636e-10	-1.35626	0.000102401	-3.15636e-10	-1.26608	9.99268e-05	-3.15636e-10	-1.27224
108785759	chr12:108785759:A:T	2.49668e-14	-3.15636e-10	-0.899781	0.000111403	-3.15636e-10	-1.18182	0.000108244	-3.15636e-10	-1.19229
108786339	chr12:108786339:G:T	4.54037e-14	0.347291	-0.649025	0.0101454	3.86363	-0.533833	0.000611812	1.20351	-0.663759
108787179	chr12:108787179:A:G	1.36126e-14	-3.15636e-10	-1.50633	8.00121e-05	-3.15636e-10	-1.5128	7.85433e-05	-3.15636e-10	-1.51303
108788138	chr12:108788138:G:A	5.35661e-14	-3.15636e-10	-0.136411	0.000218462	-3.15636e-10	-0.508363	0.000222839	-3.15636e-10	-0.470225
108789227	chr12:108789227:C:G	2.27213e-14	-0.994024	-4.9349e-10	0.000126363	-1.05582	-4.9349e-10	0.000132105	-0.99308	-4.9349e-10
108789368	chr12:108789368:C:CT	3.4225e-15	-1.4558	-1.43115	1.35237e-05	-1.78009	-1.51043	1.18078e-05	-1.89332	-1.5146
108789425	chr12:108789425:C:G	3.82738e-15	-1.46791	-1.30723	1.32618e-05	-1.79529	-1.5148	1.16722e-05	-1.90497	-1.51449
108790595	chr12:108790595:C:G	1.35208e-14	-3.15636e-10	-1.5131	7.99551e-05	-3.15636e-10	-1.51351	7.85274e-05	-3.15636e-10	-1.51323
108791400	chr12:108791400:G:A	1.96352e-15	-1.99428	-1.44831	1.07613e-05	-2.01058	-1.50844	1.03784e-05	-2.03354	-1.50341
108791632	chr12:108791632:G:A	1.34921e-14	-3.15636e-10	-1.51522	7.98109e-05	-3.15636e-10	-1.51532	7.83672e-05	-3.15636e-10	-1.51527
108791698	chr12:108791698:G:A	1.4361e-14	-3.15636e-10	-1.45281	8.00084e-05	-3.15636e-10	-1.51284	7.86651e-05	-3.15636e-10	-1.51148
108792840	chr12:108792840:A:G	1.86627e-14	-3.15636e-10	-1.1908	0.000112515	-3.15636e-10	-1.17189	0.000109799	-3.15636e-10	-1.17803
108793011	chr12:108793011:C:T	2.89696e-14	-0.75108	-4.9349e-10	0.000109284	-1.20103	-4.9349e-10	0.000102257	-1.24919	-4.9349e-10
108793363	chr12:108793363:T:C	1.70963e-15	-2.07376	-1.50729	1.07274e-05	-2.07159	-1.45059	1.05354e-05	-2.06644	-1.45549
108793761	chr12:108793761:C:T	1.61326e-14	-3.15636e-10	-1.33648	0.000103598	-3.15636e-10	-1.25446	0.000101004	-3.15636e-10	-1.26151
108793804	chr12:108793804:G:A	3.17286e-14	-3.15636e-10	-0.660109	0.000169359	-3.15636e-10	-0.762957	0.000164445	-3.15636e-10	-0.7741
108793869	chr12:108793869:C:T	2.12031e-14	-3.15636e-10	-1.06318	0.000107657	-3.15636e-10	-1.21603	0.000104743	-3.15636e-10	-1.22516
108793936	chr12:108793936:C:T	1.68528e-14	-3.15636e-10	-1.29281	9.34021e-05	-3.15636e-10	-1.35806	9.10155e-05	-3.15636e-10	-1.36565
108794139	chr12:108794139:G:A	4.84045e-15	-1.496	-1.04432	1.31212e-05	-1.84583	-1.47491	1.20415e-05	-1.93749	-1.45083
108794182	chr12:108794182:C:T	4.33235e-14	-3.15636e-10	-0.348633	0.000178442	-3.15636e-10	-0.710711	0.000171868	-3.15636e-10	-0.729951
108795286	chr12:108795286:C:G	1.6685e-14	0.0313909	-1.33421	0.00323075	3.61112	-1.42562	0.000225946	1.00743	-1.4638
108795798	chr12:108795798:G:A	1.65507e-14	-3.15636e-10	-1.3109	9.18975e-05	-3.15636e-10	-1.3743	8.95678e-05	-3.15636e-10	-1.38168
108796727	chr12:108796727:T:C	2.14755e-14	-3.15636e-10	-1.05042	0.000161152	-3.15636e-10	-0.812628	0.000157507	-3.15636e-10	-0.817203
108798249	chr12:108798249:G:A	6.46516e-14	-3.15636e-10	0.0516861	0.000347524	-3.15636e-10	-0.0441416	0.0003495	-3.15636e-10	-0.0201716
108798870	chr12:108798870:G:A	4.68836e-15	-1.88674	-0.685504	4.71532e-05	-1.59044	-0.451132	2.76316e-05	-1.9951	-0.562621
108799397	chr12:108799397:C:T	6.27582e-14	0.0219623	-4.9349e-10	0.000204715	-0.573356	-4.9349e-10	0.000223372	-0.467836	-4.9349e-10
108800215	chr12:108800215:A:G	1.45736e-14	-3.15636e-10	-1.43811	9.28281e-05	-3.15636e-10	-1.36423	9.12442e-05	-3.15636e-10	-1.36314
108800284	chr12:108800284:C:T	9.72628e-15	-1.8425	-4.9349e-10	5.34709e-05	-1.91584	-4.9349e-10	5.32782e-05	-1.90115	-4.9349e-10
108800470	chr12:108800470:A:G	1.53445e-14	-3.15636e-10	-1.38657	9.4931e-05	-3.15636e-10	-1.34182	9.45328e-05	-3.15636e-10	-1.32773
108800767	chr12:108800767:T:G	1.45395e-14	-3.15636e-10	-1.44046	8.31124e-05	-3.15636e-10	-1.47478	8.20416e-05	-3.15636e-10	-1.46945
108801159	chr12:108801159:A:T	1.46177e-14	-3.15636e-10	-1.4351	8.013e-05	-3.15636e-10	-1.51132	7.87771e-05	-3.15636e-10	-1.51005
108801209	chr12:108801209:C:T	5.94178e-15	-2.00789	-0.327425	2.38083e-05	-1.81412	-0.91082	2.16325e-05	-1.98194	-0.820538
108801248	chr12:108801248:A:G	8.24651e-15	-2.07172	0.0641847	6.96588e-05	-2.00803	0.35666	5.91531e-05	-2.07122	0.274676
108801371	chr12:108801371:T:C	1.8579e-14	0.318472	-1.51377	9.777e-05	0.131824	-1.44418	0.000102612	0.200148	-1.44587
108801620	chr12:108801620:C:T	3.85469e-14	-0.46545	-4.9349e-10	0.000334429	-0.0825503	-4.9349e-10	0.000371577	0.041081	-4.9349e-10
108803122	chr12:108803122:G:T	1.80093e-14	-1.72605	0.499611	4.66574e-05	-1.93585	-0.116292	4.68427e-05	-1.94162	-0.0882578
108803542	chr12:108803542:G:A	1.58717e-14	-3.15636e-10	-1.35279	9.34156e-05	-3.15636e-10	-1.35792	9.20465e-05	-3.15636e-10	-1.35438
108803690	chr12:108803690:T:G	1.35953e-14	-3.15636e-10	-1.5076	8.25222e-05	-3.15636e-10	-1.48191	8.08188e-05	-3.15636e-10	-1.48447
108804099	chr12:108804099:T:C	7.94234e-15	-2.05909	0.0139739	4.1381e-05	-2.04013	-0.132019	4.13053e-05	-1.9901	-0.165586
108804408	chr12:108804408:T:A	1.41519e-14	-3.15636e-10	-1.46748	8.93057e-05	-3.15636e-10	-1.40291	8.71899e-05	-3.15636e-10	-1.40859
108804466	chr12:108804466:T:C	1.67235e-14	-3.15636e-10	-1.30051	9.75544e-05	-3.15636e-10	-1.31456	9.64033e-05	-3.15636e-10	-1.30814
108805475	chr12:108805475:T:C	1.58714e-14	-3.15636e-10	-1.35281	9.34116e-05	-3.15636e-10	-1.35796	9.20434e-05	-3.15636e-10	-1.35441
108805510	chr12:108805510:TTCTA:T	6.5073e-15	-2.01254	-0.231865	2.6385e-05	-2.01438	-0.607802	2.81814e-05	-1.98442	-0.55359
108806606	chr12:108806606:C:G	2.27437e-14	-3.15636e-10	-0.993038	0.00017586	-3.15636e-10	-0.725287	0.000170966	-3.15636e-10	-0.735212
108807022	chr12:108807022:T:C	3.53586e-15	-2.07182	-0.782552	1.91513e-05	-2.06228	-0.880321	1.91679e-05	-2.02841	-0.895027
108807026	chr12:108807026:G:A	1.40877e-14	-3.15636e-10	-1.47202	9.52139e-05	-3.15636e-10	-1.33885	9.35572e-05	-3.15636e-10	-1.3381
108807338	chr12:108807338:A:G	7.87868e-15	-2.05317	-4.9349e-10	4.57016e-05	-2.07284	-4.9349e-10	4.49561e-05	-2.07099	-4.9349e-10
108808074	chr12:108808074:A:G	1.4091e-14	-3.15636e-10	-1.47179	9.52168e-05	-3.15636e-10	-1.33882	9.35548e-05	-3.15636e-10	-1.33813
108808282	chr12:108808282:C:T	7.79123e-15	-2.06433	-4.9349e-10	4.56809e-05	-2.07329	-4.9349e-10	4.48864e-05	-2.07254	-4.9349e-10
108809837	chr12:108809837:G:A	2.00622e-14	-3.15636e-10	-1.11849	0.000150631	-3.15636e-10	-0.880143	0.000146986	-3.15636e-10	-0.886339
108810035	chr12:108810035:G:A	5.11243e-15	-2.04449	-0.441167	1.81272e-05	-1.88357	-1.11399	1.66545e-05	-2.0226	-1.0414
108810108	chr12:108810108:T:G	8.77335e-15	-1.94561	-4.9349e-10	7.98585e-05	-1.51472	-4.9349e-10	7.93906e-05	-1.50229	-4.9349e-10
108810568	chr12:108810568:G:A	1.45193e-14	-3.15636e-10	-1.44185	7.9925e-05	-3.15636e-10	-1.51389	7.85376e-05	-3.15636e-10	-1.5131
108810692	chr12:108810692:C:G	7.89429e-15	-2.05119	-4.9349e-10	4.60531e-05	-2.06518	-4.9349e-10	4.49654e-05	-2.07078	-4.9349e-10
108811430	chr12:108811430:G:A	7.96777e-15	-2.04192	-4.9349e-10	5.81333e-05	-1.83224	-4.9349e-10	5.52404e-05	-1.86498	-4.9349e-10
108811560	chr12:108811560:G:A	1.36338e-14	-3.15636e-10	-1.50478	8.35636e-05	-3.15636e-10	-1.46937	8.18292e-05	-3.15636e-10	-1.47204
108811564	chr12:108811564:G:A	3.95913e-15	-1.37722	-1.36408	0.000137319	0.527952	-1.50062	0.000114586	0.362365	-1.49771
108811701	chr12:108811701:G:A	1.8062e-14	-3.15636e-10	-1.22352	9.82154e-05	-3.15636e-10	-1.30781	9.84092e-05	-3.15636e-10	-1.28754
108812948	chr12:108812948:G:A	2.0799e-14	-1.08242	-4.9349e-10	0.000100321	-1.2866	-4.9349e-10	6.78707e-05	-1.65907	-4.9349e-10
108813099	chr12:108813099:C:A	1.79534e-14	-3.15636e-10	-1.22955	9.66309e-05	-3.15636e-10	-1.32408	9.47912e-05	-3.15636e-10	-1.325
108813130	chr12:108813130:A:C	2.86698e-15	-2.07372	-0.99035	1.22277e-05	-2.05202	-1.33926	1.28864e-05	-2.01069	-1.30981
108813594	chr12:108813594:C:T	1.413e-14	-3.15636e-10	-1.46903	8.30297e-05	-3.15636e-10	-1.47578	8.13157e-05	-3.15636e-10	-1.47834
108815126	chr12:108815126:G:A	3.01172e-15	-2.03408	-0.980734	2.15197e-05	-1.98642	-0.839588	2.25487e-05	-1.91349	-0.847512
108815418	chr12:108815418:T:C	7.03197e-15	-2.06057	-0.106292	3.70461e-05	-2.0271	-0.255712	3.75737e-05	-1.97407	-0.276299
108815834	chr12:108815834:C:T	1.35338e-14	-3.15636e-10	-1.51214	8.17884e-05	-3.15636e-10	-1.49084	8.0311e-05	-3.15636e-10	-1.49077
108816352	chr12:108816352:G:A	6.1115e-14	-3.15636e-10	-0.00456995	0.000222583	-3.15636e-10	-0.489675	0.000211305	-3.15636e-10	-0.523372
108816432	chr12:108816432:T:C	1.61392e-14	-1.33607	-4.9349e-10	6.80763e-05	-1.67435	-4.9349e-10	6.43407e-05	-1.71248	-4.9349e-10
108816716	chr12:108816716:T:G	1.66793e-14	-3.15636e-10	-1.30316	0.000118903	-3.15636e-10	-1.11666	0.000115706	-3.15636e-10	-1.12562
108816823	chr12:108816823:A:ACT	9.07501e-15	-1.9118	-4.9349e-10	5.47404e-05	-1.89237	-4.9349e-10	5.56922e-05	-1.85684	-4.9349e-10
108817153	chr12:108817153:G:A	1.06044e-13	-3.15636e-10	0.546524	0.000309813	-3.15636e-10	-0.159005	0.000306695	-3.15636e-10	-0.150821
108817255	chr12:108817255:T:C	1.49385e-14	-3.15636e-10	-1.41338	0.000106667	-3.15636e-10	-1.22526	9.96353e-05	-3.15636e-10	-1.27516
108817443	chr12:108817443:C:T	1.78631e-14	-3.15636e-10	-1.23459	0.000131074	-3.15636e-10	-1.01922	0.000127622	-3.15636e-10	-1.0276
108817467	chr12:108817467:CAG:C	1.4805e-14	-3.15636e-10	-1.42236	0.000105048	-3.15636e-10	-1.24056	9.82546e-05	-3.15636e-10	-1.28911
108817531	chr12:108817531:T:C	6.50397e-15	-2.07132	-0.173594	3.6075e-05	-2.01388	-0.295491	3.63318e-05	-1.96726	-0.316722
108817532	chr12:108817532:GCCA:G	1.4453e-14	-3.15636e-10	-1.44643	8.09198e-05	-3.15636e-10	-1.50152	7.8739e-05	-3.15636e-10	-1.51054
108817564	chr12:108817564:G:A	6.85561e-14	-3.15636e-10	0.110325	0.000244603	-3.15636e-10	-0.395337	0.00023182	-3.15636e-10	-0.430714
108817592	chr12:108817592:C:CAAAACACAAA	1.35075e-14	-3.15636e-10	-1.51408	8.23357e-05	-3.15636e-10	-1.48417	8.08477e-05	-3.15636e-10	-1.48411
108818208	chr12:108818208:A:T	1.37787e-14	-3.15636e-10	-1.4942	8.8033e-05	-3.15636e-10	-1.41726	8.65662e-05	-3.15636e-10	-1.41577
108818470	chr12:108818470:G:C	9.11197e-15	-1.90774	-4.9349e-10	5.03747e-05	-1.97549	-4.9349e-10	4.82371e-05	-2.00055	-4.9349e-10
108818625	chr12:108818625:A:T	6.03277e-15	-2.07325	-0.246872	2.41799e-05	-2.06723	-0.642221	2.51596e-05	-2.05637	-0.595063
108819533	chr12:108819533:G:A	6.55509e-15	-2.05726	-0.179822	3.6355e-05	-2.02457	-0.277074	3.7044e-05	-1.97107	-0.293496
108819538	chr12:108819538:G:A	1.91554e-14	-3.15636e-10	-1.16474	0.00011216	-3.15636e-10	-1.17505	0.0001099	-3.15636e-10	-1.17711
108819927	chr12:108819927:T:G	7.72153e-15	-2.07331	-4.9349e-10	5.16564e-05	-1.95036	-4.9349e-10	5.00323e-05	-1.96401	-4.9349e-10
108820060	chr12:108820060:T:C	1.38518e-14	-3.15636e-10	-1.48891	8.06124e-05	-3.15636e-10	-1.50532	7.85768e-05	-3.15636e-10	-1.5126
108820270	chr12:108820270:T:C	1.44195e-14	-3.15636e-10	-1.44875	8.16108e-05	-3.15636e-10	-1.49301	8.01116e-05	-3.15636e-10	-1.49325
108820521	chr12:108820521:T:C	1.69544e-14	-3.15636e-10	-1.2868	0.000121951	-3.15636e-10	-1.09136	0.000118884	-3.15636e-10	-1.09853
108820851	chr12:108820851:G:A	1.22681e-14	-2.06762	0.457288	6.08282e-05	-2.053	0.266077	5.98556e-05	-2.01146	0.226719
108821152	chr12:108821152:G:A	3.39384e-14	-3.15636e-10	-0.59278	0.000229268	-3.15636e-10	-0.460083	0.000225895	-3.15636e-10	-0.456606
108821471	chr12:108821471:G:A	1.94176e-14	-3.15636e-10	-1.15115	0.000145496	-3.15636e-10	-0.914826	0.000141582	-3.15636e-10	-0.923797
108821590	chr12:108821590:A:C	1.3716e-14	-3.15636e-10	-1.49877	8.63832e-05	-3.15636e-10	-1.43618	8.50435e-05	-3.15636e-10	-1.43351
108822348	chr12:108822348:A:G	6.16518e-15	-2.06538	-0.233028	3.27085e-05	-2.03669	-0.370653	3.30462e-05	-1.98835	-0.390415
108822524	chr12:108822524:G:A	1.34972e-14	-3.15636e-10	-1.51485	8.27748e-05	-3.15636e-10	-1.47885	8.12793e-05	-3.15636e-10	-1.47878
108822919	chr12:108822919:C:T	1.42005e-14	-3.15636e-10	-1.46405	8.7944e-05	-3.15636e-10	-1.41828	8.43046e-05	-3.15636e-10	-1.44224
108823128	chr12:108823128:A:G	5.41949e-15	-1.26369	-1.16364	0.000188295	0.752929	-1.40989	0.000156565	0.579666	-1.40287
108823147	chr12:108823147:C:T	1.90239e-14	-3.15636e-10	-1.17163	0.000141139	-3.15636e-10	-0.945231	0.00013736	-3.15636e-10	-0.954069
108823652	chr12:108823652:T:C	6.98298e-13	-3.15636e-10	2.43132	0.00138099	-3.15636e-10	1.33558	0.00138839	-3.15636e-10	1.35923
108823827	chr12:108823827:C:T	1.82045e-15	-2.06328	-1.45496	1.07621e-05	-2.07366	-1.44528	1.05984e-05	-2.07321	-1.44276
108823960	chr12:108823960:A:G	6.20273e-15	-2.0664	-0.225942	3.28527e-05	-2.03879	-0.364155	3.31711e-05	-1.99159	-0.383408
108823988	chr12:108823988:C:T	1.46898e-14	-3.15636e-10	-1.43018	8.6464e-05	-3.15636e-10	-1.43525	8.45425e-05	-3.15636e-10	-1.43942
108824299	chr12:108824299:C:A	1.41257e-14	-3.15636e-10	-1.46933	8.82752e-05	-3.15636e-10	-1.41452	8.61069e-05	-3.15636e-10	-1.42109
108824747	chr12:108824747:C:T	1.75676e-14	-3.15636e-10	-1.25127	0.000100612	-3.15636e-10	-1.2837	9.82822e-05	-3.15636e-10	-1.28883
108826031	chr12:108826031:G:C	2.74679e-14	-0.804308	-4.9349e-10	0.000128175	-1.04157	-4.9349e-10	0.000117687	-1.10865	-4.9349e-10
108826127	chr12:108826127:C:G	1.36322e-14	-3.15636e-10	-1.50489	8.1963e-05	-3.15636e-10	-1.48871	7.94027e-05	-3.15636e-10	-1.50214
108826206	chr12:108826206:A:G	5.24513e-15	-1.51144	-0.948583	2.47164e-05	-1.71039	-0.977114	2.34244e-05	-1.74633	-0.976566
108827135	chr12:108827135:T:C	1.93674e-14	-3.15636e-10	-1.15374	0.000145003	-3.15636e-10	-0.918224	0.000141101	-3.15636e-10	-0.927198
108827237	chr12:108827237:C:A	6.66814e-15	-2.05623	-0.163754	3.66954e-05	-2.01828	-0.274044	3.75362e-05	-1.9615	-0.289866
108827293	chr12:108827293:A:C	1.52609e-14	-3.15636e-10	-1.39204	8.99474e-05	-3.15636e-10	-1.39575	8.85534e-05	-3.15636e-10	-1.39307
108827347	chr12:108827347:G:A	1.098e-14	-1.72125	-4.9349e-10	6.38812e-05	-1.73795	-4.9349e-10	6.49847e-05	-1.70252	-4.9349e-10
108827732	chr12:108827732:C:T	7.54192e-15	-2.06839	-0.0284624	3.4941e-05	-2.05085	-0.290465	3.5135e-05	-2.00757	-0.30991
108828256	chr12:108828256:C:T	2.65235e-15	-2.07194	-1.06994	1.18364e-05	-2.03685	-1.38695	1.25514e-05	-1.98586	-1.36098
108828555	chr12:108828555:G:A	4.56449e-15	-1.32545	-1.27357	0.000158795	0.638747	-1.46611	0.000132331	0.469632	-1.461
108828582	chr12:108828582:G:A	1.94174e-14	-3.15636e-10	-1.15116	0.000145489	-3.15636e-10	-0.914875	0.000141574	-3.15636e-10	-0.92385
108828960	chr12:108828960:G:A	1.4522e-14	-3.15636e-10	-1.44167	8.52175e-05	-3.15636e-10	-1.44977	8.34229e-05	-3.15636e-10	-1.45275
108828965	chr12:108828965:C:G	6.94493e-14	-3.15636e-10	0.12327	0.000581188	-3.15636e-10	0.4701	0.000557667	-3.15636e-10	0.447086
108828966	chr12:108828966:A:G	1.42839e-14	-3.15636e-10	-1.45819	8.40093e-05	-3.15636e-10	-1.46405	8.22471e-05	-3.15636e-10	-1.46695
108829131	chr12:108829131:T:C	1.43909e-14	-3.15636e-10	-1.45073	8.45917e-05	-3.15636e-10	-1.45714	8.28023e-05	-3.15636e-10	-1.46022
108829478	chr12:108829478:G:C	6.09061e-15	-2.06522	-0.245362	3.38923e-05	-2.0336	-0.338192	3.43758e-05	-1.98371	-0.355608
108829493	chr12:108829493:G:A	1.52303e-14	-3.15636e-10	-1.39404	8.593e-05	-3.15636e-10	-1.44144	8.5031e-05	-3.15636e-10	-1.43366
108829606	chr12:108829606:T:C	7.72129e-15	-2.07335	-4.9349e-10	4.60935e-05	-2.0643	-4.9349e-10	4.53795e-05	-2.06161	-4.9349e-10
108829805	chr12:108829805:T:A	1.89707e-14	-3.15636e-10	-1.17443	0.000103698	-3.15636e-10	-1.2535	0.000102072	-3.15636e-10	-1.251
108829931	chr12:108829931:A:G	1.41592e-14	-3.15636e-10	-1.46696	8.34032e-05	-3.15636e-10	-1.47129	8.16319e-05	-3.15636e-10	-1.47445
108830134	chr12:108830134:C:T	1.82266e-14	-3.15636e-10	-1.21444	0.000133887	-3.15636e-10	-0.997976	0.000130059	-3.15636e-10	-1.00868
108830190	chr12:108830190:G:A	1.35355e-14	-3.15636e-10	-1.51201	8.00421e-05	-3.15636e-10	-1.51242	7.838e-05	-3.15636e-10	-1.51511
108830892	chr12:108830892:G:A	9.57883e-15	-1.85777	-4.9349e-10	4.78973e-05	-2.02592	-4.9349e-10	4.64522e-05	-2.03825	-4.9349e-10
108832000	chr12:108832000:T:C	1.35175e-14	-3.15636e-10	-1.51334	8.50012e-05	-3.15636e-10	-1.45231	8.35139e-05	-3.15636e-10	-1.45166
108833174	chr12:108833174:A:G	1.62652e-14	-3.15636e-10	-1.3283	9.96281e-05	-3.15636e-10	-1.29353	9.30934e-05	-3.15636e-10	-1.34307
108833835	chr12:108833835:G:A	1.96858e-14	-3.15636e-10	-1.13743	0.000115918	-3.15636e-10	-1.14209	0.000113625	-3.15636e-10	-1.14377
108833989	chr12:108833989:A:G	9.15254e-15	-2.0737	0.170402	4.84984e-05	-2.06016	0.0467162	4.78835e-05	-2.02427	0.0163621
108834041	chr12:108834041:G:C	1.65078e-14	-3.15636e-10	-1.31349	9.18702e-05	-3.15636e-10	-1.3746	8.9532e-05	-3.15636e-10	-1.38208
108834138	chr12:108834138:T:C	3.92203e-15	-2.05161	-0.699108	2.37978e-05	-1.98767	-0.737715	2.47692e-05	-1.91138	-0.755695
108834379	chr12:108834379:C:G	1.59384e-14	-3.15636e-10	-1.3486	8.90029e-05	-3.15636e-10	-1.40631	8.67948e-05	-3.15636e-10	-1.41313
108834482	chr12:108834482:G:A	1.34904e-14	-3.15636e-10	-1.51535	8.13982e-05	-3.15636e-10	-1.49562	7.97557e-05	-3.15636e-10	-1.49771
108834568	chr12:108834568:C:T	1.59275e-14	-3.15636e-10	-1.34928	0.000107727	-3.15636e-10	-1.21537	0.000104923	-3.15636e-10	-1.22345
108834950	chr12:108834950:TC:T	1.45929e-14	-3.15636e-10	-1.43679	9.67138e-05	-3.15636e-10	-1.32322	9.53056e-05	-3.15636e-10	-1.31959
108835101	chr12:108835101:T:A	2.77492e-14	-0.794121	-4.9349e-10	0.000140806	-0.947591	-4.9349e-10	0.000132412	-0.99076	-4.9349e-10
108835232	chr12:108835232:C:T	2.03256e-14	-3.15636e-10	-1.10545	0.000153939	-3.15636e-10	-0.858418	0.000149506	-3.15636e-10	-0.869339
108835420	chr12:108835420:G:A	1.35082e-14	-3.15636e-10	-1.51403	7.99785e-05	-3.15636e-10	-1.51322	7.85339e-05	-3.15636e-10	-1.51314
108835449	chr12:108835449:A:G	1.49527e-14	-3.15636e-10	-1.41244	9.95038e-05	-3.15636e-10	-1.29478	9.81792e-05	-3.15636e-10	-1.28988
108835645	chr12:108835645:TA:T	2.56016e-15	-1.99682	-1.18043	3.43196e-05	-1.43309	-0.926163	2.15544e-05	-1.80773	-0.99837
108835660	chr12:108835660:G:A	2.11567e-15	-2.00939	-1.35857	2.50037e-05	-1.49863	-1.17732	1.65332e-05	-1.84678	-1.22453
108835697	chr12:108835697:G:A	1.52167e-14	-3.15636e-10	-1.39494	8.96898e-05	-3.15636e-10	-1.39862	8.82972e-05	-3.15636e-10	-1.39597
108835798	chr12:108835798:G:A	1.80224e-14	-3.15636e-10	-1.22571	0.00013312	-3.15636e-10	-1.00372	0.000129469	-3.15636e-10	-1.01323
108835887	chr12:108835887:T:TA	1.52019e-14	-3.15636e-10	-1.3959	0.000100436	-3.15636e-10	-1.28545	9.88012e-05	-3.15636e-10	-1.28356
108836378	chr12:108836378:C:A	1.42209e-14	-3.15636e-10	-1.46262	8.39991e-05	-3.15636e-10	-1.46417	8.21676e-05	-3.15636e-10	-1.46791
108836794	chr12:108836794:C:A	1.43394e-14	-3.15636e-10	-1.45432	8.46848e-05	-3.15636e-10	-1.45604	8.28186e-05	-3.15636e-10	-1.46002
108837081	chr12:108837081:A:C	1.05713e-14	-1.75919	-4.9349e-10	6.15408e-05	-1.77527	-4.9349e-10	6.24815e-05	-1.7418	-4.9349e-10
108837089	chr12:108837089:G:A	1.42168e-14	-3.15636e-10	-1.4629	9.16319e-05	-3.15636e-10	-1.3772	9.03839e-05	-3.15636e-10	-1.37261
108837581	chr12:108837581:T:C	1.95207e-14	-3.15636e-10	-1.14585	0.000105807	-3.15636e-10	-1.23336	0.000105355	-3.15636e-10	-1.21934
108837628	chr12:108837628:C:T	4.99658e-15	-1.42988	-1.07869	2.26788e-05	-1.64724	-1.12631	2.1432e-05	-1.68568	-1.12611
108838139	chr12:108838139:G:A	1.52742e-14	-3.15636e-10	-1.39116	8.99895e-05	-3.15636e-10	-1.39528	8.86018e-05	-3.15636e-10	-1.39252
108838377	chr12:108838377:C:T	3.41738e-15	-1.52701	-1.36144	8.35737e-05	-0.0431286	-1.42612	6.60188e-05	-0.279396	-1.40734
108838470	chr12:108838470:C:A	1.52742e-14	-3.15636e-10	-1.39116	8.99895e-05	-3.15636e-10	-1.39528	8.86018e-05	-3.15636e-10	-1.39252
108838690	chr12:108838690:C:A	2.76715e-13	-3.15636e-10	1.50566	0.000891963	-3.15636e-10	0.89845	0.000875339	-3.15636e-10	0.897937
108838906	chr12:108838906:G:A	1.52742e-14	-3.15636e-10	-1.39116	8.99895e-05	-3.15636e-10	-1.39528	8.86018e-05	-3.15636e-10	-1.39252
108839263	chr12:108839263:G:A	7.25982e-15	-2.05137	-0.083607	2.82186e-05	-2.05119	-0.503801	2.98591e-05	-2.03159	-0.448599
108839513	chr12:108839513:A:G	6.37835e-13	-3.15636e-10	2.34075	0.00133491	-3.15636e-10	1.30165	0.00135493	-3.15636e-10	1.33483
108839730	chr12:108839730:A:G	1.41458e-14	-3.15636e-10	-1.46791	8.35553e-05	-3.15636e-10	-1.46947	8.1742e-05	-3.15636e-10	-1.47311
108840034	chr12:108840034:G:A	1.35085e-14	-3.15636e-10	-1.51401	8.46741e-05	-3.15636e-10	-1.45617	8.31889e-05	-3.15636e-10	-1.45556
108840226	chr12:108840226:G:A	7.60299e-14	-3.15636e-10	0.2138	0.000643424	-3.15636e-10	0.571829	0.000616881	-3.15636e-10	0.548
108840368	chr12:108840368:C:T	1.99015e-14	-3.15636e-10	-1.12653	0.000150252	-3.15636e-10	-0.882662	0.000146165	-3.15636e-10	-0.891939
108840695	chr12:108840695:C:T	3.20647e-15	-2.04202	-0.910138	2.1866e-05	-1.49426	-1.31579	1.7929e-05	-1.72086	-1.2694
108840927	chr12:108840927:A:G	9.61047e-15	-2.04672	0.19225	3.57677e-05	-2.04654	-0.271387	3.81342e-05	-2.0253	-0.210266
108841152	chr12:108841152:C:A	1.39377e-14	-3.15636e-10	-1.48273	8.22912e-05	-3.15636e-10	-1.48471	8.05422e-05	-3.15636e-10	-1.48789
108841610	chr12:108841610:C:T	3.55759e-15	-1.4049	-1.44335	1.47688e-05	-1.72372	-1.47874	1.40641e-05	-1.7558	-1.47726
108841801	chr12:108841801:C:T	2.02987e-14	-3.15636e-10	-1.10677	0.000154148	-3.15636e-10	-0.857064	0.000149921	-3.15636e-10	-0.866565
108842305	chr12:108842305:G:T	1.45847e-14	-3.15636e-10	-1.43735	9.66511e-05	-3.15636e-10	-1.32387	9.52423e-05	-3.15636e-10	-1.32025
108842569	chr12:108842569:G:A	3.2884e-14	-3.15636e-10	-0.62434	0.000198743	-3.15636e-10	-0.602964	0.0001936	-3.15636e-10	-0.610881
108842815	chr12:108842815:C:T	8.1788e-15	-2.01578	-4.9349e-10	5.83854e-05	-1.82791	-4.9349e-10	5.84076e-05	-1.80923	-4.9349e-10
108843483	chr12:108843483:GT:G	1.78068e-14	-3.15636e-10	-1.23775	0.000130053	-3.15636e-10	-1.02703	0.000126721	-3.15636e-10	-1.03469
108844041	chr12:108844041:T:C	1.75409e-14	-3.15636e-10	-1.25279	9.6509e-05	-3.15636e-10	-1.32534	9.39232e-05	-3.15636e-10	-1.3342
108844099	chr12:108844099:G:T	1.44663e-14	-3.15636e-10	-1.44551	8.53862e-05	-3.15636e-10	-1.44779	8.34717e-05	-3.15636e-10	-1.45217
108844315	chr12:108844315:G:C	8.79207e-14	-3.15636e-10	0.359108	0.000257421	-3.15636e-10	-0.344262	0.000253582	-3.15636e-10	-0.34099
108845385	chr12:108845385:C:T	1.51521e-14	-3.15636e-10	-1.39919	8.52804e-05	-3.15636e-10	-1.44903	8.47383e-05	-3.15636e-10	-1.43711
108845399	chr12:108845399:G:A	7.4439e-15	-2.07377	-0.0361604	2.86926e-05	-2.07377	-0.464563	2.9889e-05	-2.07073	-0.408456
108845909	chr12:108845909:G:A	2.05521e-14	-3.15636e-10	-1.09436	0.000156436	-3.15636e-10	-0.842329	0.000152121	-3.15636e-10	-0.851998
108846857	chr12:108846857:G:A	9.19349e-15	-1.89883	-4.9349e-10	5.77056e-05	-1.83962	-4.9349e-10	5.59607e-05	-1.85202	-4.9349e-10
108847006	chr12:108847006:C:G	2.94877e-14	-3.15636e-10	-0.733354	0.00026614	-3.15636e-10	-0.310953	0.00026072	-3.15636e-10	-0.313226
108847037	chr12:108847037:C:T	3.99513e-15	-1.27747	-1.45478	1.60153e-05	-1.63379	-1.48764	1.52376e-05	-1.66645	-1.48646
108847469	chr12:108847469:A:G	1.78296e-14	-3.15636e-10	-1.23647	9.79318e-05	-3.15636e-10	-1.3107	9.52676e-05	-3.15636e-10	-1.31998
108848074	chr12:108848074:T:C	1.37163e-14	-3.15636e-10	-1.49874	8.11191e-05	-3.15636e-10	-1.49906	7.95021e-05	-3.15636e-10	-1.50089
108848093	chr12:108848093:G:A	1.45367e-14	-3.15636e-10	-1.44065	8.12602e-05	-3.15636e-10	-1.49732	7.89611e-05	-3.15636e-10	-1.50772
108848210	chr12:108848210:A:G	1.40817e-14	-3.15636e-10	-1.47245	8.30003e-05	-3.15636e-10	-1.47613	8.12325e-05	-3.15636e-10	-1.47936
108848221	chr12:108848221:G:A	1.41997e-14	-3.15636e-10	-1.46411	9.25904e-05	-3.15636e-10	-1.36679	9.12039e-05	-3.15636e-10	-1.36358
108848246	chr12:108848246:G:T	1.47333e-14	-3.15636e-10	-1.42721	8.69568e-05	-3.15636e-10	-1.42956	8.49247e-05	-3.15636e-10	-1.43491
108849127	chr12:108849127:G:A	1.37307e-14	-3.15636e-10	-1.49769	8.12154e-05	-3.15636e-10	-1.49787	7.95956e-05	-3.15636e-10	-1.49972
108849527	chr12:108849527:G:A	5.30172e-15	-1.82907	-0.620225	6.6767e-05	-0.83961	-0.854156	5.68182e-05	-1.04109	-0.795728
108849546	chr12:108849546:C:T	1.15982e-14	-1.66648	-4.9349e-10	6.74265e-05	-1.68394	-4.9349e-10	6.87676e-05	-1.64594	-4.9349e-10
108849675	chr12:108849675:T:C	1.36112e-14	-3.15636e-10	-1.50644	8.05113e-05	-3.15636e-10	-1.50658	7.89491e-05	-3.15636e-10	-1.50787
108849692	chr12:108849692:C:T	1.36362e-14	-3.15636e-10	-1.5046	8.06582e-05	-3.15636e-10	-1.50475	7.90825e-05	-3.15636e-10	-1.50618
108849713	chr12:108849713:T:A	1.85764e-14	-3.15636e-10	-1.19543	0.000108763	-3.15636e-10	-1.2058	0.000106593	-3.15636e-10	-1.20766
108850944	chr12:108850944:C:T	1.36306e-14	-3.15636e-10	-1.50501	8.06169e-05	-3.15636e-10	-1.50527	7.90515e-05	-3.15636e-10	-1.50658
108851021	chr12:108851021:A:G	1.35139e-14	-3.15636e-10	-1.51361	8.21834e-05	-3.15636e-10	-1.48602	8.06996e-05	-3.15636e-10	-1.48594
108851307	chr12:108851307:G:A	1.91778e-14	-3.15636e-10	-1.16357	0.000143209	-3.15636e-10	-0.930666	0.000139349	-3.15636e-10	-0.939695
108851554	chr12:108851554:G:A	1.4024e-14	-3.15636e-10	-1.47655	9.09333e-05	-3.15636e-10	-1.38485	8.94991e-05	-3.15636e-10	-1.38245
108852101	chr12:108852101:T:C	1.47749e-14	-3.15636e-10	-1.42439	8.46149e-05	-3.15636e-10	-1.45686	8.25987e-05	-3.15636e-10	-1.46268
108853010	chr12:108853010:C:T	1.36036e-14	-3.15636e-10	-1.50699	8.04749e-05	-3.15636e-10	-1.50703	7.8916e-05	-3.15636e-10	-1.50829
108853219	chr12:108853219:A:G	1.35674e-14	-3.15636e-10	-1.50966	8.02602e-05	-3.15636e-10	-1.5097	7.87236e-05	-3.15636e-10	-1.51073
108853307	chr12:108853307:G:A	1.38449e-14	-3.15636e-10	-1.48941	8.16214e-05	-3.15636e-10	-1.49288	7.99796e-05	-3.15636e-10	-1.4949
108853411	chr12:108853411:G:A	1.42188e-14	-3.15636e-10	-1.46276	9.2728e-05	-3.15636e-10	-1.36531	9.13572e-05	-3.15636e-10	-1.3619
108853419	chr12:108853419:G:A	7.46973e-13	-3.15636e-10	2.4987	0.00167486	-3.15636e-10	1.52851	0.00168934	-3.15636e-10	1.55542
108853872	chr12:108853872:C:T	1.49329e-14	-3.15636e-10	-1.41376	8.79881e-05	-3.15636e-10	-1.41777	8.66019e-05	-3.15636e-10	-1.41535
108853907	chr12:108853907:A:G	1.97792e-15	-2.05607	-1.37921	1.0062e-05	-2.07132	-1.51489	1.00884e-05	-2.0503	-1.51499
108854120	chr12:108854120:G:A	5.87454e-14	-3.15636e-10	-0.0441148	0.000211042	-3.15636e-10	-0.542919	0.000206704	-3.15636e-10	-0.545389
108854654	chr12:108854654:G:A	1.35085e-14	-3.15636e-10	-1.51401	8.46741e-05	-3.15636e-10	-1.45617	8.31889e-05	-3.15636e-10	-1.45556
108854994	chr12:108854994:G:A	1.96858e-14	-3.15636e-10	-1.13743	0.000115918	-3.15636e-10	-1.14209	0.000113625	-3.15636e-10	-1.14377
108855258	chr12:108855258:T:C	2.13358e-13	-3.15636e-10	1.24565	0.000784797	-3.15636e-10	0.77045	0.000806927	-3.15636e-10	0.816558
108855359	chr12:108855359:G:C	7.24562e-13	-3.15636e-10	2.46824	0.0016343	-3.15636e-10	1.504	0.00164801	-3.15636e-10	1.53065
108856085	chr12:108856085:T:C	1.37042e-14	-3.15636e-10	-1.49962	8.29233e-05	-3.15636e-10	-1.47706	8.13789e-05	-3.15636e-10	-1.47756
108856418	chr12:108856418:C:CA	1.36396e-14	-3.15636e-10	-1.50435	8.39471e-05	-3.15636e-10	-1.46479	8.27301e-05	-3.15636e-10	-1.46109
108856568	chr12:108856568:G:A	1.70551e-15	-2.07035	-1.51311	1.00786e-05	-2.07138	-1.51318	9.87173e-06	-2.07324	-1.51376
108857043	chr12:108857043:C:T	1.04539e-14	-1.77035	-4.9349e-10	5.06305e-05	-1.97042	-4.9349e-10	5.05643e-05	-1.95343	-4.9349e-10
108857320	chr12:108857320:G:C	1.70922e-15	-2.06896	-1.51233	1.00766e-05	-2.07235	-1.51241	9.87448e-06	-2.07363	-1.51309
108857411	chr12:108857411:G:C	1.84875e-14	-3.15636e-10	-1.20023	0.00013654	-3.15636e-10	-0.978359	0.000132996	-3.15636e-10	-0.98636
108857918	chr12:108857918:G:A	2.60561e-15	-2.07264	-1.08702	1.14679e-05	-2.06022	-1.3952	1.19586e-05	-2.02491	-1.37031
108858222	chr12:108858222:C:A	4.84642e-13	-3.15636e-10	2.06608	0.00114825	-3.15636e-10	1.15102	0.00115872	-3.15636e-10	1.17839
108858295	chr12:108858295:G:C	4.935e-13	-3.15636e-10	2.0842	0.00116686	-3.15636e-10	1.1671	0.00117769	-3.15636e-10	1.19463
108859069	chr12:108859069:G:A	1.47893e-14	-3.15636e-10	-1.42343	8.37565e-05	-3.15636e-10	-1.46706	8.3017e-05	-3.15636e-10	-1.45763
108859070	chr12:108859070:A:G	1.5239e-14	-3.15636e-10	-1.39347	8.56451e-05	-3.15636e-10	-1.44476	8.50502e-05	-3.15636e-10	-1.43343
108859555	chr12:108859555:G:A	2.52136e-15	-2.07139	-1.12114	1.12112e-05	-2.06342	-1.41464	1.16369e-05	-2.0312	-1.3913
108860330	chr12:108860330:A:C	1.82671e-15	-2.06854	-1.44627	1.55798e-05	-1.6358	-1.5132	1.25772e-05	-1.82941	-1.51538
108860406	chr12:108860406:C:G	1.43808e-14	-3.15636e-10	-1.45143	8.49118e-05	-3.15636e-10	-1.45336	8.30199e-05	-3.15636e-10	-1.45759
108860655	chr12:108860655:G:A	2.61429e-15	-2.07125	-1.08509	1.14182e-05	-2.06433	-1.39544	1.1862e-05	-2.0331	-1.37024
108861546	chr12:108861546:C:T	1.91758e-14	-3.15636e-10	-1.16368	0.000101947	-3.15636e-10	-1.27052	0.000100117	-3.15636e-10	-1.27034
108861601	chr12:108861601:T:A	1.86544e-15	-2.07023	-1.4236	1.02978e-05	-2.06402	-1.49902	1.03277e-05	-2.0324	-1.50945
108861642	chr12:108861642:A:C	1.70103e-15	-2.07139	-1.51471	1.00732e-05	-2.07045	-1.51464	9.86463e-06	-2.07276	-1.51496
108861686	chr12:108861686:A:T	1.70414e-15	-2.07097	-1.5133	1.00832e-05	-2.07091	-1.51319	9.87392e-06	-2.07301	-1.51377
108861974	chr12:108861974:G:A	1.70694e-15	-2.07164	-1.51099	1.01156e-05	-2.07016	-1.51073	9.89942e-06	-2.0726	-1.5116
108862077	chr12:108862077:G:C	2.56323e-15	-2.06175	-1.11431	1.1161e-05	-2.07199	-1.41056	1.14442e-05	-2.05236	-1.38684
108862144	chr12:108862144:G:T	1.46417e-14	-3.15636e-10	-1.43345	9.7226e-05	-3.15636e-10	-1.31794	9.58409e-05	-3.15636e-10	-1.31399
108862733	chr12:108862733:G:A	7.98997e-13	-3.15636e-10	2.56603	0.00162597	-3.15636e-10	1.49889	0.00164413	-3.15636e-10	1.52829
108862917	chr12:108862917:T:C	1.70899e-15	-2.06769	-1.51373	1.00581e-05	-2.07299	-1.5136	9.86288e-06	-2.07377	-1.51413
108863038	chr12:108863038:G:A	7.718e-15	-2.07377	-4.9349e-10	4.64491e-05	-2.05662	-4.9349e-10	4.57722e-05	-2.053	-4.9349e-10
108863095	chr12:108863095:C:T	1.49578e-14	-3.15636e-10	-1.4121	8.82061e-05	-3.15636e-10	-1.4153	8.68267e-05	-3.15636e-10	-1.41276
108863150	chr12:108863150:G:A	1.70951e-15	-2.0661	-1.51502	1.004e-05	-2.07342	-1.51497	9.85276e-06	-2.07372	-1.5152
108863383	chr12:108863383:T:C	1.35125e-14	-3.15636e-10	-1.51371	8.18375e-05	-3.15636e-10	-1.49024	8.05738e-05	-3.15636e-10	-1.4875
108863455	chr12:108863455:A:G	1.80058e-14	-3.15636e-10	-1.22663	0.00013198	-3.15636e-10	-1.01232	0.00012858	-3.15636e-10	-1.02012
108863470	chr12:108863470:T:C	1.43041e-14	-3.15636e-10	-1.45678	8.0576e-05	-3.15636e-10	-1.50577	7.85535e-05	-3.15636e-10	-1.5129
108863530	chr12:108863530:A:G	1.70974e-15	-2.06642	-1.51456	1.00456e-05	-2.07335	-1.51449	9.85604e-06	-2.07375	-1.51484
108864009	chr12:108864009:G:A	1.34966e-14	-3.15636e-10	-1.51489	7.98145e-05	-3.15636e-10	-1.51527	7.83658e-05	-3.15636e-10	-1.51529
108864167	chr12:108864167:G:T	1.45818e-14	-3.15636e-10	-1.43755	8.51204e-05	-3.15636e-10	-1.45091	8.3538e-05	-3.15636e-10	-1.45137
108864313	chr12:108864313:T:G	1.72072e-15	-2.05972	-1.51486	1.00417e-05	-2.07361	-1.51462	9.877e-06	-2.07229	-1.51417
108864621	chr12:108864621:T:C	1.73369e-15	-2.07371	-1.49336	1.44732e-05	-1.72966	-1.49302	1.18724e-05	-1.89802	-1.50444
108864859	chr12:108864859:C:T	5.71049e-14	-3.15636e-10	-0.0724369	0.000207306	-3.15636e-10	-0.560778	0.000202761	-3.15636e-10	-0.564647
108865022	chr12:108865022:G:A	1.35787e-14	-3.15636e-10	-1.50882	7.99831e-05	-3.15636e-10	-1.51316	7.84786e-05	-3.15636e-10	-1.51385
108866414	chr12:108866414:C:A	1.83738e-15	-2.06735	-1.44163	1.48111e-05	-1.6869	-1.5127	1.20913e-05	-1.86881	-1.51538
108866805	chr12:108866805:T:A	1.75218e-14	-1.25388	-4.9349e-10	9.07507e-05	-1.38686	-4.9349e-10	9.4091e-05	-1.33241	-4.9349e-10
108866904	chr12:108866904:C:A	6.30642e-14	-3.15636e-10	0.0268267	0.000224722	-3.15636e-10	-0.480109	0.000242777	-3.15636e-10	-0.384532
108867119	chr12:108867119:A:G	1.87589e-15	-2.0735	-1.41475	1.32726e-05	-1.79391	-1.51536	1.12331e-05	-1.94448	-1.51333
108868686	chr12:108868686:A:G	1.35577e-14	-3.15636e-10	-1.51038	8.1445e-05	-3.15636e-10	-1.49505	7.99604e-05	-3.15636e-10	-1.49514
108868911	chr12:108868911:C:T	1.42981e-14	-3.15636e-10	-1.4572	8.11615e-05	-3.15636e-10	-1.49853	7.96725e-05	-3.15636e-10	-1.49875
108869011	chr12:108869011:C:A	1.4307e-14	-3.15636e-10	-1.45658	8.11883e-05	-3.15636e-10	-1.4982	7.96986e-05	-3.15636e-10	-1.49842
108869709	chr12:108869709:T:C	1.71012e-15	-2.06581	-1.51496	1.0042e-05	-2.0734	-1.5148	9.85405e-06	-2.07372	-1.51507
108869748	chr12:108869748:A:G	4.79217e-14	-3.15636e-10	-0.247759	0.000187858	-3.15636e-10	-0.659289	0.000201189	-3.15636e-10	-0.572431
108869833	chr12:108869833:A:G	8.58897e-15	-1.96685	-4.9349e-10	4.67757e-05	-2.04961	-4.9349e-10	4.57609e-05	-2.05325	-4.9349e-10
108870173	chr12:108870173:C:T	3.02082e-14	-3.15636e-10	-0.709214	0.000181952	-3.15636e-10	-0.691231	0.000176912	-3.15636e-10	-0.701025
108870348	chr12:108870348:T:C	1.72335e-15	-2.05792	-1.51514	1.00377e-05	-2.07355	-1.51507	9.86904e-06	-2.072	-1.51527
108870387	chr12:108870387:G:A	3.12203e-15	-2.06919	-0.909657	1.26254e-05	-2.06703	-1.29224	1.31828e-05	-2.03901	-1.25875
108871029	chr12:108871029:C:T	2.28293e-14	-3.15636e-10	-0.989283	0.000160138	-3.15636e-10	-0.818939	0.000155806	-3.15636e-10	-0.828063
108871040	chr12:108871040:A:T	1.42805e-14	-3.15636e-10	-1.45843	8.05248e-05	-3.15636e-10	-1.50641	7.85293e-05	-3.15636e-10	-1.5132
108871710	chr12:108871710:C:T	8.1864e-15	-2.01485	-4.9349e-10	4.5852e-05	-2.06956	-4.9349e-10	4.48464e-05	-2.07343	-4.9349e-10
108871754	chr12:108871754:T:C	7.97917e-14	-3.15636e-10	0.262093	0.000279319	-3.15636e-10	-0.26262	0.000300248	-3.15636e-10	-0.172067
108872043	chr12:108872043:G:A	2.9288e-14	-3.15636e-10	-0.74015	0.000176688	-3.15636e-10	-0.720587	0.000171807	-3.15636e-10	-0.730305
108872055	chr12:108872055:G:A	4.32698e-15	-1.70007	-0.952384	4.56271e-05	-0.886273	-1.1882	3.78984e-05	-1.10066	-1.1411
108872374	chr12:108872374:A:G	1.71035e-15	-2.06821	-1.51243	1.00734e-05	-2.07281	-1.51227	9.87461e-06	-2.07375	-1.51296
108872752	chr12:108872752:A:T	5.90919e-14	-3.15636e-10	-0.0382337	0.000212245	-3.15636e-10	-0.537234	0.000207613	-3.15636e-10	-0.541
108872764	chr12:108872764:A:T	1.49425e-14	-3.15636e-10	-1.41311	9.71672e-05	-3.15636e-10	-1.31854	9.57769e-05	-3.15636e-10	-1.31465
108872887	chr12:108872887:C:G	1.13739e-14	-0.511017	-1.17499	0.000263378	0.791669	-1.11305	0.000213633	0.600214	-1.11263
108873206	chr12:108873206:A:G	5.71587e-14	-3.15636e-10	-0.0714959	0.000208058	-3.15636e-10	-0.557158	0.000224135	-3.15636e-10	-0.464428
108873433	chr12:108873433:G:A	4.03371e-15	-1.69058	-1.03206	0.000131476	0.0826501	-1.0988	7.17381e-05	-0.543466	-1.06019
108873459	chr12:108873459:T:A	7.36501e-15	-0.754842	-1.36574	1.31021e-05	-1.94283	-1.37937	1.36131e-05	-1.90504	-1.3606
108874259	chr12:108874259:A:T	1.35086e-14	-3.15636e-10	-1.514	7.99262e-05	-3.15636e-10	-1.51387	7.84399e-05	-3.15636e-10	-1.51434
108874440	chr12:108874440:C:A	3.26439e-15	-1.72461	-1.20964	9.55151e-05	-0.0745706	-1.26112	5.32174e-05	-0.671354	-1.23094
108874863	chr12:108874863:T:A	4.85111e-15	-1.98837	-0.549749	8.86064e-05	-0.821899	-0.588872	5.97136e-05	-1.24305	-0.54407
108874921	chr12:108874921:C:T	1.58144e-14	-1.3564	-4.9349e-10	7.06688e-05	-1.63697	-4.9349e-10	6.70271e-05	-1.67158	-4.9349e-10
108874927	chr12:108874927:G:A	1.78376e-15	-2.07346	-1.46514	1.05726e-05	-2.06714	-1.46957	1.03083e-05	-2.07039	-1.47333
108874941	chr12:108874941:G:A	1.35942e-14	-2.06876	0.56108	9.20539e-05	-1.31197	-0.0606263	6.14703e-05	-1.6797	-0.0784181
108874979	chr12:108874979:T:C	1.40112e-14	-3.15636e-10	-1.47747	8.06312e-05	-3.15636e-10	-1.50509	7.92387e-05	-3.15636e-10	-1.50421
108874985	chr12:108874985:G:A	2.70299e-15	-1.98141	-1.14156	1.14101e-05	-2.04907	-1.4114	1.12207e-05	-2.07337	-1.38554
108875168	chr12:108875168:C:T	3.37372e-14	-3.15636e-10	-0.598726	0.000161233	-3.15636e-10	-0.812124	0.00016353	-3.15636e-10	-0.779679
108875379	chr12:108875379:T:C	2.04013e-13	-3.15636e-10	1.20086	0.00168877	-3.15636e-10	1.53678	0.00162733	-3.15636e-10	1.51802
108875814	chr12:108875814:T:G	8.83857e-14	-3.15636e-10	0.364383	0.000591361	-3.15636e-10	0.487452	0.000573241	-3.15636e-10	0.474631
108876154	chr12:108876154:T:G	9.97367e-15	-1.81738	-4.9349e-10	0.000101509	-1.27483	-4.9349e-10	9.558e-05	-1.31671	-4.9349e-10
108876180	chr12:108876180:A:G	1.42449e-14	-3.15636e-10	-1.46093	8.07228e-05	-3.15636e-10	-1.50395	7.93636e-05	-3.15636e-10	-1.50263
108876352	chr12:108876352:G:A	6.78215e-14	-3.15636e-10	0.0995518	0.000263818	-3.15636e-10	-0.319716	0.000268595	-3.15636e-10	-0.283471
108876954	chr12:108876954:A:G	8.76144e-15	-1.94697	-4.9349e-10	5.51337e-05	-1.88521	-4.9349e-10	4.57028e-05	-2.05452	-4.9349e-10
108876955	chr12:108876955:T:C	7.30166e-14	-3.15636e-10	0.17336	0.000295194	-3.15636e-10	-0.207341	0.000299424	-3.15636e-10	-0.174814
108877087	chr12:108877087:C:T	1.24231e-14	-0.0825424	-1.51522	2.13974e-05	-1.40248	-1.42923	2.51838e-05	-1.20433	-1.44615
108877906	chr12:108877906:C:T	1.37477e-14	-3.15636e-10	-1.49646	7.98799e-05	-3.15636e-10	-1.51445	7.86253e-05	-3.15636e-10	-1.51198
108878104	chr12:108878104:A:C	2.01165e-14	-3.15636e-10	-1.11579	0.000108601	-3.15636e-10	-1.2073	0.000105612	-3.15636e-10	-1.2169
108878275	chr12:108878275:C:T	1.70861e-13	1.68728	-0.663761	0.000182429	0.430814	-1.11943	0.000247539	0.727227	-1.09234
108878378	chr12:108878378:A:G	1.41665e-14	-3.15636e-10	-1.46645	8.00676e-05	-3.15636e-10	-1.5121	7.85346e-05	-3.15636e-10	-1.51314
108878445	chr12:108878445:G:A	2.14265e-14	-3.15636e-10	-1.0527	0.000114874	-3.15636e-10	-1.15114	0.000111642	-3.15636e-10	-1.16138
108878518	chr12:108878518:G:A	2.11399e-14	-3.15636e-10	-1.06616	0.000113512	-3.15636e-10	-1.16307	0.000110336	-3.15636e-10	-1.17314
108878548	chr12:108878548:T:C	3.96289e-14	-3.15636e-10	-0.437769	0.00013098	-3.15636e-10	-1.01993	0.000128753	-3.15636e-10	-1.01878
108879045	chr12:108879045:C:T	1.42051e-14	-3.15636e-10	-1.46373	8.10136e-05	-3.15636e-10	-1.50036	8.01913e-05	-3.15636e-10	-1.49226
108879329	chr12:108879329:A:G	2.4755e-14	-3.15636e-10	-0.908299	0.00013088	-3.15636e-10	-1.02069	0.000132907	-3.15636e-10	-0.987024
108879590	chr12:108879590:C:T	2.05833e-14	-3.15636e-10	-1.09285	0.000110954	-3.15636e-10	-1.18586	0.000107973	-3.15636e-10	-1.1948
108880578	chr12:108880578:G:C	8.21158e-15	-2.01178	-4.9349e-10	5.01609e-05	-1.97974	-4.9349e-10	4.86447e-05	-1.99213	-4.9349e-10
108880601	chr12:108880601:TTCTGTTCCATTTCAAGGATAA:T	1.02462e-13	-3.15636e-10	0.512166	0.000713884	-3.15636e-10	0.675745	0.000684806	-3.15636e-10	0.652461
108880633	chr12:108880633:T:TAAC	6.91646e-14	1.51712	-1.39796	6.39701e-05	-0.24123	-1.49533	8.10143e-05	0.0099783	-1.49203
108880635	chr12:108880635:AC:A	6.46841e-14	-3.15636e-10	0.0521888	0.000442115	-3.15636e-10	0.196595	0.000426266	-3.15636e-10	0.178389
108880639	chr12:108880639:C:G	1.02111e-13	-3.15636e-10	0.508735	0.000711504	-3.15636e-10	0.672406	0.000683495	-3.15636e-10	0.650544
108880764	chr12:108880764:G:A	1.63977e-14	-3.15636e-10	-1.32018	0.000136502	-3.15636e-10	-0.978638	0.000133486	-3.15636e-10	-0.982681
108881003	chr12:108881003:C:T	1.40716e-14	-3.15636e-10	-1.47317	0.000107339	-3.15636e-10	-1.21899	0.000105412	-3.15636e-10	-1.2188
108881369	chr12:108881369:A:G	1.57952e-14	-3.15636e-10	-1.35762	0.00010358	-3.15636e-10	-1.25463	0.000101023	-3.15636e-10	-1.26133
108881606	chr12:108881606:T:TC	1.40329e-14	-3.15636e-10	-1.47592	9.05723e-05	-3.15636e-10	-1.38883	8.88557e-05	-3.15636e-10	-1.38966
108881611	chr12:108881611:T:C	1.38035e-14	-3.15636e-10	-1.49241	7.98271e-05	-3.15636e-10	-1.51511	7.84799e-05	-3.15636e-10	-1.51383
108881833	chr12:108881833:C:T	3.6564e-15	-1.66692	-1.15392	2.93365e-05	-1.18527	-1.33087	2.78408e-05	-1.25386	-1.29631
108882438	chr12:108882438:G:A	1.3558e-14	-3.15636e-10	-1.51035	7.98371e-05	-3.15636e-10	-1.51499	7.83991e-05	-3.15636e-10	-1.51486
108882466	chr12:108882466:T:C	2.49135e-14	-3.15636e-10	-0.901916	0.000123446	-3.15636e-10	-1.07917	0.000120464	-3.15636e-10	-1.08532
108882641	chr12:108882641:C:T	2.87478e-15	-2.02898	-1.03237	2.25003e-05	-1.67955	-1.1019	2.15447e-05	-1.72816	-1.07838
108882869	chr12:108882869:C:T	1.86503e-14	-3.15636e-10	-1.19146	0.000108531	-3.15636e-10	-1.20794	0.000108305	-3.15636e-10	-1.19172
108883406	chr12:108883406:G:A	3.86827e-15	-1.5838	-1.18072	3.31163e-05	-1.04979	-1.34516	3.12305e-05	-1.12299	-1.31229
108883425	chr12:108883425:C:T	1.77122e-13	1.05951	-4.9349e-10	0.000631481	0.553092	-4.9349e-10	0.000655791	0.609167	-4.9349e-10
108883538	chr12:108883538:C:T	1.36341e-14	-3.15636e-10	-1.50475	8.03511e-05	-3.15636e-10	-1.50857	7.88573e-05	-3.15636e-10	-1.50904
108883604	chr12:108883604:C:T	1.43443e-14	-3.15636e-10	-1.45397	9.03624e-05	-3.15636e-10	-1.39115	8.8169e-05	-3.15636e-10	-1.39742
108883716	chr12:108883716:C:A	1.35163e-14	-3.15636e-10	-1.51343	7.98107e-05	-3.15636e-10	-1.51532	7.83605e-05	-3.15636e-10	-1.51536
108883967	chr12:108883967:T:G	2.67966e-15	-2.0381	-1.09353	2.07053e-05	-1.70807	-1.15652	1.98355e-05	-1.75459	-1.13461
108884115	chr12:108884115:T:C	1.61416e-14	0.156116	-1.49204	4.91633e-05	-0.508966	-1.49086	4.44284e-05	-0.588287	-1.49451
108884341	chr12:108884341:C:A	1.35895e-14	-3.15636e-10	-1.50803	8.0009e-05	-3.15636e-10	-1.51284	7.8424e-05	-3.15636e-10	-1.51455
108884392	chr12:108884392:A:G	1.35507e-14	-3.15636e-10	-1.51089	7.98964e-05	-3.15636e-10	-1.51424	7.83777e-05	-3.15636e-10	-1.51514
108884393	chr12:108884393:C:G	4.59329e-15	-1.76295	-0.829783	4.21083e-05	-1.2765	-0.878235	4.03221e-05	-1.33562	-0.844153
108884547	chr12:108884547:C:T	6.79258e-14	-1.79452	1.89561	0.000170603	-1.78813	1.03249	0.000193835	-1.74264	1.13297
108884577	chr12:108884577:A:G	1.448e-14	-3.15636e-10	-1.44456	8.13072e-05	-3.15636e-10	-1.49674	8.03432e-05	-3.15636e-10	-1.49037
108884764	chr12:108884764:C:T	1.52661e-14	-3.15636e-10	-1.39169	0.000117897	-3.15636e-10	-1.12516	0.000116793	-3.15636e-10	-1.11627
108884947	chr12:108884947:A:G	1.54204e-14	-3.15636e-10	-1.38164	9.98357e-05	-3.15636e-10	-1.29145	9.72107e-05	-3.15636e-10	-1.29979
108884971	chr12:108884971:T:G	5.19776e-15	-2.06311	-0.405993	4.3357e-05	-1.75655	-0.368961	4.32667e-05	-1.77855	-0.330741
108885562	chr12:108885562:A:G	1.7483e-14	-3.15636e-10	-1.2561	0.000116775	-3.15636e-10	-1.13473	0.000113727	-3.15636e-10	-1.14287
108885663	chr12:108885663:TAGG:T	1.46137e-14	-3.15636e-10	-1.43537	9.36092e-05	-3.15636e-10	-1.35585	9.06642e-05	-3.15636e-10	-1.36951
108885679	chr12:108885679:G:A	1.43422e-14	-3.15636e-10	-1.45412	9.11258e-05	-3.15636e-10	-1.38273	8.83782e-05	-3.15636e-10	-1.39505
108885760	chr12:108885760:T:A	1.38749e-14	-3.15636e-10	-1.48724	8.04774e-05	-3.15636e-10	-1.507	7.91127e-05	-3.15636e-10	-1.5058
108886230	chr12:108886230:C:T	1.49729e-14	-1.41109	-4.9349e-10	5.24412e-05	-1.93528	-4.9349e-10	5.2321e-05	-1.91928	-4.9349e-10
108886759	chr12:108886759:A:C	2.83348e-15	-1.72839	-1.34743	1.41415e-05	-2.05375	-1.19211	1.37895e-05	-2.02961	-1.22315
108887062	chr12:108887062:C:T	3.86787e-13	2.03882	-0.198277	0.0147943	3.50849	0.198532	0.0111139	3.27712	0.16215
108887323	chr12:108887323:G:A	1.48084e-14	-3.15636e-10	-1.42213	9.52967e-05	-3.15636e-10	-1.33798	9.22371e-05	-3.15636e-10	-1.35231
108887351	chr12:108887351:C:T	1.30323e-14	-1.19693	-0.352966	2.32752e-05	-1.9287	-0.818891	2.38865e-05	-1.91146	-0.791906
108887702	chr12:108887702:G:C	1.43738e-14	-3.15636e-10	-1.45192	8.25074e-05	-3.15636e-10	-1.48209	8.09585e-05	-3.15636e-10	-1.48274
108887919	chr12:108887919:G:A	4.52003e-15	-1.7741	-0.834708	4.52032e-05	-1.28044	-0.803364	4.42467e-05	-1.3373	-0.749596
108887972	chr12:108887972:T:C	1.64419e-14	-3.15636e-10	-1.3175	8.50265e-05	-3.15636e-10	-1.45201	8.53609e-05	-3.15636e-10	-1.42979
108888078	chr12:108888078:A:G	1.49983e-14	-3.15636e-10	-1.40939	9.69996e-05	-3.15636e-10	-1.32027	9.3814e-05	-3.15636e-10	-1.33536
108888108	chr12:108888108:G:A	4.42853e-15	-1.81333	-0.815933	4.3182e-05	-1.34539	-0.784165	4.23966e-05	-1.39992	-0.72969
108888236	chr12:108888236:G:A	1.58608e-14	-3.15636e-10	-1.35348	9.08329e-05	-3.15636e-10	-1.38595	8.9788e-05	-3.15636e-10	-1.37922
108888391	chr12:108888391:A:G	1.37752e-14	-3.15636e-10	-1.49446	9.62868e-05	-3.15636e-10	-1.32764	9.49629e-05	-3.15636e-10	-1.32319
108888421	chr12:108888421:T:C	4.48727e-15	-1.80811	-0.80797	4.30804e-05	-1.34052	-0.791381	4.24774e-05	-1.39523	-0.732468
108888909	chr12:108888909:C:T	2.03969e-15	-2.07169	-1.33284	3.10727e-05	-1.60148	-0.857165	2.89135e-05	-1.66442	-0.847945
108889765	chr12:108889765:G:A	8.04824e-15	-2.03187	-4.9349e-10	4.78401e-05	-2.02711	-4.9349e-10	4.66792e-05	-2.03338	-4.9349e-10
108889796	chr12:108889796:T:G	1.41265e-14	-3.15636e-10	-1.46928	8.14973e-05	-3.15636e-10	-1.49441	7.9976e-05	-3.15636e-10	-1.49495
108889950	chr12:108889950:A:G	5.18113e-14	-3.15636e-10	-0.169718	0.000190401	-3.15636e-10	-0.645842	0.000187028	-3.15636e-10	-0.645418
108889967	chr12:108889967:C:T	1.71004e-14	-3.15636e-10	-1.27823	0.000119426	-3.15636e-10	-1.11228	0.000116875	-3.15636e-10	-1.11557
108890017	chr12:108890017:T:C	1.58231e-14	-3.15636e-10	-1.35586	9.06247e-05	-3.15636e-10	-1.38825	8.87267e-05	-3.15636e-10	-1.39111
108890198	chr12:108890198:G:A	3.41122e-14	-0.587673	-4.9349e-10	9.66965e-05	-1.3234	-4.9349e-10	9.0904e-05	-1.36687	-4.9349e-10
108891087	chr12:108891087:C:T	1.39841e-14	-3.15636e-10	-1.47941	0.000100402	-3.15636e-10	-1.28579	9.90819e-05	-3.15636e-10	-1.28073
108891167	chr12:108891167:G:A	1.47835e-14	-1.42381	-4.9349e-10	0.000152031	-0.870893	-4.9349e-10	0.000156045	-0.826528	-4.9349e-10
108891188	chr12:108891188:C:A	1.64771e-14	-3.15636e-10	-1.31535	0.000107581	-3.15636e-10	-1.21673	0.00010346	-3.15636e-10	-1.23749
108891204	chr12:108891204:A:T	1.53779e-14	-3.15636e-10	-1.3844	8.23105e-05	-3.15636e-10	-1.48448	8.21428e-05	-3.15636e-10	-1.46822
108891215	chr12:108891215:G:A	5.7214e-14	-3.15636e-10	-0.0705282	0.000203795	-3.15636e-10	-0.577859	0.000199744	-3.15636e-10	-0.579639
108891517	chr12:108891517:T:G	1.34967e-14	-3.15636e-10	-1.51488	8.21945e-05	-3.15636e-10	-1.48589	8.07312e-05	-3.15636e-10	-1.48555
108891705	chr12:108891705:G:C	2.37571e-15	-1.79623	-1.4558	1.97556e-05	-1.39989	-1.51165	1.8493e-05	-1.45447	-1.50482
108891778	chr12:108891778:T:G	1.36726e-14	-3.15636e-10	-1.50193	7.98279e-05	-3.15636e-10	-1.5151	7.83605e-05	-3.15636e-10	-1.51535
108891843	chr12:108891843:T:C	2.75833e-14	-3.15636e-10	-0.800116	0.000240218	-3.15636e-10	-0.413427	0.000233714	-3.15636e-10	-0.422576
108891972	chr12:108891972:A:G	1.54685e-14	-3.15636e-10	-1.37852	8.46911e-05	-3.15636e-10	-1.45596	8.30533e-05	-3.15636e-10	-1.45719
108892130	chr12:108892130:G:T	1.66379e-14	-3.15636e-10	-1.30565	0.000108827	-3.15636e-10	-1.20522	0.000104696	-3.15636e-10	-1.22562
108892370	chr12:108892370:C:G	1.67131e-14	-3.15636e-10	-1.30113	8.61094e-05	-3.15636e-10	-1.43936	8.66753e-05	-3.15636e-10	-1.41451
108892462	chr12:108892462:C:T	1.80212e-14	-3.15636e-10	-1.22578	0.000121762	-3.15636e-10	-1.09291	0.000118803	-3.15636e-10	-1.09921
108892603	chr12:108892603:T:G	1.62714e-14	-3.15636e-10	-1.32792	9.03424e-05	-3.15636e-10	-1.39137	8.90132e-05	-3.15636e-10	-1.38789
108892623	chr12:108892623:C:T	1.34905e-14	-3.15636e-10	-1.51534	9.39053e-05	-3.15636e-10	-1.35269	9.31367e-05	-3.15636e-10	-1.34261
108892800	chr12:108892800:G:C	1.349e-14	-3.15636e-10	-1.51538	9.34474e-05	-3.15636e-10	-1.35758	9.2676e-05	-3.15636e-10	-1.34757
108893292	chr12:108893292:T:G	1.59176e-14	-3.15636e-10	-1.3499	0.000103126	-3.15636e-10	-1.25902	9.9393e-05	-3.15636e-10	-1.27759
108893307	chr12:108893307:G:A	1.64042e-14	-3.15636e-10	-1.31979	0.000106994	-3.15636e-10	-1.2222	0.000103	-3.15636e-10	-1.24194
108893722	chr12:108893722:G:A	1.55915e-14	-3.15636e-10	-1.3706	8.51281e-05	-3.15636e-10	-1.45082	8.34826e-05	-3.15636e-10	-1.45204
108893812	chr12:108893812:G:A	1.40547e-14	-3.15636e-10	-1.47437	0.000101655	-3.15636e-10	-1.27339	0.000100334	-3.15636e-10	-1.26818
108893960	chr12:108893960:A:C	1.03726e-13	-3.15636e-10	0.524423	0.000830597	-3.15636e-10	0.82717	0.000813847	-3.15636e-10	0.825097
108894195	chr12:108894195:A:G	8.39711e-14	-3.15636e-10	0.313146	0.000669926	-3.15636e-10	0.612192	0.000651428	-3.15636e-10	0.602492
108894208	chr12:108894208:A:G	1.34953e-14	-3.15636e-10	-1.51499	9.47356e-05	-3.15636e-10	-1.34389	9.39656e-05	-3.15636e-10	-1.33375
108894230	chr12:108894230:T:G	1.36963e-14	-3.15636e-10	-1.5002	8.34435e-05	-3.15636e-10	-1.47081	8.1291e-05	-3.15636e-10	-1.47864
108894426	chr12:108894426:A:C	7.71877e-15	-2.07367	-4.9349e-10	6.35481e-05	-1.74318	-4.9349e-10	6.09537e-05	-1.76656	-4.9349e-10
108894519	chr12:108894519:T:C	1.3497e-14	-3.15636e-10	-1.51486	8.22096e-05	-3.15636e-10	-1.4857	8.0746e-05	-3.15636e-10	-1.48537
108894681	chr12:108894681:TTTA:T	1.18968e-13	-3.15636e-10	0.661528	0.000957596	-3.15636e-10	0.969451	0.000931908	-3.15636e-10	0.960558
108894996	chr12:108894996:G:A	1.3497e-14	-3.15636e-10	-1.51486	8.01309e-05	-3.15636e-10	-1.51131	7.85091e-05	-3.15636e-10	-1.51346
108895645	chr12:108895645:T:C	2.63216e-14	-3.15636e-10	-0.846936	0.000121083	-3.15636e-10	-1.09849	0.000121506	-3.15636e-10	-1.07671
108895692	chr12:108895692:G:A	5.14635e-15	-1.95881	-0.520232	4.93316e-05	-1.57735	-0.419057	4.89985e-05	-1.62331	-0.361577
108895840	chr12:108895840:G:A	1.368e-14	-3.15636e-10	-1.5014	7.98235e-05	-3.15636e-10	-1.51516	7.8362e-05	-3.15636e-10	-1.51534
108896219	chr12:108896219:C:T	1.35054e-14	-3.15636e-10	-1.51424	9.61003e-05	-3.15636e-10	-1.32958	9.53775e-05	-3.15636e-10	-1.31883
108897808	chr12:108897808:G:A	1.35439e-14	-3.15636e-10	-1.51139	7.98785e-05	-3.15636e-10	-1.51447	7.83679e-05	-3.15636e-10	-1.51526
108897863	chr12:108897863:C:G	4.46344e-14	-0.318822	-4.9349e-10	0.00244628	1.90735	-4.9349e-10	0.00207317	1.76016	-4.9349e-10
108897920	chr12:108897920:T:C	1.42655e-14	-3.15636e-10	-1.45948	8.07571e-05	-3.15636e-10	-1.50353	7.97214e-05	-3.15636e-10	-1.49814
108898098	chr12:108898098:G:A	5.33369e-15	-1.92153	-0.521752	2.64296e-05	-1.82324	-0.797249	2.33048e-05	-1.89574	-0.832281
108898654	chr12:108898654:C:T	1.34285e-14	-1.51995	-4.9349e-10	7.3822e-05	-1.59332	-4.9349e-10	7.31789e-05	-1.58377	-4.9349e-10
108898868	chr12:108898868:G:A	6.78347e-14	0.0997463	-4.9349e-10	0.00459467	2.53768	-4.9349e-10	0.00385193	2.37966	-4.9349e-10
108899022	chr12:108899022:C:T	1.40013e-14	-3.15636e-10	-1.47818	8.13817e-05	-3.15636e-10	-1.49582	8.00558e-05	-3.15636e-10	-1.49395
108899197	chr12:108899197:A:G	6.2422e-15	-0.77183	-1.51417	0.000278212	1.24296	-1.50955	0.000234773	1.09456	-1.51261
108899360	chr12:108899360:A:G	2.44761e-14	-3.15636e-10	-0.919631	0.000250021	-3.15636e-10	-0.37343	0.000241242	-3.15636e-10	-0.390875
108899507	chr12:108899507:T:C	2.08258e-14	-1.08113	-4.9349e-10	0.000420708	0.146964	-4.9349e-10	0.00037386	0.0472066	-4.9349e-10
108899544	chr12:108899544:A:G	5.20909e-15	-1.91994	-0.546983	2.77675e-05	-1.82899	-0.742116	2.41818e-05	-1.90122	-0.789858
108899551	chr12:108899551:T:C	1.40399e-14	-3.15636e-10	-1.47542	8.01999e-05	-3.15636e-10	-1.51045	7.89918e-05	-3.15636e-10	-1.50733
108899607	chr12:108899607:T:C	1.57296e-14	-3.15636e-10	-1.36178	8.88249e-05	-3.15636e-10	-1.40831	8.71787e-05	-3.15636e-10	-1.40872
108899641	chr12:108899641:C:T	5.39982e-15	-0.982646	-1.44832	1.25461e-05	-1.9819	-1.38366	1.16345e-05	-2.02436	-1.39834
108900133	chr12:108900133:A:C	1.71494e-14	-3.15636e-10	-1.27537	0.000113184	-3.15636e-10	-1.16596	0.000109888	-3.15636e-10	-1.17721
108900275	chr12:108900275:G:A	1.87221e-15	-2.00418	-1.48603	1.14983e-05	-1.96044	-1.49234	1.08639e-05	-2.00695	-1.48428
108900637	chr12:108900637:T:C	1.4033e-14	-3.15636e-10	-1.47592	8.02809e-05	-3.15636e-10	-1.50944	7.88692e-05	-3.15636e-10	-1.50888
108900731	chr12:108900731:C:T	1.77269e-14	-3.15636e-10	-1.24224	8.91344e-05	-3.15636e-10	-1.40483	8.83551e-05	-3.15636e-10	-1.39531
108900943	chr12:108900943:T:C	3.10698e-14	-3.15636e-10	-0.68109	0.000162109	-3.15636e-10	-0.806706	0.00016121	-3.15636e-10	-0.793967
108901041	chr12:108901041:A:G	1.74189e-14	-3.15636e-10	-1.25977	9.79348e-05	-3.15636e-10	-1.31067	9.5937e-05	-3.15636e-10	-1.31298
108901085	chr12:108901085:A:G	7.74321e-15	-2.07051	-4.9349e-10	6.01871e-05	-1.79752	-4.9349e-10	5.78573e-05	-1.8187	-4.9349e-10
108901694	chr12:108901694:A:C	7.86965e-14	-3.15636e-10	0.248272	0.000255587	-3.15636e-10	-0.351413	0.000250695	-3.15636e-10	-0.352438
108901732	chr12:108901732:T:C	5.12207e-15	-1.94576	-0.538007	2.70145e-05	-1.86545	-0.733151	2.36721e-05	-1.93147	-0.780901
108901753	chr12:108901753:G:A	7.91338e-15	-2.04877	-4.9349e-10	5.51048e-05	-1.88574	-4.9349e-10	5.31794e-05	-1.903	-4.9349e-10
108901879	chr12:108901879:C:T	1.42785e-14	-3.15636e-10	-1.45857	8.07295e-05	-3.15636e-10	-1.50387	7.96288e-05	-3.15636e-10	-1.4993
108902054	chr12:108902054:G:A	1.37923e-14	-3.15636e-10	-1.49321	9.44603e-05	-3.15636e-10	-1.34679	9.33904e-05	-3.15636e-10	-1.33989
108902275	chr12:108902275:C:G	3.43898e-15	-1.94374	-0.938416	1.78408e-05	-1.84708	-1.1664	1.5876e-05	-1.91651	-1.19535
108903049	chr12:108903049:G:A	4.57562e-15	-1.93104	-0.665542	3.16897e-05	-1.84265	-0.596331	2.75643e-05	-1.91268	-0.647471
108903586	chr12:108903586:G:A	3.31327e-14	-3.15636e-10	-0.616806	0.000259948	-3.15636e-10	-0.334492	0.000251599	-3.15636e-10	-0.348838
108903927	chr12:108903927:A:T	1.95848e-14	-3.15636e-10	-1.14257	0.000109024	-3.15636e-10	-1.2034	0.000109546	-3.15636e-10	-1.18033
108904053	chr12:108904053:C:T	1.72262e-15	-2.06803	-1.50545	1.30653e-05	-1.80993	-1.51509	1.27136e-05	-1.82029	-1.51372
108904459	chr12:108904459:G:A	7.90718e-15	-2.04956	-4.9349e-10	7.95045e-05	-1.51916	-4.9349e-10	7.57173e-05	-1.54967	-4.9349e-10
108904493	chr12:108904493:T:C	2.90012e-15	-2.06777	-0.984807	1.81252e-05	-1.69462	-1.30305	1.78769e-05	-1.71171	-1.28146
108904733	chr12:108904733:G:A	2.91043e-15	-2.07001	-0.979016	1.85555e-05	-1.67482	-1.29938	1.82936e-05	-1.69252	-1.27761
108905204	chr12:108905204:G:A	2.05942e-14	-3.15636e-10	-1.09232	0.000101561	-3.15636e-10	-1.27432	9.9685e-05	-3.15636e-10	-1.27466
108905332	chr12:108905332:A:AAC	2.06617e-14	-3.15636e-10	-1.08905	9.92454e-05	-3.15636e-10	-1.29738	0.000100771	-3.15636e-10	-1.26382
108905478	chr12:108905478:C:A	1.38801e-13	-3.15636e-10	0.815712	0.000404681	-3.15636e-10	0.108124	0.000397732	-3.15636e-10	0.109103
108905906	chr12:108905906:T:A	1.36447e-14	-3.15636e-10	-1.50397	7.98781e-05	-3.15636e-10	-1.51447	7.83672e-05	-3.15636e-10	-1.51527
108906129	chr12:108906129:G:A	1.74515e-15	-2.06017	-1.50031	1.69129e-05	-1.55318	-1.51372	1.63856e-05	-1.56899	-1.51128
108906255	chr12:108906255:C:T	1.37134e-14	-3.15636e-10	-1.49895	7.9811e-05	-3.15636e-10	-1.51531	7.83685e-05	-3.15636e-10	-1.51525
108906556	chr12:108906556:A:G	1.78575e-14	-3.15636e-10	-1.2349	9.89384e-05	-3.15636e-10	-1.30048	9.81178e-05	-3.15636e-10	-1.29051
108906830	chr12:108906830:G:A	8.81602e-14	-3.15636e-10	0.361828	0.000279819	-3.15636e-10	-0.260833	0.000274573	-3.15636e-10	-0.261459
108907628	chr12:108907628:C:T	1.61003e-14	-3.15636e-10	-1.33849	8.19189e-05	-3.15636e-10	-1.48925	8.01266e-05	-3.15636e-10	-1.49307
108907654	chr12:108907654:C:T	1.65246e-14	-3.15636e-10	-1.31248	8.27861e-05	-3.15636e-10	-1.47871	8.09157e-05	-3.15636e-10	-1.48327
108907703	chr12:108907703:C:T	8.1694e-15	-2.01693	-4.9349e-10	5.1598e-05	-1.95149	-4.9349e-10	5.00256e-05	-1.96414	-4.9349e-10
108908319	chr12:108908319:T:C	1.64474e-14	-3.15636e-10	-1.31716	0.000102503	-3.15636e-10	-1.26509	0.000102117	-3.15636e-10	-1.25056
108908330	chr12:108908330:T:G	1.90012e-14	-3.15636e-10	-1.17283	9.84504e-05	-3.15636e-10	-1.30542	9.78838e-05	-3.15636e-10	-1.29289
108908845	chr12:108908845:C:T	1.60484e-14	-3.15636e-10	-1.34172	8.17788e-05	-3.15636e-10	-1.49096	8.00014e-05	-3.15636e-10	-1.49463
108908982	chr12:108908982:C:T	7.79643e-15	-2.06366	-4.9349e-10	5.78488e-05	-1.83714	-4.9349e-10	5.57028e-05	-1.85665	-4.9349e-10
108909019	chr12:108909019:A:G	2.16182e-15	-1.97456	-1.37182	1.57454e-05	-1.77485	-1.36358	1.60093e-05	-1.74562	-1.35788
108909102	chr12:108909102:A:G	4.94525e-15	-1.32422	-1.19468	1.08399e-05	-2.04773	-1.46401	1.10742e-05	-2.02552	-1.44654
108909282	chr12:108909282:A:G	6.32446e-15	-0.905947	-1.36696	1.00808e-05	-2.0735	-1.51083	9.87159e-06	-2.07218	-1.51484
108909385	chr12:108909385:G:A	4.00619e-15	-1.75758	-0.971901	1.8047e-05	-2.07337	-0.928622	1.72417e-05	-2.07366	-0.955688
108909755	chr12:108909755:G:A	4.61119e-15	-1.08119	-1.50765	1.12467e-05	-1.99503	-1.47987	1.05268e-05	-2.03581	-1.48694
108909789	chr12:108909789:G:A	8.11023e-14	-3.15636e-10	0.278384	0.000261522	-3.15636e-10	-0.328456	0.000256513	-3.15636e-10	-0.329494
108910000	chr12:108910000:C:T	1.32398e-14	-1.5341	-4.9349e-10	5.04391e-05	-1.97421	-4.9349e-10	5.01335e-05	-1.96198	-4.9349e-10
108910363	chr12:108910363:C:T	1.34936e-14	-3.15636e-10	-1.51511	8.4029e-05	-3.15636e-10	-1.46381	8.24529e-05	-3.15636e-10	-1.46445
108910386	chr12:108910386:G:A	1.4128e-14	-3.15636e-10	-1.46917	8.03417e-05	-3.15636e-10	-1.50869	7.91419e-05	-3.15636e-10	-1.50543
108910411	chr12:108910411:C:T	1.77709e-14	-3.15636e-10	-1.23976	0.000117306	-3.15636e-10	-1.13019	0.000114418	-3.15636e-10	-1.13682
108910914	chr12:108910914:T:A	4.79471e-13	1.83821	0.217149	0.00022579	-0.353394	-0.121974	0.000223153	-0.347098	-0.121721
108911159	chr12:108911159:A:G	7.54705e-15	-1.01449	-1.08168	0.000224879	0.691008	-1.17042	0.000205807	0.610491	-1.16023
108911200	chr12:108911200:A:G	1.3631e-14	-3.15636e-10	-1.50498	7.99211e-05	-3.15636e-10	-1.51393	7.8384e-05	-3.15636e-10	-1.51506
108911430	chr12:108911430:C:T	1.30825e-14	-1.54605	-4.9349e-10	7.04474e-05	-1.64011	-4.9349e-10	7.12267e-05	-1.61081	-4.9349e-10
108911583	chr12:108911583:C:T	1.76487e-12	0.660369	2.69813	0.00243384	-0.211287	2.11354	0.00256486	-0.26707	2.24005
108911745	chr12:108911745:T:C	3.15776e-15	-1.89375	-1.07371	5.26435e-05	-0.857597	-1.07383	4.5929e-05	-1.00527	-1.04431
108912147	chr12:108912147:T:TCAG	8.13583e-13	2.58412	-4.9349e-10	0.000569651	0.450049	-4.9349e-10	0.000614193	0.543633	-4.9349e-10
108912338	chr12:108912338:A:G	6.04862e-15	-0.959313	-1.35818	0.000191102	0.758029	-1.4002	0.000174268	0.676826	-1.39291
108912459	chr12:108912459:A:G	1.62487e-14	-3.15636e-10	-1.32931	8.55504e-05	-3.15636e-10	-1.44587	8.48689e-05	-3.15636e-10	-1.43557
108912851	chr12:108912851:A:G	2.18055e-14	-3.15636e-10	-1.03516	8.8879e-05	-3.15636e-10	-1.4077	8.73081e-05	-3.15636e-10	-1.40723
108912967	chr12:108912967:C:T	7.79633e-15	-2.06367	-4.9349e-10	7.51788e-05	-1.57511	-4.9349e-10	7.17412e-05	-1.60361	-4.9349e-10
108913133	chr12:108913133:G:A	2.05046e-14	-3.15636e-10	-1.09668	9.66909e-05	-3.15636e-10	-1.32346	9.67795e-05	-3.15636e-10	-1.30424
108913796	chr12:108913796:A:G	1.31598e-14	-0.0650056	-1.47516	1.78814e-05	-1.51743	-1.49379	1.86581e-05	-1.45581	-1.49459
108914077	chr12:108914077:C:T	2.74087e-13	1.71227	-0.216152	7.94473e-05	-0.948543	-0.571339	8.66325e-05	-0.845189	-0.569811
108914317	chr12:108914317:C:T	1.80828e-14	-3.15636e-10	-1.22237	9.01215e-05	-3.15636e-10	-1.39382	8.94503e-05	-3.15636e-10	-1.38299
108914329	chr12:108914329:C:T	1.81772e-14	-3.15636e-10	-1.21716	9.0416e-05	-3.15636e-10	-1.39055	8.9753e-05	-3.15636e-10	-1.37961
108914860	chr12:108914860:T:C	2.09937e-15	-1.92444	-1.45125	4.69613e-05	-0.813942	-1.23171	3.94573e-05	-0.967839	-1.23362
108914959	chr12:108914959:G:A	1.14883e-12	0.452045	2.47712	0.00234286	-0.340504	2.20466	0.00245554	-0.394628	2.32405
108915090	chr12:108915090:T:C	1.65339e-14	-3.15636e-10	-1.31191	9.02642e-05	-3.15636e-10	-1.39223	8.83558e-05	-3.15636e-10	-1.3953
108915266	chr12:108915266:G:T	1.70336e-15	-2.07358	-1.51115	2.05778e-05	-1.47005	-1.40071	1.81496e-05	-1.57646	-1.40156
108915326	chr12:108915326:C:T	1.61776e-14	-3.15636e-10	-1.3337	8.57716e-05	-3.15636e-10	-1.44329	8.43333e-05	-3.15636e-10	-1.4419
108915648	chr12:108915648:T:C	2.23004e-15	-1.88585	-1.42945	5.08477e-05	-0.729297	-1.23684	4.27843e-05	-0.888592	-1.23191
108915795	chr12:108915795:C:T	1.1116e-14	-0.903649	-0.805291	0.000341277	0.841186	-0.903467	0.000314223	0.758501	-0.885073
108915986	chr12:108915986:T:C	1.36588e-14	-1.55784	0.0548918	9.62484e-05	-2.07336	0.745319	9.10839e-05	-2.07226	0.707363
108916178	chr12:108916178:T:C	1.36023e-14	-3.15636e-10	-1.50709	7.9999e-05	-3.15636e-10	-1.51296	7.84254e-05	-3.15636e-10	-1.51453
108916233	chr12:108916233:C:T	7.0742e-14	1.20241	-1.06069	9.60895e-05	-0.159475	-1.17022	9.27237e-05	-0.205311	-1.14174
108916516	chr12:108916516:C:T	1.38582e-14	-3.15636e-10	-1.48845	7.9849e-05	-3.15636e-10	-1.51484	7.85038e-05	-3.15636e-10	-1.51353
108916524	chr12:108916524:C:T	1.39629e-14	-3.15636e-10	-1.48093	8.4649e-05	-3.15636e-10	-1.45646	8.28692e-05	-3.15636e-10	-1.45941
108916549	chr12:108916549:C:T	4.95e-14	0.800851	-1.01621	6.53801e-05	-0.560892	-1.15386	6.32739e-05	-0.604471	-1.12473
108916835	chr12:108916835:C:T	7.72525e-15	-0.938954	-1.13388	0.000238212	0.792215	-1.21403	0.000218391	0.710552	-1.20094
108916839	chr12:108916839:G:T	4.57287e-15	-1.08588	-1.51131	0.000143016	0.540598	-1.47262	0.00013043	0.461708	-1.46755
108917007	chr12:108917007:G:A	1.97457e-15	-1.92364	-1.51333	4.15569e-05	-0.789905	-1.37801	3.47411e-05	-0.946152	-1.3826
108917078	chr12:108917078:G:A	6.23978e-14	0.897388	-0.881186	9.33102e-05	-0.4323	-0.926745	9.08192e-05	-0.478284	-0.88952
108917355	chr12:108917355:T:C	3.79243e-14	0.66751	-1.14925	5.43149e-05	-0.647927	-1.25225	5.24339e-05	-0.690438	-1.22668
108918011	chr12:108918011:G:A	1.40105e-12	3.12765	-4.9349e-10	0.00120748	1.20132	-4.9349e-10	0.0010528	1.08254	-4.9349e-10
108918399	chr12:108918399:G:A	8.91277e-14	-3.15636e-10	0.372743	0.000387938	-3.15636e-10	0.0658706	0.000399915	-3.15636e-10	0.114577
108919017	chr12:108919017:T:C	1.46852e-14	-3.15636e-10	-1.43049	8.32203e-05	-3.15636e-10	-1.47348	8.16997e-05	-3.15636e-10	-1.47362
108919041	chr12:108919041:CA:C	7.12129e-14	1.05884	-0.910499	2.29946e-05	-1.60018	-1.15954	2.42474e-05	-1.528	-1.16037
108919106	chr12:108919106:C:T	4.83956e-14	0.880954	-1.11887	6.55489e-05	-0.487385	-1.22479	6.32572e-05	-0.532088	-1.19738
108919244	chr12:108919244:A:G	4.68732e-15	-1.15253	-1.41993	0.000141341	0.509932	-1.45373	0.000128918	0.430664	-1.44816
108919384	chr12:108919384:C:T	5.79585e-15	-1.04767	-1.31252	0.000173491	0.623724	-1.36258	0.000158641	0.544016	-1.35405
108920038	chr12:108920038:G:C	9.55647e-15	-0.422477	-1.43763	1.45345e-05	-1.75765	-1.4608	1.49057e-05	-1.71229	-1.46265
108920165	chr12:108920165:C:T	3.70294e-14	0.71294	-1.21856	5.59958e-05	-0.58041	-1.28929	5.36001e-05	-0.624047	-1.27108
108920277	chr12:108920277:T:C	5.82682e-15	-0.997858	-1.357	0.000179171	0.692937	-1.39957	0.00016343	0.612141	-1.39243
108920683	chr12:108920683:C:T	6.82477e-14	-0.624215	0.730032	8.41358e-05	-1.4083	-0.0542425	9.05247e-05	-1.4204	0.049345
108921079	chr12:108921079:T:C	1.68598e-14	-3.15636e-10	-1.2924	9.16446e-05	-3.15636e-10	-1.37706	9.01426e-05	-3.15636e-10	-1.37528
108921080	chr12:108921080:AAATAAAG:A	3.39892e-15	-1.78253	-1.11134	0.000150824	0.117427	-0.99629	0.000130763	0.0218667	-1.02516
108921326	chr12:108921326:C:T	1.4394e-13	-3.15636e-10	0.85207	0.0011274	-3.15636e-10	1.13269	0.0011089	-3.15636e-10	1.13445
108921483	chr12:108921483:A:G	1.54423e-14	-3.15636e-10	-1.38022	8.57289e-05	-3.15636e-10	-1.44378	8.39775e-05	-3.15636e-10	-1.44613
108922034	chr12:108922034:C:T	1.65391e-13	0.529821	0.461161	0.000119473	-0.821838	-0.290047	0.000124542	-0.858212	-0.193823
108922123	chr12:108922123:A:T	2.2627e-14	-3.15636e-10	-0.998181	0.000104523	-3.15636e-10	-1.24557	0.000104024	-3.15636e-10	-1.23205
108922608	chr12:108922608:A:G	2.1787e-15	-1.92594	-1.41266	1.13677e-05	-2.00919	-1.45501	1.10927e-05	-2.02624	-1.44415
108922860	chr12:108922860:G:T	1.53791e-14	-3.15636e-10	-1.38432	8.54742e-05	-3.15636e-10	-1.44676	8.37329e-05	-3.15636e-10	-1.44904
108923028	chr12:108923028:A:G	5.41995e-15	-1.10964	-1.3176	0.000157335	0.530294	-1.36689	0.000144027	0.451989	-1.35866
108923075	chr12:108923075:A:C	1.946e-15	-1.94293	-1.50862	3.4793e-05	-0.857207	-1.48835	2.92684e-05	-1.00935	-1.49081
108923200	chr12:108923200:T:C	2.90422e-13	-0.734572	2.28858	0.000144177	-1.50178	0.577843	0.000160541	-1.51329	0.715165
108923201	chr12:108923201:G:A	2.24326e-13	1.29578	-4.9349e-10	0.00034293	-0.0574488	-4.9349e-10	0.00031324	-0.129705	-4.9349e-10
108923259	chr12:108923259:A:C	1.96646e-15	-1.93138	-1.50971	3.63513e-05	-0.815724	-1.48602	3.04865e-05	-0.970823	-1.48857
108923312	chr12:108923312:G:A	1.35913e-14	-3.15636e-10	-1.5079	8.00341e-05	-3.15636e-10	-1.51252	7.84462e-05	-3.15636e-10	-1.51426
108923321	chr12:108923321:G:A	1.5781e-14	-3.15636e-10	-1.35852	8.71243e-05	-3.15636e-10	-1.42764	8.53238e-05	-3.15636e-10	-1.43022
108923343	chr12:108923343:GC:G	1.39429e-14	-3.15636e-10	-1.48235	7.98239e-05	-3.15636e-10	-1.51515	7.84039e-05	-3.15636e-10	-1.5148
108923654	chr12:108923654:A:G	1.36666e-14	-3.15636e-10	-1.50237	7.98113e-05	-3.15636e-10	-1.51531	7.836e-05	-3.15636e-10	-1.51536
108924392	chr12:108924392:C:T	1.36023e-14	-3.15636e-10	-1.50709	7.9999e-05	-3.15636e-10	-1.51296	7.84254e-05	-3.15636e-10	-1.51453
108924774	chr12:108924774:T:C	1.42204e-14	-3.15636e-10	-1.46265	8.07945e-05	-3.15636e-10	-1.50307	7.93338e-05	-3.15636e-10	-1.50301
108925057	chr12:108925057:C:G	1.9526e-15	-1.93421	-1.51395	3.68695e-05	-0.863268	-1.42432	3.11699e-05	-1.01359	-1.42363
108925058	chr12:108925058:C:T	1.94765e-15	-1.9369	-1.51381	3.66269e-05	-0.870936	-1.42326	3.09807e-05	-1.02074	-1.42258
108925427	chr12:108925427:C:T	2.59506e-14	-3.15636e-10	-0.861132	0.00017353	-3.15636e-10	-0.738626	0.000170922	-3.15636e-10	-0.73547
108925766	chr12:108925766:A:G	1.56632e-14	-3.15636e-10	-1.36601	0.000113566	-3.15636e-10	-1.16259	0.000109951	-3.15636e-10	-1.17664
108925866	chr12:108925866:T:A	3.35984e-15	-1.3931	-1.51234	2.63807e-05	-1.11144	-1.5109	2.54067e-05	-1.13122	-1.51044
108925987	chr12:108925987:C:T	2.28262e-14	-3.15636e-10	-0.989419	0.00013187	-3.15636e-10	-1.01316	0.00013114	-3.15636e-10	-1.00041
108926060	chr12:108926060:A:G	2.21874e-14	-3.15636e-10	-1.0178	0.000123069	-3.15636e-10	-1.08223	0.000118165	-3.15636e-10	-1.10459
108926160	chr12:108926160:A:G	1.89274e-14	-3.15636e-10	-1.17672	0.000132372	-3.15636e-10	-1.00936	0.000126548	-3.15636e-10	-1.03605
108926268	chr12:108926268:A:G	2.2412e-14	-3.15636e-10	-1.00773	0.000118959	-3.15636e-10	-1.1162	0.000116857	-3.15636e-10	-1.11572
108926442	chr12:108926442:T:C	1.35477e-14	-3.15636e-10	-1.51111	8.0039e-05	-3.15636e-10	-1.51246	7.83823e-05	-3.15636e-10	-1.51508
108926515	chr12:108926515:T:C	1.45565e-14	-3.15636e-10	-1.43929	8.25694e-05	-3.15636e-10	-1.48134	8.10462e-05	-3.15636e-10	-1.48166
108926570	chr12:108926570:T:G	1.38628e-14	-3.15636e-10	-1.48812	8.08539e-05	-3.15636e-10	-1.50233	7.94882e-05	-3.15636e-10	-1.50107
108926571	chr12:108926571:G:A	1.98324e-14	-3.15636e-10	-1.13001	0.000104707	-3.15636e-10	-1.24381	0.00010332	-3.15636e-10	-1.23885
108926882	chr12:108926882:T:C	1.56235e-14	-3.15636e-10	-1.36855	8.6511e-05	-3.15636e-10	-1.4347	8.53787e-05	-3.15636e-10	-1.42958
108926885	chr12:108926885:G:A	1.46613e-14	-3.15636e-10	-1.43211	8.0598e-05	-3.15636e-10	-1.5055	7.92961e-05	-3.15636e-10	-1.50349
108927004	chr12:108927004:A:T	3.24883e-14	0.737368	-1.37381	1.12863e-05	-2.01694	-1.45444	1.13103e-05	-1.99376	-1.4572
108927912	chr12:108927912:T:A	1.3558e-14	-3.15636e-10	-1.51035	8.52173e-05	-3.15636e-10	-1.44977	8.31099e-05	-3.15636e-10	-1.45651
108928095	chr12:108928095:A:G	1.17304e-14	-0.278974	-1.37617	1.19491e-05	-1.91047	-1.50385	1.12776e-05	-1.95346	-1.50039
108928275	chr12:108928275:T:A	1.46609e-14	-3.15636e-10	-1.43214	8.49567e-05	-3.15636e-10	-1.45283	8.37593e-05	-3.15636e-10	-1.44873
108928434	chr12:108928434:T:C	2.38342e-13	2.77165	-1.41527	1.3565e-05	-1.81628	-1.4712	1.39303e-05	-1.76877	-1.47384
108928442	chr12:108928442:G:A	4.39721e-14	-3.15636e-10	-0.333773	0.000152672	-3.15636e-10	-0.866684	0.000150823	-3.15636e-10	-0.86057
108928460	chr12:108928460:A:C	4.25748e-14	-3.15636e-10	-0.366065	0.000179861	-3.15636e-10	-0.702792	0.000177397	-3.15636e-10	-0.698285
108928635	chr12:108928635:C:T	1.56246e-14	-3.15636e-10	-1.36848	0.000105099	-3.15636e-10	-1.24007	0.000103199	-3.15636e-10	-1.24002
108928668	chr12:108928668:G:A	1.71516e-14	-3.15636e-10	-1.27524	8.97724e-05	-3.15636e-10	-1.3977	8.81788e-05	-3.15636e-10	-1.39731
108928670	chr12:108928670:G:A	1.49545e-14	-3.15636e-10	-1.41231	0.000101801	-3.15636e-10	-1.27195	9.85578e-05	-3.15636e-10	-1.28603
108928728	chr12:108928728:G:A	3.93987e-15	-1.25841	-1.48777	5.78779e-05	-0.324712	-1.51193	5.17241e-05	-0.418411	-1.51234
108928892	chr12:108928892:A:T	1.07548e-14	-0.406833	-1.33515	1.06253e-05	-2.03361	-1.49813	1.05606e-05	-2.02555	-1.494
108928901	chr12:108928901:A:T	2.27522e-14	-3.15636e-10	-0.992664	0.000125622	-3.15636e-10	-1.0617	0.000126675	-3.15636e-10	-1.03505
108928968	chr12:108928968:G:A	1.10805e-14	-0.376859	-1.33528	1.06806e-05	-2.02835	-1.49819	1.06205e-05	-2.0198	-1.49409
108928996	chr12:108928996:C:A	7.85506e-15	-2.05617	-4.9349e-10	4.76123e-05	-2.03188	-4.9349e-10	4.70916e-05	-2.02458	-4.9349e-10
108929287	chr12:108929287:A:C	1.575e-14	-3.15636e-10	-1.36048	8.5887e-05	-3.15636e-10	-1.44194	8.54362e-05	-3.15636e-10	-1.4289
108929442	chr12:108929442:C:T	2.17013e-15	-2.01902	-1.32352	2.02673e-05	-1.55359	-1.33237	1.89334e-05	-1.60665	-1.3291
108929622	chr12:108929622:G:A	9.17558e-15	-0.400896	-1.49989	1.09077e-05	-2.03655	-1.46895	1.07518e-05	-2.02863	-1.47297
108929858	chr12:108929858:A:G	1.26376e-14	-0.480463	-1.10019	1.03639e-05	-2.05516	-1.50148	1.03162e-05	-2.04921	-1.49375
108929871	chr12:108929871:G:A	1.43864e-14	-3.15636e-10	-1.45105	7.98883e-05	-3.15636e-10	-1.51435	7.84761e-05	-3.15636e-10	-1.51388
108929951	chr12:108929951:C:G	2.4598e-14	-3.15636e-10	-0.914664	0.000102405	-3.15636e-10	-1.26604	0.000100805	-3.15636e-10	-1.26349
108929990	chr12:108929990:AG:A	1.17009e-14	-0.517215	-1.14045	1.02573e-05	-2.05903	-1.50795	1.01849e-05	-2.05368	-1.50209
108930063	chr12:108930063:T:C	1.61224e-14	-3.15636e-10	-1.33712	0.00010069	-3.15636e-10	-1.28293	0.000100209	-3.15636e-10	-1.26942
108930442	chr12:108930442:T:C	4.1535e-14	-0.39079	-4.9349e-10	0.00225269	1.82491	-4.9349e-10	0.00196373	1.70593	-4.9349e-10
108930635	chr12:108930635:G:A	4.26018e-14	-0.365432	-4.9349e-10	0.00234117	1.86343	-4.9349e-10	0.00203962	1.74384	-4.9349e-10
108930716	chr12:108930716:G:T	1.44544e-14	-3.15636e-10	-1.44633	9.40245e-05	-3.15636e-10	-1.35142	9.23105e-05	-3.15636e-10	-1.35152
108930833	chr12:108930833:T:C	9.72251e-15	-0.418677	-1.42421	1.03948e-05	-2.03941	-1.51426	1.02789e-05	-2.0318	-1.51478
108930928	chr12:108930928:A:G	2.7987e-14	-3.15636e-10	-0.785587	0.000124456	-3.15636e-10	-1.07102	0.000122291	-3.15636e-10	-1.07027
108931186	chr12:108931186:G:A	1.47707e-14	-3.15636e-10	-1.42468	9.71759e-05	-3.15636e-10	-1.31845	9.54177e-05	-3.15636e-10	-1.31841
108931244	chr12:108931244:T:C	2.77196e-14	-3.15636e-10	-0.795188	0.000123525	-3.15636e-10	-1.07853	0.000121373	-3.15636e-10	-1.07781
108931289	chr12:108931289:C:G	1.30626e-14	-0.953296	-0.594275	1.44971e-05	-2.07361	-1.14742	1.42824e-05	-2.07291	-1.14473
108931464	chr12:108931464:A:G	9.02907e-14	0.0217765	0.363931	3.45776e-05	-1.94039	-0.411377	3.29839e-05	-1.97799	-0.402664
108931497	chr12:108931497:A:T	3.45161e-14	-1.05571	0.479809	2.62448e-05	-2.07063	-0.556871	2.69901e-05	-2.07226	-0.508947
108931698	chr12:108931698:A:G	1.55554e-13	1.0289	-0.0992377	3.19311e-05	-2.06235	-0.369043	3.09095e-05	-2.05192	-0.393693
108931702	chr12:108931702:C:T	6.26206e-15	-1.00234	-1.28048	9.00354e-05	0.0293779	-1.42415	7.86176e-05	-0.0813573	-1.43072
108931707	chr12:108931707:G:A	1.54156e-14	-3.15636e-10	-1.38195	0.000106804	-3.15636e-10	-1.22398	0.000103267	-3.15636e-10	-1.23936
108931741	chr12:108931741:G:C	1.43985e-14	-3.15636e-10	-1.4502	9.60177e-05	-3.15636e-10	-1.33044	9.31412e-05	-3.15636e-10	-1.34256
108932455	chr12:108932455:T:G	7.69001e-15	-1.47359	-0.603819	1.60301e-05	-1.94468	-1.17583	1.57538e-05	-1.95328	-1.16631
108932671	chr12:108932671:G:A	8.291e-15	-2.00216	-4.9349e-10	4.70048e-05	-2.04472	-4.9349e-10	4.84709e-05	-1.99571	-4.9349e-10
108932785	chr12:108932785:T:C	2.45538e-12	2.78147	0.90724	2.19187e-05	-1.85692	-0.950714	2.3691e-05	-1.85039	-0.86119
108932941	chr12:108932941:C:T	2.98225e-15	-2.07368	-0.950968	1.88426e-05	-1.79583	-1.16302	1.77768e-05	-1.87064	-1.12814
108933547	chr12:108933547:G:A	1.5444e-14	-3.15636e-10	-1.38011	8.40163e-05	-3.15636e-10	-1.46396	8.22888e-05	-3.15636e-10	-1.46644
108933605	chr12:108933605:A:T	4.97704e-14	1.30182	-1.51173	1.06368e-05	-2.06708	-1.46358	1.05917e-05	-2.06347	-1.45314
108933698	chr12:108933698:T:A	7.894e-15	-2.05122	-4.9349e-10	4.79986e-05	-2.0238	-4.9349e-10	4.73262e-05	-2.01961	-4.9349e-10
108934479	chr12:108934479:T:A	3.38684e-12	0.787102	3.22322	0.000190268	-1.72506	1.07852	0.000207905	-1.78958	1.24998
108934585	chr12:108934585:A:G	3.40374e-12	0.787698	3.22761	0.000190849	-1.72526	1.08176	0.00020858	-1.78968	1.25333
108935128	chr12:108935128:C:T	4.06623e-14	-0.412025	-4.9349e-10	0.00230215	1.84662	-4.9349e-10	0.00240264	1.90765	-4.9349e-10
108935522	chr12:108935522:C:T	1.90871e-14	-3.15636e-10	-1.16832	0.000101842	-3.15636e-10	-1.27155	9.9605e-05	-3.15636e-10	-1.27546
108935523	chr12:108935523:A:G	3.32907e-12	0.917654	3.07547	0.000194297	-1.66241	1.03682	0.00020698	-1.7319	1.18785
108935542	chr12:108935542:T:C	4.01608e-12	0.864686	3.31605	0.000213275	-1.68172	1.14932	0.000231401	-1.74954	1.31701
108935979	chr12:108935979:A:C	2.90406e-14	-3.15636e-10	-0.748632	0.000196481	-3.15636e-10	-0.614408	0.000187922	-3.15636e-10	-0.640648
108936420	chr12:108936420:T:G	2.87071e-15	-1.90312	-1.15965	1.47891e-05	-1.96599	-1.23509	1.40947e-05	-2.00941	-1.22147
108936650	chr12:108936650:A:AT	3.88213e-14	-3.15636e-10	-0.458359	0.000173996	-3.15636e-10	-0.735944	0.000172953	-3.15636e-10	-0.723658
108936822	chr12:108936822:C:CA	1.95948e-13	0.615589	0.544933	6.77589e-05	-1.75046	0.0714431	7.01142e-05	-1.81312	0.186573
108936975	chr12:108936975:T:C	1.89251e-14	-3.15636e-10	-1.17684	0.000103783	-3.15636e-10	-1.25267	0.000102424	-3.15636e-10	-1.24755
108937139	chr12:108937139:G:A	3.57082e-14	-1.48672	0.944777	0.000172344	-1.17574	0.430256	0.000161021	-1.33756	0.542423
108937140	chr12:108937140:A:T	2.20793e-14	-1.02269	-4.9349e-10	0.00103195	1.04423	-4.9349e-10	0.000926523	0.954764	-4.9349e-10
108937146	chr12:108937146:T:C	1.36849e-14	-3.15636e-10	-1.50103	7.98262e-05	-3.15636e-10	-1.51512	7.84514e-05	-3.15636e-10	-1.5142
108937618	chr12:108937618:C:T	5.35771e-13	-3.15636e-10	2.16638	0.00248866	-3.15636e-10	1.92452	0.00253767	-3.15636e-10	1.96233
108937846	chr12:108937846:C:T	1.49955e-14	-0.203592	-1.20598	1.45108e-05	-1.96959	-1.25049	1.38783e-05	-1.98799	-1.25836
108937987	chr12:108937987:G:T	1.35413e-14	-3.15636e-10	-1.51158	7.99306e-05	-3.15636e-10	-1.51382	7.83911e-05	-3.15636e-10	-1.51496
108939123	chr12:108939123:C:T	1.51529e-14	-3.15636e-10	-1.39914	8.42866e-05	-3.15636e-10	-1.46075	8.24659e-05	-3.15636e-10	-1.46429
108939526	chr12:108939526:C:A	4.75035e-13	2.28824	-0.242176	5.08066e-05	-1.54582	-0.421124	4.97303e-05	-1.59817	-0.371892
108940227	chr12:108940227:C:T	4.08208e-14	-0.436918	0.0287823	3.09818e-05	-2.07376	-0.38782	3.35389e-05	-2.07162	-0.292352
108940355	chr12:108940355:T:C	1.41625e-14	-3.15636e-10	-1.46673	8.02691e-05	-3.15636e-10	-1.50959	7.87426e-05	-3.15636e-10	-1.51049
108940643	chr12:108940643:C:A	1.36536e-14	-3.15636e-10	-1.50333	7.98064e-05	-3.15636e-10	-1.51537	7.83622e-05	-3.15636e-10	-1.51533
108940658	chr12:108940658:T:G	1.57044e-14	-3.15636e-10	-1.36339	8.62635e-05	-3.15636e-10	-1.43757	8.46876e-05	-3.15636e-10	-1.43771
108940942	chr12:108940942:G:A	2.29441e-14	-0.984264	-4.9349e-10	0.00110235	1.11023	-4.9349e-10	0.00098859	1.01961	-4.9349e-10
108940957	chr12:108940957:C:G	9.6775e-15	-1.84752	-4.9349e-10	8.11341e-05	-1.49887	-4.9349e-10	7.75525e-05	-1.52572	-4.9349e-10
108941087	chr12:108941087:C:T	3.91981e-14	-3.15636e-10	-0.448698	0.000247838	-3.15636e-10	-0.382201	0.000247568	-3.15636e-10	-0.364991
108941103	chr12:108941103:C:A	3.82731e-14	-3.15636e-10	-0.472579	0.000241811	-3.15636e-10	-0.406819	0.000241502	-3.15636e-10	-0.389796
108941409	chr12:108941409:A:G	3.83493e-14	-0.57746	0.106868	3.31671e-05	-2.07086	-0.322555	3.62066e-05	-2.06282	-0.224612
108941700	chr12:108941700:C:T	3.35655e-15	-1.46184	-1.44458	3.72403e-05	-0.834952	-1.44263	3.36032e-05	-0.917672	-1.44438
108941854	chr12:108941854:G:A	1.48903e-14	-3.15636e-10	-1.41662	8.71806e-05	-3.15636e-10	-1.42699	8.56667e-05	-3.15636e-10	-1.42621
108941871	chr12:108941871:G:A	1.3583e-14	-3.15636e-10	-1.50851	7.98311e-05	-3.15636e-10	-1.51506	7.83586e-05	-3.15636e-10	-1.51538
108941955	chr12:108941955:A:G	8.15772e-15	-2.01836	-4.9349e-10	6.21162e-05	-1.76597	-4.9349e-10	6.23698e-05	-1.74359	-4.9349e-10
108941984	chr12:108941984:G:A	1.05828e-13	0.63305	-0.0885633	4.78398e-05	-1.71244	-0.314681	4.74655e-05	-1.78033	-0.236342
108941987	chr12:108941987:A:C	9.18935e-15	-0.397116	-1.50217	0.000668929	2.12574	-1.51503	0.000591712	2.02165	-1.51531
108942124	chr12:108942124:C:T	2.61091e-15	-1.91695	-1.24068	1.41475e-05	-1.94271	-1.30273	1.33772e-05	-1.99101	-1.29211
108942167	chr12:108942167:G:A	1.50385e-14	-3.15636e-10	-1.40672	0.000100949	-3.15636e-10	-1.28035	9.88477e-05	-3.15636e-10	-1.2831
108942401	chr12:108942401:C:T	2.68683e-14	-3.15636e-10	-0.826381	0.000131535	-3.15636e-10	-1.0157	0.000130002	-3.15636e-10	-1.00913
108942477	chr12:108942477:A:G	1.91221e-14	-3.15636e-10	-1.16648	0.000101948	-3.15636e-10	-1.27051	9.97324e-05	-3.15636e-10	-1.27418
108942583	chr12:108942583:C:T	1.43915e-14	-1.45069	-4.9349e-10	4.6045e-05	-2.06536	-4.9349e-10	4.51921e-05	-2.06575	-4.9349e-10
108942877	chr12:108942877:G:T	2.5853e-15	-1.96056	-1.20693	1.5013e-05	-1.91378	-1.27228	1.41363e-05	-1.96718	-1.26074
108942924	chr12:108942924:C:G	1.91112e-14	-3.15636e-10	-1.16705	0.000102035	-3.15636e-10	-1.26966	9.98009e-05	-3.15636e-10	-1.2735
108943045	chr12:108943045:C:G	1.39407e-14	-3.15636e-10	-1.48252	8.04532e-05	-3.15636e-10	-1.5073	7.91261e-05	-3.15636e-10	-1.50563
108943207	chr12:108943207:C:A	1.52219e-14	-3.15636e-10	-1.39459	8.47038e-05	-3.15636e-10	-1.45581	8.28516e-05	-3.15636e-10	-1.45962
108943441	chr12:108943441:A:C	1.38079e-14	-3.15636e-10	-1.49209	7.99421e-05	-3.15636e-10	-1.51367	7.86428e-05	-3.15636e-10	-1.51176
108943553	chr12:108943553:G:A	1.8141e-14	-3.15636e-10	-1.21915	9.76033e-05	-3.15636e-10	-1.31406	9.55208e-05	-3.15636e-10	-1.31733
108943637	chr12:108943637:C:T	3.32023e-14	-0.742335	0.127628	3.45429e-05	-2.02633	-0.326446	3.79328e-05	-2.0112	-0.22966
108944001	chr12:108944001:C:T	1.36146e-14	-3.15636e-10	-1.50619	7.98065e-05	-3.15636e-10	-1.51537	7.83776e-05	-3.15636e-10	-1.51514
108944469	chr12:108944469:A:C	1.3713e-14	-3.15636e-10	-1.49898	7.98536e-05	-3.15636e-10	-1.51478	7.85104e-05	-3.15636e-10	-1.51344
108944569	chr12:108944569:G:A	1.85204e-14	-3.15636e-10	-1.19845	9.92658e-05	-3.15636e-10	-1.29717	9.71288e-05	-3.15636e-10	-1.30064
108944806	chr12:108944806:C:T	5.94461e-14	-0.52474	0.492484	1.97792e-05	-2.03869	-0.871657	2.15587e-05	-2.02619	-0.779709
108944914	chr12:108944914:G:A	1.84267e-12	2.41209	0.989556	0.000260156	-0.338317	0.00462212	0.000265567	-0.350946	0.0561397
108944938	chr12:108944938:C:T	1.77786e-14	-3.15636e-10	-1.23933	9.59994e-05	-3.15636e-10	-1.33063	9.39382e-05	-3.15636e-10	-1.33404
108945059	chr12:108945059:C:T	6.14332e-14	-0.50364	0.504263	1.98395e-05	-2.04204	-0.865263	2.16228e-05	-2.03008	-0.772848
108945247	chr12:108945247:C:T	2.12493e-14	-0.943969	-0.117036	3.21131e-05	-1.98956	-0.436148	3.43847e-05	-1.96925	-0.369817
108945584	chr12:108945584:T:C	6.8685e-14	-3.15636e-10	0.112204	0.000312055	-3.15636e-10	-0.151795	0.000310656	-3.15636e-10	-0.137989
108945591	chr12:108945591:G:T	1.45173e-14	-2.01198	0.569995	4.90174e-05	-2.04202	0.0392201	5.16786e-05	-2.06372	0.132088
108945762	chr12:108945762:T:C	2.47456e-14	-3.15636e-10	-0.90868	0.000199146	-3.15636e-10	-0.600937	0.000194864	-3.15636e-10	-0.604371
108945966	chr12:108945966:C:G	2.46076e-14	-3.15636e-10	-0.914272	0.000197676	-3.15636e-10	-0.608348	0.000193438	-3.15636e-10	-0.611718
108946084	chr12:108946084:A:G	2.87049e-14	-0.76026	-4.9349e-10	5.69898e-05	-1.8521	-4.9349e-10	5.45175e-05	-1.87815	-4.9349e-10
108946228	chr12:108946228:C:T	1.51737e-14	-1.39776	-4.9349e-10	0.00021082	-0.543971	-4.9349e-10	0.00015742	-0.817755	-4.9349e-10
108946407	chr12:108946407:T:C	2.37708e-14	-0.94887	-4.9349e-10	0.00118157	1.17963	-4.9349e-10	0.00105848	1.08791	-4.9349e-10
108946826	chr12:108946826:C:T	2.00689e-14	-1.11816	-4.9349e-10	0.000875831	0.880198	-4.9349e-10	0.000788356	0.793274	-4.9349e-10
108947436	chr12:108947436:T:A	2.32481e-14	-0.971102	-4.9349e-10	0.00113454	1.13901	-4.9349e-10	0.00101688	1.04782	-4.9349e-10
108947884	chr12:108947884:C:T	2.55274e-14	-0.954755	0.0771805	3.48586e-05	-1.97439	-0.36928	3.8424e-05	-1.95303	-0.274959
108948210	chr12:108948210:G:T	1.67283e-14	-3.15636e-10	-1.30023	8.01745e-05	-3.15636e-10	-1.51077	7.87076e-05	-3.15636e-10	-1.51094
108948285	chr12:108948285:A:G	2.30444e-14	-0.979903	-4.9349e-10	0.00111558	1.12216	-4.9349e-10	0.00100046	1.03154	-4.9349e-10
108949061	chr12:108949061:T:C	3.77174e-14	-0.924416	0.437212	6.05568e-05	-2.00368	0.212291	6.58954e-05	-1.98513	0.296522
108949396	chr12:108949396:T:C	1.35727e-14	-3.15636e-10	-1.50927	8.05551e-05	-3.15636e-10	-1.50603	7.90502e-05	-3.15636e-10	-1.50659
108950464	chr12:108950464:G:C	1.34931e-14	-3.15636e-10	-1.51515	8.26008e-05	-3.15636e-10	-1.48096	8.07027e-05	-3.15636e-10	-1.4859
108950645	chr12:108950645:G:A	8.83699e-15	-0.459692	-1.47869	0.000621486	2.01507	-1.47793	0.00055154	1.91184	-1.4758
108950813	chr12:108950813:A:G	1.3584e-14	-3.15636e-10	-1.50843	8.06507e-05	-3.15636e-10	-1.50485	7.91955e-05	-3.15636e-10	-1.50476
108951181	chr12:108951181:T:C	1.46702e-14	-3.15636e-10	-1.43151	8.22614e-05	-3.15636e-10	-1.48507	8.0733e-05	-3.15636e-10	-1.48553
108951849	chr12:108951849:T:C	1.44912e-14	-3.15636e-10	-1.44379	8.1673e-05	-3.15636e-10	-1.49225	8.01602e-05	-3.15636e-10	-1.49265
108952739	chr12:108952739:C:T	1.11211e-14	-1.70849	-4.9349e-10	4.64116e-05	-2.05743	-4.9349e-10	4.55692e-05	-2.05744	-4.9349e-10
108952845	chr12:108952845:C:T	1.37682e-14	-3.15636e-10	-1.49497	7.98882e-05	-3.15636e-10	-1.51435	7.84382e-05	-3.15636e-10	-1.51436
108952936	chr12:108952936:C:T	8.3236e-15	-0.483492	-1.51474	0.000606087	2.01909	-1.50705	0.000537715	1.91647	-1.50582
108953038	chr12:108953038:G:A	1.6483e-14	-3.15636e-10	-1.315	9.12682e-05	-3.15636e-10	-1.38117	9.01268e-05	-3.15636e-10	-1.37546
108953147	chr12:108953147:TTTTTTC:T	2.11675e-14	-3.15636e-10	-1.06486	0.000117335	-3.15636e-10	-1.12995	0.000116305	-3.15636e-10	-1.12046
108953382	chr12:108953382:G:A	1.99685e-14	-0.611701	-0.511469	3.7348e-05	-1.64745	-0.627246	3.31215e-05	-1.71702	-0.659473
108954005	chr12:108954005:G:A	1.36613e-14	-3.15636e-10	-1.50276	8.635e-05	-3.15636e-10	-1.43657	8.41437e-05	-3.15636e-10	-1.44415
108954549	chr12:108954549:G:A	1.69052e-13	0.525443	0.487433	1.96875e-05	-1.9604	-0.954597	2.13847e-05	-1.94727	-0.866728
108955700	chr12:108955700:G:A	3.39767e-14	0.413716	-1.00537	1.16137e-05	-1.93716	-1.50563	1.17222e-05	-1.92287	-1.49232
108955808	chr12:108955808:T:A	2.34244e-14	-3.15636e-10	-0.963547	9.31428e-05	-3.15636e-10	-1.36084	9.10896e-05	-3.15636e-10	-1.36483
108955972	chr12:108955972:C:T	1.38799e-13	2.27881	-1.46311	1.63567e-05	-1.5869	-1.51344	1.53272e-05	-1.6367	-1.51034
108956122	chr12:108956122:AACCCCGTCTCT:A	5.67925e-13	-3.15636e-10	2.22466	0.0025673	-3.15636e-10	1.95564	0.0025948	-3.15636e-10	1.98459
108956208	chr12:108956208:A:T	3.84145e-14	0.482005	-0.950898	1.153e-05	-1.95237	-1.49765	1.16692e-05	-1.939	-1.48071
108956513	chr12:108956513:A:G	2.3628e-14	-0.954895	-4.9349e-10	0.0011701	1.16987	-4.9349e-10	0.00104821	1.07816	-4.9349e-10
108956646	chr12:108956646:T:C	2.3654e-14	-3.15636e-10	-0.953796	9.36053e-05	-3.15636e-10	-1.35589	9.15385e-05	-3.15636e-10	-1.35992
108956660	chr12:108956660:A:G	1.79093e-13	2.09756	-1.02698	3.86855e-05	-1.62225	-0.617258	3.48313e-05	-1.6731	-0.653059
108956800	chr12:108956800:C:T	8.76365e-13	1.54194	1.11652	1.87064e-05	-2.04866	-0.917447	2.0221e-05	-2.04429	-0.825666
108956844	chr12:108956844:A:G	4.21626e-14	0.216207	-0.592002	3.01165e-05	-1.78931	-0.700594	2.73577e-05	-1.84322	-0.72446
108957128	chr12:108957128:G:A	2.5607e-15	-2.0392	-1.13785	1.77631e-05	-1.77154	-1.24631	1.63385e-05	-1.84642	-1.23673
108957163	chr12:108957163:T:C	2.79124e-14	-0.481665	-0.306593	4.10349e-05	-1.71412	-0.466436	3.67459e-05	-1.77778	-0.494871
108957383	chr12:108957383:C:T	1.47761e-14	-1.42432	-4.9349e-10	4.77657e-05	-2.02867	-4.9349e-10	4.64664e-05	-2.03795	-4.9349e-10
108957780	chr12:108957780:C:T	9.40889e-15	-1.87567	-4.9349e-10	8.1469e-05	-1.49475	-4.9349e-10	8.2501e-05	-1.46387	-4.9349e-10
108957814	chr12:108957814:G:A	1.025e-13	-3.15636e-10	0.512534	0.00074157	-3.15636e-10	0.713794	0.000724998	-3.15636e-10	0.709493
108958120	chr12:108958120:T:C	1.722e-14	0.244019	-1.51528	1.21414e-05	-1.929	-1.46935	1.18984e-05	-1.91362	-1.48666
108958982	chr12:108958982:C:T	2.94135e-15	-2.07165	-0.966808	1.43741e-05	-1.92685	-1.30269	1.46074e-05	-1.91406	-1.28109
108959502	chr12:108959502:C:T	5.96223e-14	-3.15636e-10	-0.0292969	0.000298649	-3.15636e-10	-0.195707	0.000306421	-3.15636e-10	-0.151716
108960432	chr12:108960432:G:A	1.8472e-14	0.313975	-1.51504	1.19727e-05	-1.94621	-1.46613	1.17115e-05	-1.93179	-1.48431
108960474	chr12:108960474:T:TA	1.88015e-14	-3.15636e-10	-1.18339	9.72264e-05	-3.15636e-10	-1.31793	9.56203e-05	-3.15636e-10	-1.31629
108960616	chr12:108960616:A:G	2.909e-15	-2.01833	-1.03119	1.82719e-05	-1.82877	-1.16084	1.69663e-05	-1.89562	-1.14983
108960685	chr12:108960685:C:T	7.76036e-15	-0.552926	-1.51537	1.37357e-05	-1.79722	-1.47776	1.35505e-05	-1.77702	-1.49323
108960856	chr12:108960856:T:C	2.44908e-14	-0.664538	-0.254492	5.01485e-05	-1.61255	-0.367438	4.43916e-05	-1.68494	-0.39869
108961545	chr12:108961545:C:A	1.95628e-14	-3.15636e-10	-1.1437	8.52922e-05	-3.15636e-10	-1.44889	8.34534e-05	-3.15636e-10	-1.45239
108961702	chr12:108961702:T:C	5.34505e-14	-3.15636e-10	-0.138571	0.000368209	-3.15636e-10	0.0136758	0.000361307	-3.15636e-10	0.0130522
108962014	chr12:108962014:G:A	2.01252e-13	2.10463	-0.917396	4.48748e-05	-1.61893	-0.472172	4.03498e-05	-1.66974	-0.509344
108962339	chr12:108962339:T:C	5.29442e-13	-3.15636e-10	2.1545	0.00239741	-3.15636e-10	1.88717	0.00241356	-3.15636e-10	1.91218
108963245	chr12:108963245:T:C	2.17582e-14	0.0488169	-1.08615	2.7862e-05	-1.1822	-1.38551	2.89479e-05	-1.15503	-1.35615
108963519	chr12:108963519:G:A	1.38579e-14	-3.15636e-10	-1.48847	8.00937e-05	-3.15636e-10	-1.51178	7.89326e-05	-3.15636e-10	-1.50808
108964054	chr12:108964054:T:C	2.83143e-14	-3.15636e-10	-0.77396	0.00013187	-3.15636e-10	-1.01316	0.000135365	-3.15636e-10	-0.968701
108964946	chr12:108964946:A:G	1.19891e-14	-0.352091	-1.28124	1.99707e-05	-1.4853	-1.41541	2.05303e-05	-1.45591	-1.39887
108965002	chr12:108965002:C:A	9.13538e-15	-1.90517	-4.9349e-10	4.6932e-05	-2.04628	-4.9349e-10	4.55669e-05	-2.05749	-4.9349e-10
108965761	chr12:108965761:G:A	5.53195e-14	1.41118	-1.51538	1.05515e-05	-2.06656	-1.47214	1.04057e-05	-2.07233	-1.46199
108965901	chr12:108965901:G:A	1.20511e-14	-1.56217	-0.0659978	0.000328105	0.784348	-0.885989	0.000361581	0.862777	-0.848966
108966104	chr12:108966104:C:T	6.07489e-14	-3.15636e-10	-0.0105777	0.000312156	-3.15636e-10	-0.151473	0.000302563	-3.15636e-10	-0.164387
108966938	chr12:108966938:G:GA	7.60887e-15	-0.702894	-1.38512	1.26764e-05	-1.84261	-1.51262	1.28214e-05	-1.81233	-1.51323
108966939	chr12:108966939:T:TA	7.76081e-15	-0.683604	-1.38464	1.25762e-05	-1.85049	-1.51269	1.27136e-05	-1.82071	-1.51329
108966951	chr12:108966951:A:G	5.53361e-15	-0.914349	-1.49214	1.43433e-05	-1.75859	-1.4731	1.4576e-05	-1.72273	-1.47457
108967055	chr12:108967055:G:A	2.60888e-13	-3.15636e-10	1.44676	0.000510287	-3.15636e-10	0.339999	0.000487169	-3.15636e-10	0.311936
108967174	chr12:108967174:C:T	1.63245e-14	-3.15636e-10	-1.32466	8.60133e-05	-3.15636e-10	-1.44047	8.47233e-05	-3.15636e-10	-1.43728
108967464	chr12:108967464:A:C	1.5774e-14	-3.15636e-10	-1.35896	0.000108403	-3.15636e-10	-1.20912	0.000105148	-3.15636e-10	-1.2213
108967805	chr12:108967805:G:T	1.42562e-14	-3.15636e-10	-1.46013	8.37557e-05	-3.15636e-10	-1.46707	8.24688e-05	-3.15636e-10	-1.46426
108968055	chr12:108968055:T:C	5.50005e-14	-3.15636e-10	-0.109985	0.000284215	-3.15636e-10	-0.245244	0.000275536	-3.15636e-10	-0.257956
108968296	chr12:108968296:G:A	1.88775e-14	-3.15636e-10	-1.17936	0.000136972	-3.15636e-10	-0.975202	0.000132449	-3.15636e-10	-0.990474
108969083	chr12:108969083:C:A	8.41178e-15	-0.686721	-1.30097	1.24895e-05	-1.8565	-1.51359	1.26482e-05	-1.82651	-1.51265
108969313	chr12:108969313:C:T	1.95411e-14	-3.15636e-10	-1.14481	0.000152115	-3.15636e-10	-0.87034	0.000146645	-3.15636e-10	-0.888659
108969620	chr12:108969620:T:C	1.4518e-14	-0.40053	-1.04141	1.45657e-05	-1.81424	-1.40207	1.34726e-05	-1.86903	-1.40698
108969909	chr12:108969909:GC:G	1.46188e-14	-3.15636e-10	-1.43502	8.34809e-05	-3.15636e-10	-1.47036	8.15967e-05	-3.15636e-10	-1.47489
108970244	chr12:108970244:T:C	7.63923e-14	1.49425	-1.27569	2.43478e-05	-1.47372	-1.22881	2.27487e-05	-1.50833	-1.24383
108970286	chr12:108970286:T:C	1.32463e-13	1.7162	-0.947222	3.48475e-05	-1.54951	-0.794487	3.2196e-05	-1.58217	-0.822667
108970296	chr12:108970296:A:C	1.82623e-14	-0.281337	-0.931153	1.47755e-05	-1.85727	-1.34473	1.37205e-05	-1.90695	-1.35083
108970297	chr12:108970297:G:A	1.4193e-13	1.7657	-0.927691	3.49766e-05	-1.56742	-0.772882	3.23232e-05	-1.59949	-0.801396
108970396	chr12:108970396:A:T	7.11141e-14	1.4177	-1.27074	2.52729e-05	-1.44101	-1.22424	2.35894e-05	-1.47657	-1.23931
108970399	chr12:108970399:G:A	7.34229e-14	1.44592	-1.26701	2.5073e-05	-1.45302	-1.22016	2.34088e-05	-1.48822	-1.23534
108970404	chr12:108970404:G:A	1.36083e-13	1.73917	-0.943231	3.47247e-05	-1.55747	-0.790053	3.20912e-05	-1.58986	-0.818234
108970455	chr12:108970455:G:A	1.31632e-13	1.72711	-0.96442	3.40616e-05	-1.55313	-0.813669	3.14884e-05	-1.58565	-0.841411
108970601	chr12:108970601:TA:T	1.49077e-13	1.82577	-0.938635	3.35672e-05	-1.58881	-0.792611	3.10672e-05	-1.62018	-0.820342
108970898	chr12:108970898:G:A	2.33652e-14	-3.15636e-10	-0.96608	0.00012589	-3.15636e-10	-1.05957	0.00012206	-3.15636e-10	-1.07216
108971102	chr12:108971102:C:T	1.19836e-13	1.65956	-0.990768	3.38883e-05	-1.52826	-0.843649	3.13048e-05	-1.56165	-0.871257
108971136	chr12:108971136:G:A	1.35287e-14	-3.15636e-10	-1.51251	8.4145e-05	-3.15636e-10	-1.46243	8.17492e-05	-3.15636e-10	-1.47302
108971257	chr12:108971257:T:C	1.34224e-13	1.6908	-0.908612	3.64885e-05	-1.54721	-0.750764	3.3672e-05	-1.57963	-0.780382
108971383	chr12:108971383:C:T	1.36379e-14	-3.15636e-10	-1.50448	9.03295e-05	-3.15636e-10	-1.39151	8.70751e-05	-3.15636e-10	-1.4099
108971440	chr12:108971440:A:G	1.3429e-13	1.74874	-0.966068	3.36377e-05	-1.56416	-0.815167	3.10988e-05	-1.59645	-0.843057
108971580	chr12:108971580:A:G	1.23923e-13	1.70698	-1.00465	3.27478e-05	-1.54667	-0.859468	3.02834e-05	-1.57931	-0.886767
108971926	chr12:108971926:T:C	5.1137e-15	-0.972435	-1.51297	4.56774e-05	-0.565533	-1.50784	3.98616e-05	-0.685227	-1.50603
108971930	chr12:108971930:T:A	1.35238e-14	-3.15636e-10	-1.51287	8.4024e-05	-3.15636e-10	-1.46387	8.16474e-05	-3.15636e-10	-1.47427
108972631	chr12:108972631:C:T	1.86063e-13	2.19868	-1.08993	3.67455e-05	-1.38576	-0.905201	3.39311e-05	-1.42262	-0.92972
108972762	chr12:108972762:G:A	1.05947e-13	1.9033	-1.35769	2.76196e-05	-1.2874	-1.28905	2.57643e-05	-1.32603	-1.30166
108972862	chr12:108972862:A:C	1.54634e-13	2.21109	-1.28736	2.93705e-05	-1.38693	-1.12806	2.73178e-05	-1.42381	-1.14532
108973038	chr12:108973038:A:G	1.89495e-13	2.22316	-1.09613	3.60712e-05	-1.39627	-0.913207	3.33176e-05	-1.43286	-0.937735
108973198	chr12:108973198:C:G	2.52638e-14	-3.15636e-10	-0.887955	0.000194573	-3.15636e-10	-0.624169	0.000188157	-3.15636e-10	-0.639399
108973239	chr12:108973239:G:A	1.79385e-13	2.16975	-1.09754	3.67751e-05	-1.37525	-0.914905	3.3949e-05	-1.41242	-0.939398
108973364	chr12:108973364:G:GAC	1.78337e-13	2.13637	-1.07002	3.8495e-05	-1.36185	-0.882598	3.55086e-05	-1.3993	-0.907598
108973589	chr12:108973589:G:A	6.59269e-14	0.777533	-0.706314	1.97712e-05	-1.63588	-1.27487	1.95254e-05	-1.64879	-1.25617
108973688	chr12:108973688:T:C	9.87579e-14	1.82891	-1.35356	2.86924e-05	-1.25343	-1.28491	2.67429e-05	-1.29296	-1.29744
108973752	chr12:108973752:T:C	9.5083e-14	1.83925	-1.40183	2.68718e-05	-1.25931	-1.34458	2.50852e-05	-1.29867	-1.35573
108973767	chr12:108973767:G:A	2.27809e-14	-3.15636e-10	-0.991404	0.000122439	-3.15636e-10	-1.08736	0.000119004	-3.15636e-10	-1.09752
108973775	chr12:108973775:A:G	1.8079e-13	2.15551	-1.07551	3.79547e-05	-1.36923	-0.889348	3.50171e-05	-1.40658	-0.914263
108973820	chr12:108973820:A:G	1.5245e-14	-0.3774	-1.01567	1.43705e-05	-1.82515	-1.40465	1.33114e-05	-1.87875	-1.4093
108973860	chr12:108973860:G:A	4.77929e-14	-3.15636e-10	-0.250451	0.000307114	-3.15636e-10	-0.167757	0.00029277	-3.15636e-10	-0.197288
108973907	chr12:108973907:A:C	2.52686e-14	-3.15636e-10	-0.887763	0.000194618	-3.15636e-10	-0.623937	0.000188194	-3.15636e-10	-0.639203
108973990	chr12:108973990:A:G	1.79534e-13	2.14552	-1.07248	3.82403e-05	-1.36596	-0.88512	3.52766e-05	-1.40336	-0.910095
108974106	chr12:108974106:A:G	1.78252e-13	2.15026	-1.08439	3.76558e-05	-1.36697	-0.89952	3.4751e-05	-1.40433	-0.924142
108974186	chr12:108974186:A:G	1.60989e-13	2.0564	-1.09239	3.87117e-05	-1.32984	-0.908993	3.56942e-05	-1.36828	-0.933408
108974202	chr12:108974202:T:G	1.50777e-13	2.18883	-1.29035	2.94652e-05	-1.37909	-1.13268	2.74225e-05	-1.41624	-1.14907
108974343	chr12:108974343:G:C	7.17915e-15	-0.924755	-1.22139	0.000288535	1.11793	-1.34809	0.000264987	1.05634	-1.35334
108974509	chr12:108974509:T:C	1.58316e-13	2.03012	-1.08286	3.95931e-05	-1.31891	-0.897405	3.64876e-05	-1.35759	-0.922112
108974574	chr12:108974574:T:TA	2.32335e-14	-3.15636e-10	-0.97173	0.000125145	-3.15636e-10	-1.0655	0.000121337	-3.15636e-10	-1.0781
108974861	chr12:108974861:C:T	1.70703e-13	2.10879	-1.08619	3.81332e-05	-1.35222	-0.901671	3.51781e-05	-1.39	-0.926249
108975059	chr12:108975059:T:C	1.3828e-14	-3.15636e-10	-1.49063	8.7763e-05	-3.15636e-10	-1.42034	8.53356e-05	-3.15636e-10	-1.43008
108975239	chr12:108975239:C:T	2.61682e-14	-3.15636e-10	-0.852784	0.000202482	-3.15636e-10	-0.584322	0.000195788	-3.15636e-10	-0.599642
108975477	chr12:108975477:G:A	1.64415e-13	2.05349	-1.06842	3.98764e-05	-1.32858	-0.880612	3.67482e-05	-1.36703	-0.905554
108975641	chr12:108975641:C:A	1.74156e-13	2.11102	-1.0684	3.89407e-05	-1.35255	-0.880387	3.59077e-05	-1.39039	-0.905335
108975660	chr12:108975660:A:G	1.72104e-13	2.08878	-1.05801	3.97906e-05	-1.34312	-0.868222	3.66732e-05	-1.38122	-0.893408
108975666	chr12:108975666:G:A	1.71204e-13	2.10499	-1.07947	3.85359e-05	-1.34979	-0.893594	3.55409e-05	-1.38771	-0.918278
108975730	chr12:108975730:G:C	1.72315e-13	2.08586	-1.05386	4.00577e-05	-1.3422	-0.862457	3.69094e-05	-1.38038	-0.887829
108975843	chr12:108975843:A:G	1.72038e-13	2.0621	-1.03171	4.14842e-05	-1.33292	-0.836744	3.81941e-05	-1.37131	-0.862682
108975889	chr12:108975889:C:T	1.75379e-14	-0.420033	-0.83293	1.6368e-05	-1.80717	-1.29248	1.51069e-05	-1.86274	-1.29879
108976048	chr12:108976048:G:A	1.85059e-13	2.14054	-1.0372	3.99094e-05	-1.36528	-0.843084	3.67955e-05	-1.40268	-0.868618
108976108	chr12:108976108:C:G	1.95402e-13	2.22053	-1.0628	3.749e-05	-1.39738	-0.873517	3.46135e-05	-1.43401	-0.898419
108976381	chr12:108976381:C:G	1.81778e-13	2.15247	-1.06701	3.84123e-05	-1.36981	-0.876784	3.54375e-05	-1.40717	-0.901736
108976811	chr12:108976811:C:T	1.87226e-13	2.15545	-1.04046	3.95523e-05	-1.37094	-0.846414	3.64711e-05	-1.40823	-0.871924
108976920	chr12:108976920:C:T	1.72078e-13	2.09401	-1.06339	3.94519e-05	-1.34588	-0.874012	3.63725e-05	-1.3839	-0.898963
108977956	chr12:108977956:C:T	1.851e-13	2.15734	-1.05378	3.88784e-05	-1.37118	-0.863356	3.58591e-05	-1.40849	-0.888584
108978187	chr12:108978187:G:T	1.91767e-13	2.20019	-1.06124	3.79196e-05	-1.38869	-0.87082	3.49948e-05	-1.42553	-0.895942
108978280	chr12:108978280:A:G	6.2897e-14	-3.15636e-10	0.024172	0.000189151	-3.15636e-10	-0.652427	0.000184027	-3.15636e-10	-0.661593
108978418	chr12:108978418:G:A	2.60351e-14	-3.15636e-10	-0.857883	0.000201964	-3.15636e-10	-0.586887	0.000195258	-3.15636e-10	-0.602352
108978435	chr12:108978435:C:T	2.27264e-14	-3.15636e-10	-0.9938	0.000122105	-3.15636e-10	-1.0901	0.000118672	-3.15636e-10	-1.10031
108978736	chr12:108978736:G:T	1.9916e-13	-3.15636e-10	1.17678	0.000408758	-3.15636e-10	0.118148	0.0003921	-3.15636e-10	0.0948416
108979025	chr12:108979025:T:C	9.43146e-14	1.75342	-1.32411	3.07569e-05	-1.21948	-1.24939	2.86161e-05	-1.25989	-1.26282
108979037	chr12:108979037:G:A	2.34722e-14	-3.15636e-10	-0.961509	0.000178018	-3.15636e-10	-0.713092	0.000172244	-3.15636e-10	-0.727761
108979131	chr12:108979131:A:G	1.85579e-14	-3.15636e-10	-1.19643	0.000150147	-3.15636e-10	-0.883359	0.000143998	-3.15636e-10	-0.906875
108979228	chr12:108979228:A:G	4.67547e-14	0.6859	-0.958312	3.06899e-05	-2.00691	-0.464131	2.95176e-05	-2.0266	-0.465092
108979276	chr12:108979276:G:C	2.31996e-14	-3.15636e-10	-0.973194	0.000124979	-3.15636e-10	-1.06683	0.00012118	-3.15636e-10	-1.0794
108979325	chr12:108979325:T:A	1.93822e-13	2.18947	-1.03986	3.90626e-05	-1.3837	-0.846109	3.60309e-05	-1.42073	-0.871568
108979384	chr12:108979384:C:T	9.79709e-15	-1.83524	-4.9349e-10	4.61633e-05	-2.06279	-4.9349e-10	4.5204e-05	-2.06549	-4.9349e-10
108979390	chr12:108979390:T:C	3.60491e-14	0.967048	-1.49949	1.18798e-05	-2.01822	-1.40191	1.16265e-05	-2.03884	-1.38454
108979468	chr12:108979468:C:T	1.62641e-13	2.09954	-1.12532	3.6635e-05	-1.34709	-0.946879	3.38236e-05	-1.38512	-0.970392
108979894	chr12:108979894:G:A	1.77893e-13	2.16561	-1.10175	3.66417e-05	-1.37442	-0.919366	3.38433e-05	-1.41157	-0.943361
108979907	chr12:108979907:T:C	1.95087e-13	2.25542	-1.0993	3.53465e-05	-1.41315	-0.916626	3.26702e-05	-1.4495	-0.940715
108980039	chr12:108980039:T:G	1.74347e-13	2.1127	-1.06898	3.89475e-05	-1.35197	-0.880796	3.59185e-05	-1.38987	-0.90555
108980476	chr12:108980476:T:C	1.78982e-13	2.16209	-1.09213	3.71334e-05	-1.37281	-0.907649	3.42821e-05	-1.41018	-0.931871
108980536	chr12:108980536:G:A	1.63452e-14	-3.15636e-10	-1.32339	0.000117627	-3.15636e-10	-1.12746	0.000114213	-3.15636e-10	-1.13861
108980879	chr12:108980879:C:T	1.60165e-13	2.08996	-1.13108	3.64951e-05	-1.34281	-0.954987	3.37021e-05	-1.38103	-0.978086
108981078	chr12:108981078:G:A	1.21702e-13	1.0032	-0.318958	1.58001e-05	-1.65463	-1.48033	1.57035e-05	-1.66966	-1.45313
108981317	chr12:108981317:G:A	1.78435e-13	2.19741	-1.13051	3.49897e-05	-1.38861	-0.951313	3.23511e-05	-1.42554	-0.974482
108981446	chr12:108981446:C:T	1.71104e-13	2.17026	-1.14531	3.46447e-05	-1.37634	-0.973488	3.20202e-05	-1.41369	-0.996619
108982108	chr12:108982108:G:A	3.19227e-14	0.832966	-1.48698	4.69475e-05	-0.623462	-1.42248	4.33251e-05	-0.676434	-1.43151
108982661	chr12:108982661:A:G	1.47575e-13	-3.15636e-10	0.877009	0.000314968	-3.15636e-10	-0.142505	0.000303214	-3.15636e-10	-0.162236
108983355	chr12:108983355:C:T	1.83608e-13	2.21261	-1.11714	3.53246e-05	-1.3923	-0.938095	3.26453e-05	-1.42914	-0.961834
108983454	chr12:108983454:G:A	1.62327e-14	-0.358689	-0.971609	1.45998e-05	-1.83161	-1.38236	1.35311e-05	-1.88449	-1.3872
108983605	chr12:108983605:A:G	1.67916e-13	2.12775	-1.12161	3.63733e-05	-1.3575	-0.943644	3.35848e-05	-1.39536	-0.967242
108983758	chr12:108983758:A:C	1.3495e-14	-3.15636e-10	-1.51501	8.28243e-05	-3.15636e-10	-1.47825	8.06163e-05	-3.15636e-10	-1.48697
108983838	chr12:108983838:G:A	1.48718e-13	2.18182	-1.29709	2.93468e-05	-1.37536	-1.14044	2.72966e-05	-1.41275	-1.15716
108983932	chr12:108983932:C:T	1.72962e-13	2.1663	-1.13056	3.54019e-05	-1.3736	-0.954612	3.27095e-05	-1.41099	-0.978019
108984213	chr12:108984213:T:C	1.69155e-13	2.14341	-1.12992	3.57583e-05	-1.36435	-0.953844	3.30297e-05	-1.402	-0.977267
108984267	chr12:108984267:G:A	4.25206e-14	-0.367338	-4.9349e-10	5.1967e-05	-1.94437	-4.9349e-10	5.20549e-05	-1.92438	-4.9349e-10
108984316	chr12:108984316:T:C	1.27046e-13	2.02232	-1.29509	2.93369e-05	-1.31971	-1.19642	2.73574e-05	-1.35834	-1.20934
108984732	chr12:108984732:G:A	1.4867e-13	-3.15636e-10	0.884401	0.000327058	-3.15636e-10	-0.104838	0.000314179	-3.15636e-10	-0.126712
108984762	chr12:108984762:T:C	1.29977e-13	2.00651	-1.25648	3.05238e-05	-1.32583	-1.15064	2.84572e-05	-1.36383	-1.16445
108984862	chr12:108984862:T:C	1.95938e-14	-3.15636e-10	-1.14211	0.000106676	-3.15636e-10	-1.22518	0.000103876	-3.15636e-10	-1.23348
108985016	chr12:108985016:A:C	1.31603e-13	1.1215	-0.359042	1.50514e-05	-1.69651	-1.48699	1.49304e-05	-1.71113	-1.46215
108985176	chr12:108985176:G:A	1.75501e-14	-0.304591	-0.947678	1.45495e-05	-1.84705	-1.37037	1.35082e-05	-1.89826	-1.37511
108985266	chr12:108985266:A:G	1.37318e-13	2.043	-1.23803	3.1195e-05	-1.32599	-1.12873	2.90607e-05	-1.36427	-1.14302
108985274	chr12:108985274:G:A	1.27116e-13	1.90968	-1.18191	3.52318e-05	-1.26838	-1.06464	3.27314e-05	-1.30842	-1.07992
108985402	chr12:108985402:T:A	2.55526e-14	-0.87659	-4.9349e-10	0.00134778	1.31124	-4.9349e-10	0.00120881	1.22072	-4.9349e-10
108985409	chr12:108985409:C:T	1.48887e-13	2.13488	-1.24902	2.95301e-05	-1.36697	-1.14259	2.75509e-05	-1.40425	-1.15639
108986043	chr12:108986043:A:T	1.38573e-14	-1.48852	-4.9349e-10	5.4527e-05	-1.89628	-4.9349e-10	5.30151e-05	-1.9061	-4.9349e-10
108986419	chr12:108986419:T:C	1.8311e-13	-3.15636e-10	1.09276	0.000413723	-3.15636e-10	0.130223	0.000413914	-3.15636e-10	0.148982
108986690	chr12:108986690:A:C	9.02003e-14	-3.15636e-10	0.384706	0.000228171	-3.15636e-10	-0.464878	0.000226493	-3.15636e-10	-0.45396
108986758	chr12:108986758:G:A	5.47982e-13	2.60285	-0.413931	1.47058e-05	-2.00138	-1.20536	1.43216e-05	-2.0017	-1.21321
108986957	chr12:108986957:C:G	8.68667e-14	-3.15636e-10	0.347048	0.000220533	-3.15636e-10	-0.498925	0.000219057	-3.15636e-10	-0.487345
108987013	chr12:108987013:C:T	6.60291e-14	-3.15636e-10	0.0727677	0.000178201	-3.15636e-10	-0.712062	0.000176861	-3.15636e-10	-0.701312
108987039	chr12:108987039:AGT:A	1.47388e-14	-3.15636e-10	-1.42684	9.47211e-05	-3.15636e-10	-1.34404	9.18439e-05	-3.15636e-10	-1.35658
108987409	chr12:108987409:G:A	1.49821e-14	-3.15636e-10	-1.41047	9.55375e-05	-3.15636e-10	-1.33546	9.2573e-05	-3.15636e-10	-1.34868
108987522	chr12:108987522:T:C	8.06557e-14	-3.15636e-10	0.272862	0.000211656	-3.15636e-10	-0.540012	0.000211694	-3.15636e-10	-0.521532
108987814	chr12:108987814:G:A	7.89809e-14	-3.15636e-10	0.251879	0.000208093	-3.15636e-10	-0.556992	0.000208054	-3.15636e-10	-0.538879
108987875	chr12:108987875:G:A	7.95314e-14	-3.15636e-10	0.258825	0.000209217	-3.15636e-10	-0.551602	0.000209201	-3.15636e-10	-0.533381
108987905	chr12:108987905:C:T	8.40889e-14	-3.15636e-10	0.314547	0.00021787	-3.15636e-10	-0.511076	0.000217984	-3.15636e-10	-0.492255
108988250	chr12:108988250:C:T	7.56031e-14	-3.15636e-10	0.20817	0.000202373	-3.15636e-10	-0.584863	0.000202382	-3.15636e-10	-0.566519
108988451	chr12:108988451:A:G	5.37966e-14	-3.15636e-10	-0.132117	0.000156071	-3.15636e-10	-0.844667	0.000153542	-3.15636e-10	-0.842698
108988715	chr12:108988715:T:C	8.20014e-14	-3.15636e-10	0.289409	0.000213834	-3.15636e-10	-0.529774	0.000213834	-3.15636e-10	-0.511477
108988757	chr12:108988757:A:C	1.09216e-13	-3.15636e-10	0.576003	0.000265369	-3.15636e-10	-0.313852	0.000265934	-3.15636e-10	-0.293428
108989100	chr12:108989100:C:T	7.20508e-13	3.74773	-1.2851	1.86463e-05	-1.66342	-1.3059	1.7473e-05	-1.69726	-1.31876
108989132	chr12:108989132:C:T	5.36945e-14	-3.15636e-10	-0.134016	0.000248901	-3.15636e-10	-0.37792	0.000243293	-3.15636e-10	-0.38241
108989221	chr12:108989221:C:A	1.53138e-14	-3.15636e-10	-1.38857	8.30078e-05	-3.15636e-10	-1.47604	8.1699e-05	-3.15636e-10	-1.47363
108989268	chr12:108989268:T:C	8.24699e-13	3.84667	-1.24898	1.88535e-05	-1.6868	-1.27147	1.76679e-05	-1.71957	-1.28535
108989382	chr12:108989382:C:T	7.94741e-14	-3.15636e-10	0.258103	0.000209108	-3.15636e-10	-0.552126	0.000209083	-3.15636e-10	-0.533944
108989397	chr12:108989397:C:T	3.86734e-15	-2.01033	-0.754428	3.65282e-05	-1.10412	-1.19277	3.62233e-05	-1.10758	-1.17939
108989617	chr12:108989617:A:G	8.56671e-14	-3.15636e-10	0.333142	0.000220999	-3.15636e-10	-0.496818	0.000221101	-3.15636e-10	-0.478055
108989664	chr12:108989664:A:G	8.15664e-14	-3.15636e-10	0.284091	0.000212998	-3.15636e-10	-0.533692	0.000212982	-3.15636e-10	-0.515469
108989820	chr12:108989820:A:T	8.07014e-14	-3.15636e-10	0.273428	0.000211425	-3.15636e-10	-0.541106	0.000211417	-3.15636e-10	-0.522844
108989854	chr12:108989854:G:A	1.53193e-14	-3.15636e-10	-1.38822	8.30257e-05	-3.15636e-10	-1.47582	8.17166e-05	-3.15636e-10	-1.47342
108989982	chr12:108989982:C:A	2.9355e-14	-0.737865	-4.9349e-10	7.6979e-05	-1.55144	-4.9349e-10	7.43336e-05	-1.56811	-4.9349e-10
108990019	chr12:108990019:A:G	8.03023e-14	-3.15636e-10	0.268471	0.000210817	-3.15636e-10	-0.543987	0.000210841	-3.15636e-10	-0.525572
108990241	chr12:108990241:C:T	8.27773e-14	-3.15636e-10	0.298827	0.00021543	-3.15636e-10	-0.522338	0.000215459	-3.15636e-10	-0.503903
108990250	chr12:108990250:A:T	8.1284e-14	-3.15636e-10	0.280622	0.000212551	-3.15636e-10	-0.535795	0.000212553	-3.15636e-10	-0.517484
108990317	chr12:108990317:T:A	9.21348e-14	-3.15636e-10	0.405926	0.000233438	-3.15636e-10	-0.442057	0.000233638	-3.15636e-10	-0.422904
108990403	chr12:108990403:G:A	6.11144e-14	-3.15636e-10	-0.00458024	0.000172826	-3.15636e-10	-0.742688	0.000172513	-3.15636e-10	-0.7262
108990417	chr12:108990417:C:G	7.42261e-14	-3.15636e-10	0.189788	0.000198876	-3.15636e-10	-0.602294	0.000198763	-3.15636e-10	-0.584562
108990564	chr12:108990564:C:T	8.74351e-14	-3.15636e-10	0.35357	0.000224688	-3.15636e-10	-0.480263	0.000224888	-3.15636e-10	-0.461074
108990748	chr12:108990748:C:T	1.36062e-14	-3.15636e-10	-1.5068	8.46759e-05	-3.15636e-10	-1.45614	8.2493e-05	-3.15636e-10	-1.46396
108990864	chr12:108990864:G:A	1.35618e-14	-3.15636e-10	-1.51007	8.90078e-05	-3.15636e-10	-1.40625	8.61476e-05	-3.15636e-10	-1.42061
108990870	chr12:108990870:C:T	7.99077e-14	-3.15636e-10	0.263545	0.000209889	-3.15636e-10	-0.548396	0.000209867	-3.15636e-10	-0.530203
108990996	chr12:108990996:C:T	8.16852e-14	-3.15636e-10	0.285546	0.000213628	-3.15636e-10	-0.530738	0.000213618	-3.15636e-10	-0.512486
108991251	chr12:108991251:C:T	8.21428e-14	-3.15636e-10	0.291131	0.000214442	-3.15636e-10	-0.526934	0.000214424	-3.15636e-10	-0.508719
108991343	chr12:108991343:T:C	7.76919e-14	-3.15636e-10	0.235424	0.000206011	-3.15636e-10	-0.567047	0.000205808	-3.15636e-10	-0.549729
108991827	chr12:108991827:T:C	7.92447e-14	-3.15636e-10	0.255213	0.000208987	-3.15636e-10	-0.552702	0.0002089	-3.15636e-10	-0.53482
108991839	chr12:108991839:A:G	1.55104e-14	-3.15636e-10	-1.37582	0.000101166	-3.15636e-10	-1.27821	9.78347e-05	-3.15636e-10	-1.2934
108991926	chr12:108991926:C:T	7.91371e-15	-2.04873	-4.9349e-10	8.26834e-05	-1.47996	-4.9349e-10	7.69599e-05	-1.53339	-4.9349e-10
108992025	chr12:108992025:C:T	6.46938e-14	-3.15636e-10	0.0523382	0.00018056	-3.15636e-10	-0.698914	0.000180038	-3.15636e-10	-0.683508
108992072	chr12:108992072:C:T	3.2827e-15	-2.00218	-0.926479	3.17977e-05	-1.13356	-1.30202	3.14758e-05	-1.13671	-1.29075
108992283	chr12:108992283:G:A	8.35452e-14	-3.15636e-10	0.30806	0.000217562	-3.15636e-10	-0.512489	0.000217424	-3.15636e-10	-0.494827
108992306	chr12:108992306:G:A	1.90209e-14	0.339889	-1.51168	2.28682e-05	-1.26935	-1.49588	2.05104e-05	-1.36369	-1.49205
108992325	chr12:108992325:C:G	7.19338e-14	-3.15636e-10	0.15842	0.000192837	-3.15636e-10	-0.63313	0.000189055	-3.15636e-10	-0.634639
108992411	chr12:108992411:T:C	4.09618e-14	-3.15636e-10	-0.404687	0.000138759	-3.15636e-10	-0.962238	0.000135139	-3.15636e-10	-0.970369
108992431	chr12:108992431:C:T	1.10214e-13	-3.15636e-10	0.585099	0.00021553	-3.15636e-10	-0.521876	0.000214987	-3.15636e-10	-0.506097
108992513	chr12:108992513:G:C	8.13105e-14	-3.15636e-10	0.280948	0.000213517	-3.15636e-10	-0.53126	0.000213179	-3.15636e-10	-0.514544
108992594	chr12:108992594:C:A	1.34908e-14	-3.15636e-10	-1.51532	8.23724e-05	-3.15636e-10	-1.48372	8.00421e-05	-3.15636e-10	-1.49412
108993155	chr12:108993155:G:A	1.39361e-14	-3.15636e-10	-1.48284	9.58328e-05	-3.15636e-10	-1.33237	9.29074e-05	-3.15636e-10	-1.34507
108993358	chr12:108993358:C:T	2.68211e-14	-3.15636e-10	-0.828139	0.000101464	-3.15636e-10	-1.27527	9.9733e-05	-3.15636e-10	-1.27418
108994006	chr12:108994006:C:T	1.37851e-14	-3.15636e-10	-1.49374	8.86217e-05	-3.15636e-10	-1.4106	8.54746e-05	-3.15636e-10	-1.42846
108994024	chr12:108994024:C:T	1.34962e-14	-3.15636e-10	-1.51492	8.08364e-05	-3.15636e-10	-1.50255	7.96504e-05	-3.15636e-10	-1.49903
108994260	chr12:108994260:A:G	3.24734e-14	-3.15636e-10	-0.636907	0.000118141	-3.15636e-10	-1.1231	0.000115197	-3.15636e-10	-1.13003
108994368	chr12:108994368:C:T	2.40563e-15	-1.88975	-1.34977	1.86484e-05	-1.75502	-1.21419	1.74641e-05	-1.78451	-1.23202
108994555	chr12:108994555:G:A	2.05318e-14	-3.15636e-10	-1.09535	9.58296e-05	-3.15636e-10	-1.3324	9.55945e-05	-3.15636e-10	-1.31656
108994587	chr12:108994587:C:T	7.5421e-14	1.09345	-0.887697	2.79553e-05	-1.96542	-0.598951	2.64623e-05	-1.98943	-0.611528
108994757	chr12:108994757:C:G	3.57133e-14	-3.15636e-10	-0.541805	0.000125782	-3.15636e-10	-1.06042	0.00012259	-3.15636e-10	-1.06783
108994959	chr12:108994959:A:G	5.08825e-14	0.0629986	-0.250807	1.53152e-05	-1.8113	-1.35483	1.54573e-05	-1.80024	-1.33836
108994972	chr12:108994972:T:C	2.113e-14	-3.15636e-10	-1.06663	9.1851e-05	-3.15636e-10	-1.37481	9.05899e-05	-3.15636e-10	-1.37033
108995009	chr12:108995009:G:A	2.29027e-14	-3.15636e-10	-0.986074	0.000123576	-3.15636e-10	-1.07812	0.00012054	-3.15636e-10	-1.08469
108995428	chr12:108995428:T:C	1.19693e-14	-0.175992	-1.45899	1.49235e-05	-1.75443	-1.43761	1.46242e-05	-1.74081	-1.45318
108995679	chr12:108995679:C:T	1.82412e-14	-3.15636e-10	-1.21365	9.35839e-05	-3.15636e-10	-1.35612	9.16866e-05	-3.15636e-10	-1.3583
108995896	chr12:108995896:T:C	1.14408e-12	4.43827	-1.51324	1.5868e-05	-1.64989	-1.48079	1.48336e-05	-1.68705	-1.49272
108995942	chr12:108995942:T:C	1.75373e-15	-2.04189	-1.51369	1.03619e-05	-2.06618	-1.49066	1.02086e-05	-2.06123	-1.49221
108996157	chr12:108996157:C:G	2.66331e-14	0.667055	-1.50223	2.09093e-05	-1.35191	-1.50287	1.88754e-05	-1.4399	-1.49891
108996582	chr12:108996582:C:T	8.65694e-14	-3.15636e-10	0.343619	0.000391065	-3.15636e-10	0.0738984	0.000382808	-3.15636e-10	0.0708587
108996711	chr12:108996711:G:A	9.47173e-15	-1.86902	-4.9349e-10	6.24884e-05	-1.75999	-4.9349e-10	5.95969e-05	-1.78907	-4.9349e-10
108996727	chr12:108996727:T:C	6.06522e-14	0.56555	-0.577722	1.59312e-05	-1.95181	-1.17488	1.4994e-05	-1.98896	-1.18006
108996761	chr12:108996761:G:A	1.27832e-13	-3.15636e-10	0.733388	0.000316369	-3.15636e-10	-0.138066	0.00030657	-3.15636e-10	-0.151229
108996907	chr12:108996907:G:A	1.59421e-14	-1.34837	-4.9349e-10	4.59582e-05	-2.06724	-4.9349e-10	4.52897e-05	-2.0636	-4.9349e-10
108997736	chr12:108997736:C:T	1.37305e-14	-3.15636e-10	-1.49771	7.98173e-05	-3.15636e-10	-1.51523	7.83789e-05	-3.15636e-10	-1.51512
108997790	chr12:108997790:T:C	1.93292e-14	-3.15636e-10	-1.15571	0.000103536	-3.15636e-10	-1.25506	0.000102195	-3.15636e-10	-1.24979
108998079	chr12:108998079:C:T	1.42099e-14	-3.15636e-10	-1.46338	0.000109604	-3.15636e-10	-1.1981	0.000108956	-3.15636e-10	-1.18573
108998390	chr12:108998390:G:A	1.54868e-14	-3.15636e-10	-1.37734	8.0188e-05	-3.15636e-10	-1.5106	7.87998e-05	-3.15636e-10	-1.50976
108998620	chr12:108998620:A:G	1.40357e-14	-3.15636e-10	-1.47573	0.000102936	-3.15636e-10	-1.26087	9.9372e-05	-3.15636e-10	-1.27781
108998783	chr12:108998783:G:T	3.27404e-15	-1.78538	-1.14592	7.51202e-05	-0.181653	-1.39423	7.40376e-05	-0.187236	-1.38487
108999780	chr12:108999780:A:G	9.65363e-15	-1.21364	-0.63635	0.00038354	1.09311	-1.03864	0.000354804	1.01513	-1.02024
108999892	chr12:108999892:A:C	4.21095e-14	0.888988	-1.26604	2.21798e-05	-1.38775	-1.40805	2.0357e-05	-1.47405	-1.3892
108999975	chr12:108999975:A:G	2.19309e-14	-3.15636e-10	-1.02943	0.000164688	-3.15636e-10	-0.790923	0.000154499	-3.15636e-10	-0.83649
109000238	chr12:109000238:A:G	1.47954e-14	-0.456497	-0.966512	2.24245e-05	-2.02187	-0.762954	2.30932e-05	-2.00177	-0.735372
109001508	chr12:109001508:C:T	1.52344e-14	-3.15636e-10	-1.39377	8.39927e-05	-3.15636e-10	-1.46425	8.25643e-05	-3.15636e-10	-1.4631
109001654	chr12:109001654:G:A	2.37444e-14	-3.15636e-10	-0.94998	0.000230109	-3.15636e-10	-0.45642	0.00021415	-3.15636e-10	-0.51
109002150	chr12:109002150:T:C	1.19704e-13	-3.15636e-10	0.667698	0.000298765	-3.15636e-10	-0.195318	0.000289447	-3.15636e-10	-0.208702
109002291	chr12:109002291:TAAA:T	2.39325e-14	-0.942088	-4.9349e-10	4.67304e-05	-2.05058	-4.9349e-10	4.59018e-05	-2.05017	-4.9349e-10
109003814	chr12:109003814:C:T	1.39854e-14	-3.15636e-10	-1.47931	8.0085e-05	-3.15636e-10	-1.51189	7.86534e-05	-3.15636e-10	-1.51162
109004559	chr12:109004559:G:C	1.12687e-13	-3.15636e-10	0.607291	0.000267125	-3.15636e-10	-0.307257	0.00025771	-3.15636e-10	-0.324841
109006099	chr12:109006099:C:A	2.57841e-14	-3.15636e-10	-0.867568	0.00010947	-3.15636e-10	-1.19933	0.000109544	-3.15636e-10	-1.18035
109006158	chr12:109006158:T:C	1.35941e-14	-3.15636e-10	-1.50769	9.28879e-05	-3.15636e-10	-1.36358	8.97233e-05	-3.15636e-10	-1.37994
109006283	chr12:109006283:C:T	1.35128e-14	-3.15636e-10	-1.51369	8.22438e-05	-3.15636e-10	-1.48529	8.08102e-05	-3.15636e-10	-1.48457
109006757	chr12:109006757:G:A	2.26524e-14	-3.15636e-10	-0.997063	0.000112674	-3.15636e-10	-1.17047	0.000111157	-3.15636e-10	-1.16573
109006952	chr12:109006952:G:C	1.44555e-14	-3.15636e-10	-1.44625	9.65342e-05	-3.15636e-10	-1.32508	9.53759e-05	-3.15636e-10	-1.31885
109007124	chr12:109007124:G:T	8.28161e-15	-2.00329	-4.9349e-10	9.96535e-05	-1.29328	-4.9349e-10	9.21464e-05	-1.3533	-4.9349e-10
109007406	chr12:109007406:A:T	9.20622e-14	0.668636	-0.263499	3.22714e-05	-1.86629	-0.554503	3.12738e-05	-1.8951	-0.538794
109007415	chr12:109007415:T:C	1.34937e-14	-3.15636e-10	-1.5151	8.05497e-05	-3.15636e-10	-1.5061	7.91258e-05	-3.15636e-10	-1.50564
109007820	chr12:109007820:C:T	1.36548e-14	-3.15636e-10	-1.50324	8.95537e-05	-3.15636e-10	-1.40014	8.69034e-05	-3.15636e-10	-1.41188
109009322	chr12:109009322:C:T	1.35729e-14	-3.15636e-10	-1.50926	7.99385e-05	-3.15636e-10	-1.51372	7.84679e-05	-3.15636e-10	-1.51399
109009404	chr12:109009404:G:A	1.24416e-14	-1.1219	-0.474375	1.96242e-05	-1.6994	-1.21881	1.96551e-05	-1.72426	-1.17407
109009505	chr12:109009505:T:C	1.47658e-13	1.56767	-0.690096	1.22814e-05	-1.89161	-1.49528	1.22619e-05	-1.89061	-1.47957
109010607	chr12:109010607:A:G	7.72573e-15	-2.07277	-4.9349e-10	5.31071e-05	-1.92267	-4.9349e-10	5.28355e-05	-1.90949	-4.9349e-10
109011113	chr12:109011113:C:T	1.48413e-14	-3.15636e-10	-1.41991	8.02627e-05	-3.15636e-10	-1.50967	7.90315e-05	-3.15636e-10	-1.50683
109011121	chr12:109011121:T:G	1.47399e-14	-3.15636e-10	-1.42677	8.01344e-05	-3.15636e-10	-1.51127	7.88746e-05	-3.15636e-10	-1.50882
109011145	chr12:109011145:C:A	3.66459e-14	-3.15636e-10	-0.516027	7.98173e-05	-3.15636e-10	-1.51523	7.83715e-05	-3.15636e-10	-1.51521
109011616	chr12:109011616:A:C	3.85857e-13	-3.15636e-10	1.83814	0.000700848	-3.15636e-10	0.657316	0.000674508	-3.15636e-10	0.637309
109012332	chr12:109012332:C:T	1.19074e-14	-1.2388	-0.401363	2.0887e-05	-1.64556	-1.21029	2.09839e-05	-1.66907	-1.16385
109012567	chr12:109012567:A:T	6.53195e-15	-1.42569	-0.814934	2.62737e-05	-1.51249	-1.11392	2.57375e-05	-1.54176	-1.08697
109012666	chr12:109012666:G:A	1.40495e-14	-3.15636e-10	-1.47474	0.000103333	-3.15636e-10	-1.25702	9.90828e-05	-3.15636e-10	-1.28072
109013857	chr12:109013857:G:A	1.36475e-14	-3.15636e-10	-1.50377	9.31762e-05	-3.15636e-10	-1.36048	8.99083e-05	-3.15636e-10	-1.37789
109014126	chr12:109014126:G:A	2.6436e-13	2.0202	-0.560219	1.19777e-05	-1.91082	-1.50111	1.19563e-05	-1.9113	-1.48411
109014206	chr12:109014206:G:A	1.10768e-13	1.58459	-0.994486	3.31642e-05	-1.93357	-0.459932	3.08029e-05	-1.96298	-0.486085
109014713	chr12:109014713:G:T	1.40025e-14	-3.15636e-10	-1.47809	8.0044e-05	-3.15636e-10	-1.5124	7.88545e-05	-3.15636e-10	-1.50907
109015094	chr12:109015094:T:C	1.46975e-14	-3.15636e-10	-1.42965	8.59571e-05	-3.15636e-10	-1.44113	8.41147e-05	-3.15636e-10	-1.44449
109015862	chr12:109015862:C:T	4.76468e-14	0.191621	-0.445133	2.46246e-05	-1.64702	-1.04421	2.41616e-05	-1.69231	-0.9996
109016015	chr12:109016015:C:T	1.43893e-14	-3.15636e-10	-1.45085	0.0001115	-3.15636e-10	-1.18095	0.000106966	-3.15636e-10	-1.20416
109016473	chr12:109016473:G:T	1.44511e-14	-3.15636e-10	-1.44656	0.000112561	-3.15636e-10	-1.17148	0.000107943	-3.15636e-10	-1.19507
109017238	chr12:109017238:G:A	2.13327e-13	1.83254	-0.587043	1.27571e-05	-1.92543	-1.42346	1.20955e-05	-1.96703	-1.41681
109017292	chr12:109017292:AG:A	3.37457e-13	-3.15636e-10	1.70411	0.00061285	-3.15636e-10	0.523146	0.000594214	-3.15636e-10	0.510564
109017763	chr12:109017763:C:T	6.016e-14	-1.97802	1.9577	5.34783e-05	-1.83982	-0.0758753	5.67422e-05	-1.81988	-0.0182767
109017785	chr12:109017785:C:T	1.66671e-14	-3.15636e-10	-1.30389	0.000100099	-3.15636e-10	-1.28882	9.75559e-05	-3.15636e-10	-1.29625
109018268	chr12:109018268:C:G	2.09684e-14	-3.15636e-10	-1.07431	0.000109514	-3.15636e-10	-1.19892	0.000107276	-3.15636e-10	-1.20127
109018822	chr12:109018822:G:A	3.13175e-14	-3.15636e-10	-0.673152	0.000156163	-3.15636e-10	-0.844077	0.000152441	-3.15636e-10	-0.849894
109018854	chr12:109018854:G:A	1.37697e-14	-3.15636e-10	-1.49485	8.09308e-05	-3.15636e-10	-1.50138	7.94115e-05	-3.15636e-10	-1.50203
109019016	chr12:109019016:A:C	1.55475e-14	-3.15636e-10	-1.37343	8.37684e-05	-3.15636e-10	-1.46692	8.24385e-05	-3.15636e-10	-1.46462
109019644	chr12:109019644:A:G	9.41177e-15	-1.87537	-4.9349e-10	4.96198e-05	-1.99058	-4.9349e-10	4.91815e-05	-1.98116	-4.9349e-10
109020666	chr12:109020666:G:T	3.67712e-14	-3.15636e-10	-0.512613	0.000180178	-3.15636e-10	-0.701028	0.000175783	-3.15636e-10	-0.707424
109021051	chr12:109021051:G:A	1.38809e-14	-3.15636e-10	-1.48681	8.40419e-05	-3.15636e-10	-1.46366	8.23358e-05	-3.15636e-10	-1.46587
109021143	chr12:109021143:A:G	1.36058e-14	-3.15636e-10	-1.50683	8.01733e-05	-3.15636e-10	-1.51078	7.86918e-05	-3.15636e-10	-1.51114
109021160	chr12:109021160:T:C	4.52093e-15	-1.78894	-0.81967	1.9587e-05	-1.72495	-1.19516	2.0039e-05	-1.69696	-1.18203
109022236	chr12:109022236:G:A	3.34657e-13	2.41652	-0.720738	1.11265e-05	-1.97102	-1.51463	1.09889e-05	-1.97154	-1.50825
109022306	chr12:109022306:G:A	3.31794e-13	2.40307	-0.715881	1.11507e-05	-1.96899	-1.51448	1.10158e-05	-1.96955	-1.5078
109022888	chr12:109022888:A:G	1.32422e-14	-1.53392	-4.9349e-10	5.16627e-05	-1.95024	-4.9349e-10	5.0327e-05	-1.95813	-4.9349e-10
109024100	chr12:109024100:C:T	1.36933e-14	-3.15636e-10	-1.50042	7.99207e-05	-3.15636e-10	-1.51394	7.84413e-05	-3.15636e-10	-1.51432
109024253	chr12:109024253:A:C	1.41006e-14	-3.15636e-10	-1.47111	7.98947e-05	-3.15636e-10	-1.51427	7.85236e-05	-3.15636e-10	-1.51328
109024561	chr12:109024561:A:G	1.54418e-14	-3.15636e-10	-1.38025	9.70294e-05	-3.15636e-10	-1.31996	9.55476e-05	-3.15636e-10	-1.31705
109024791	chr12:109024791:T:C	1.40116e-14	-3.15636e-10	-1.47744	8.23587e-05	-3.15636e-10	-1.48389	8.06669e-05	-3.15636e-10	-1.48635
109024870	chr12:109024870:T:C	1.45829e-14	-3.15636e-10	-1.43748	0.000107743	-3.15636e-10	-1.21523	0.000104334	-3.15636e-10	-1.22908
109025188	chr12:109025188:G:A	1.43007e-14	-1.45702	-4.9349e-10	0.000761996	0.740967	-4.9349e-10	0.00070044	0.675034	-4.9349e-10
109025262	chr12:109025262:C:T	4.17084e-14	-3.15636e-10	-0.386624	7.99813e-05	-3.15636e-10	-1.51318	7.85149e-05	-3.15636e-10	-1.51339
109025778	chr12:109025778:G:A	1.57988e-14	-3.15636e-10	-1.35739	8.17604e-05	-3.15636e-10	-1.49118	8.0614e-05	-3.15636e-10	-1.487
109025979	chr12:109025979:C:T	1.93617e-14	-3.15636e-10	-1.15403	0.000109057	-3.15636e-10	-1.2031	0.000107109	-3.15636e-10	-1.20283
109026046	chr12:109026046:T:C	1.60303e-14	-3.15636e-10	-1.34285	9.58257e-05	-3.15636e-10	-1.33244	9.40364e-05	-3.15636e-10	-1.33299
109026921	chr12:109026921:G:C	1.3848e-14	-3.15636e-10	-1.48918	8.52234e-05	-3.15636e-10	-1.4497	8.29671e-05	-3.15636e-10	-1.45823
109027073	chr12:109027073:T:C	7.72922e-13	-3.15636e-10	2.53285	0.00101655	-3.15636e-10	1.02919	0.000971771	-3.15636e-10	1.00244
109027282	chr12:109027282:T:A	2.06471e-14	0.406654	-1.49641	2.37153e-05	-1.28391	-1.44494	2.38456e-05	-1.25199	-1.45308
109027592	chr12:109027592:G:A	1.36742e-14	-3.15636e-10	-1.50182	8.50541e-05	-3.15636e-10	-1.45169	8.21881e-05	-3.15636e-10	-1.46766
109027768	chr12:109027768:G:A	1.73857e-14	-3.15636e-10	-1.26168	9.37647e-05	-3.15636e-10	-1.35419	9.23475e-05	-3.15636e-10	-1.35112
109028236	chr12:109028236:T:C	1.56962e-14	-3.15636e-10	-1.36391	0.000103441	-3.15636e-10	-1.25597	0.000101158	-3.15636e-10	-1.26
109028623	chr12:109028623:G:A	3.05984e-14	-3.15636e-10	-0.696378	0.000119077	-3.15636e-10	-1.1152	0.000119721	-3.15636e-10	-1.09151
109030372	chr12:109030372:A:G	1.36009e-14	-3.15636e-10	-1.50719	8.62308e-05	-3.15636e-10	-1.43795	8.31806e-05	-3.15636e-10	-1.45566
109030677	chr12:109030677:C:T	5.83933e-15	-0.922731	-1.42998	0.00124455	2.683	-1.45145	0.00111428	2.60217	-1.46288
109031063	chr12:109031063:A:G	1.35291e-14	-3.15636e-10	-1.51248	9.54535e-05	-3.15636e-10	-1.33634	9.14596e-05	-3.15636e-10	-1.36078
109031209	chr12:109031209:G:A	1.36162e-14	-3.15636e-10	-1.50607	8.59734e-05	-3.15636e-10	-1.44094	8.29642e-05	-3.15636e-10	-1.45827
109031501	chr12:109031501:T:A	4.12641e-11	7.78582	-1.2754	0.000110614	-0.276289	-0.912643	9.78341e-05	-0.37071	-0.922692
109032295	chr12:109032295:C:G	1.36492e-14	-3.15636e-10	-1.50364	7.9811e-05	-3.15636e-10	-1.51531	7.83754e-05	-3.15636e-10	-1.51517
109032600	chr12:109032600:G:A	1.35951e-14	-3.15636e-10	-1.50762	7.98165e-05	-3.15636e-10	-1.51525	7.83603e-05	-3.15636e-10	-1.51536
109032690	chr12:109032690:C:G	3.3336e-13	2.91777	-1.22588	2.57063e-05	-1.26874	-1.3795	2.28469e-05	-1.36292	-1.38494
109032768	chr12:109032768:C:A	1.3579e-14	-3.15636e-10	-1.50881	8.68158e-05	-3.15636e-10	-1.43119	8.37408e-05	-3.15636e-10	-1.44895
109033257	chr12:109033257:C:T	2.2806e-14	-3.15636e-10	-0.990302	0.000116415	-3.15636e-10	-1.13781	0.000114122	-3.15636e-10	-1.1394
109033522	chr12:109033522:G:A	1.35316e-14	-3.15636e-10	-1.5123	8.81001e-05	-3.15636e-10	-1.4165	8.48508e-05	-3.15636e-10	-1.43578
109033617	chr12:109033617:T:C	1.35942e-14	-3.15636e-10	-1.50768	9.90797e-05	-3.15636e-10	-1.29905	9.43605e-05	-3.15636e-10	-1.32955
109034106	chr12:109034106:C:T	2.31559e-13	2.83919	-1.51168	1.15662e-05	-1.99313	-1.45376	1.11946e-05	-2.0119	-1.44934
109034171	chr12:109034171:C:T	6.74461e-06	19.7551	-1.24039	1.99012e-05	-1.72254	-1.18166	1.88581e-05	-1.71178	-1.22795
109034966	chr12:109034966:G:T	1.35094e-14	-3.15636e-10	-1.51394	9.38213e-05	-3.15636e-10	-1.35358	8.95303e-05	-3.15636e-10	-1.3821
109035433	chr12:109035433:G:A	1.43509e-14	-3.15636e-10	-1.45351	0.000119603	-3.15636e-10	-1.1108	0.000112999	-3.15636e-10	-1.14929
109035605	chr12:109035605:G:A	2.04125e-14	-3.15636e-10	-1.10118	0.000164188	-3.15636e-10	-0.793962	0.000159631	-3.15636e-10	-0.803807
109035676	chr12:109035676:T:C	1.37552e-14	-3.15636e-10	-1.49591	8.47962e-05	-3.15636e-10	-1.45472	8.26333e-05	-3.15636e-10	-1.46226
109036956	chr12:109036956:TA:T	2.28997e-15	-1.88228	-1.40651	1.22274e-05	-1.88238	-1.50891	1.16474e-05	-1.91923	-1.50236
109037511	chr12:109037511:A:G	3.27925e-14	-0.627128	-4.9349e-10	0.00485559	2.59291	-4.9349e-10	0.00446429	2.52719	-4.9349e-10
109037899	chr12:109037899:C:T	9.51629e-12	6.04031	-0.996873	1.02218e-05	-2.05507	-1.51538	9.92529e-06	-2.06627	-1.51532
109038069	chr12:109038069:T:C	1.42032e-13	-3.15636e-10	0.838723	0.000585477	-3.15636e-10	0.477452	0.000583624	-3.15636e-10	0.492581
109038430	chr12:109038430:T:C	1.77104e-14	-3.15636e-10	-1.24318	9.25625e-05	-3.15636e-10	-1.36709	9.11567e-05	-3.15636e-10	-1.3641
109038516	chr12:109038516:G:A	1.74444e-13	-3.15636e-10	1.04428	0.000703428	-3.15636e-10	0.660991	0.000701609	-3.15636e-10	0.676702
109038756	chr12:109038756:C:T	1.79541e-14	-3.15636e-10	-1.22951	9.35035e-05	-3.15636e-10	-1.35698	9.20892e-05	-3.15636e-10	-1.35392
109038967	chr12:109038967:T:G	1.44527e-14	-3.15636e-10	-1.44645	9.42253e-05	-3.15636e-10	-1.34929	9.15476e-05	-3.15636e-10	-1.35982
109039199	chr12:109039199:G:A	1.46796e-14	-3.15636e-10	-1.43087	8.23217e-05	-3.15636e-10	-1.48434	8.08046e-05	-3.15636e-10	-1.48464
109039277	chr12:109039277:T:C	1.79511e-14	-3.15636e-10	-1.22968	8.60702e-05	-3.15636e-10	-1.43981	8.48289e-05	-3.15636e-10	-1.43604
109039674	chr12:109039674:G:A	6.73636e-13	2.39536	-4.9349e-10	0.000410625	0.122705	-4.9349e-10	0.000423398	0.171636	-4.9349e-10
109039911	chr12:109039911:C:G	1.55e-14	-3.15636e-10	-1.37649	8.36639e-05	-3.15636e-10	-1.46817	8.22328e-05	-3.15636e-10	-1.46712
109040192	chr12:109040192:G:T	1.40571e-14	-3.15636e-10	-1.4742	8.33821e-05	-3.15636e-10	-1.47154	8.08232e-05	-3.15636e-10	-1.48441
109040239	chr12:109040239:T:C	1.80041e-14	-3.15636e-10	-1.22673	8.62024e-05	-3.15636e-10	-1.43828	8.49626e-05	-3.15636e-10	-1.43446
109040510	chr12:109040510:C:A	2.77042e-13	-3.15636e-10	1.50684	0.000407067	-3.15636e-10	0.114002	0.000394531	-3.15636e-10	0.101022
109040547	chr12:109040547:C:T	1.85475e-10	9.49574	-1.4824	2.057e-05	-1.51361	-1.35753	2.03223e-05	-1.5343	-1.33066
109040619	chr12:109040619:T:G	3.16243e-13	2.89429	-1.25511	0.000198085	0.390302	-0.996581	0.000198277	0.443555	-1.03056
109040659	chr12:109040659:C:G	1.34902e-14	-3.15636e-10	-1.51537	8.12143e-05	-3.15636e-10	-1.49788	7.9467e-05	-3.15636e-10	-1.50133
109041280	chr12:109041280:AG:A	2.64849e-14	-0.840753	-4.9349e-10	0.00326608	2.19637	-4.9349e-10	0.00301126	2.13344	-4.9349e-10
109041549	chr12:109041549:C:T	1.79177e-13	-3.15636e-10	1.07105	0.000722394	-3.15636e-10	0.687596	0.000720365	-3.15636e-10	0.703083
109041626	chr12:109041626:C:T	1.92992e-14	-3.15636e-10	-1.15726	9.88625e-05	-3.15636e-10	-1.30124	9.72814e-05	-3.15636e-10	-1.29907
109041664	chr12:109041664:T:A	2.72559e-14	-1.72579	0.913735	0.000648404	1.01589	-0.436352	0.00058969	0.951214	-0.448292
109042635	chr12:109042635:C:T	7.97262e-15	-2.04131	-4.9349e-10	8.2478e-05	-1.48244	-4.9349e-10	8.06959e-05	-1.48599	-4.9349e-10
109043597	chr12:109043597:A:C	2.13392e-12	-3.15636e-10	3.54839	0.00258103	-3.15636e-10	1.96097	0.00244279	-3.15636e-10	1.92422
109043613	chr12:109043613:G:T	1.70609e-14	-3.15636e-10	-1.28054	8.39719e-05	-3.15636e-10	-1.46449	8.32773e-05	-3.15636e-10	-1.4545
109043615	chr12:109043615:T:A	2.78381e-13	-3.15636e-10	1.51166	0.000388146	-3.15636e-10	0.066406	0.000375944	-3.15636e-10	0.0527655
109044445	chr12:109044445:C:T	3.38405e-14	-3.15636e-10	-0.595668	9.05074e-05	-3.15636e-10	-1.38954	9.04218e-05	-3.15636e-10	-1.37219
109044891	chr12:109044891:A:C	5.46586e-14	-3.15636e-10	-0.116221	0.00022555	-3.15636e-10	-0.476431	0.000222159	-3.15636e-10	-0.47328
109045351	chr12:109045351:T:C	1.99444e-14	-3.15636e-10	-1.12438	0.000101381	-3.15636e-10	-1.27609	9.97657e-05	-3.15636e-10	-1.27385
109045851	chr12:109045851:TATAG:T	1.58151e-14	-3.15636e-10	-1.35636	8.63278e-05	-3.15636e-10	-1.43682	8.4713e-05	-3.15636e-10	-1.43741
109046321	chr12:109046321:G:T	0.0231707	21.4925	5.16409	1.72928e-05	-1.88628	-1.15841	1.81985e-05	-1.87211	-1.10322
109046401	chr12:109046401:T:C	5.20014e-12	5.54371	-1.1046	1.06977e-05	-2.02156	-1.50339	1.02667e-05	-2.04191	-1.50585
109046526	chr12:109046526:C:G	4.51717e-12	-3.15636e-10	4.29831	0.00455165	-3.15636e-10	2.52827	0.00428134	-3.15636e-10	2.48535
109046639	chr12:109046639:A:T	1.80632e-14	-3.15636e-10	-1.22345	9.38992e-05	-3.15636e-10	-1.35275	9.24735e-05	-3.15636e-10	-1.34975
109047643	chr12:109047643:T:C	8.04656e-12	5.86146	-0.985786	1.03746e-05	-2.04214	-1.51348	1.00232e-05	-2.05743	-1.51435
109047872	chr12:109047872:C:A	2.60135e-14	-3.15636e-10	-0.858713	8.40884e-05	-3.15636e-10	-1.46311	8.34994e-05	-3.15636e-10	-1.45184
109048151	chr12:109048151:T:C	5.83759e-14	-3.15636e-10	-0.0504234	0.000244986	-3.15636e-10	-0.393775	0.000240959	-3.15636e-10	-0.392047
109048519	chr12:109048519:C:A	2.70687e-15	-1.72646	-1.39507	0.000218501	0.74667	-1.25485	0.000202405	0.686631	-1.25303
109048733	chr12:109048733:CTG:C	8.17254e-10	10.6625	-1.1661	6.39768e-05	-1.33848	-0.397972	6.0649e-05	-1.36045	-0.411124
109048784	chr12:109048784:G:A	0.236935	25.5374	3.4441	1.05972e-05	-2.04093	-1.49346	1.0737e-05	-2.02399	-1.47898
109049658	chr12:109049658:C:T	5.34489e-14	-3.15636e-10	-0.138601	0.000230584	-3.15636e-10	-0.454361	0.000226737	-3.15636e-10	-0.452884
109050017	chr12:109050017:G:A	0.019944	21.7351	4.77157	1.6517e-05	-1.84939	-1.24119	1.72955e-05	-1.83385	-1.19238
109050226	chr12:109050226:G:A	4.65049e-13	-3.15636e-10	2.02482	0.000114062	-3.15636e-10	-1.15824	0.000112726	-3.15636e-10	-1.15171
109050426	chr12:109050426:G:A	1.12407e-11	6.13214	-0.922167	1.02272e-05	-2.06016	-1.50976	9.95939e-06	-2.06932	-1.50884
109050528	chr12:109050528:A:T	1.42222e-14	-3.15636e-10	-1.46253	9.1662e-05	-3.15636e-10	-1.37687	8.91199e-05	-3.15636e-10	-1.38669
109050720	chr12:109050720:A:G	3.45636e-13	3.00552	-1.27746	0.000204481	0.433336	-1.00783	0.00020502	0.486637	-1.0402
109050730	chr12:109050730:C:T	1.4042e-13	-3.15636e-10	0.82731	0.000572359	-3.15636e-10	0.454792	0.000570441	-3.15636e-10	0.469735
109050938	chr12:109050938:C:T	1.44272e-14	-1.44821	-4.9349e-10	4.57044e-05	-2.07278	-4.9349e-10	4.48374e-05	-2.07363	-4.9349e-10
109051106	chr12:109051106:C:T	1.10551e-11	6.12279	-0.929477	1.02231e-05	-2.05979	-1.51054	9.95338e-06	-2.0691	-1.50966
109051615	chr12:109051615:G:A	4.8408e-14	-3.15636e-10	-0.237663	0.000303444	-3.15636e-10	-0.179777	0.000309984	-3.15636e-10	-0.140156
109051638	chr12:109051638:T:C	0.0522456	28.8669	-1.39723	5.79957e-05	-1.34433	-0.490274	5.5792e-05	-1.28278	-0.572268
109051645	chr12:109051645:G:A	1.78949e-14	-3.15636e-10	-1.23281	8.58002e-05	-3.15636e-10	-1.44295	8.45591e-05	-3.15636e-10	-1.43922
109051801	chr12:109051801:C:T	4.14538e-10	10.1546	-1.337	5.36927e-05	-1.51439	-0.397309	4.8919e-05	-1.53091	-0.455594
109052509	chr12:109052509:G:A	1.84528e-14	-3.15636e-10	-1.20211	9.50182e-05	-3.15636e-10	-1.34091	9.3089e-05	-3.15636e-10	-1.34312
109052646	chr12:109052646:A:AG	1.39237e-14	-3.15636e-10	-1.48373	7.98075e-05	-3.15636e-10	-1.51536	7.83685e-05	-3.15636e-10	-1.51525
109052796	chr12:109052796:C:T	4.14739e-10	10.1439	-1.32582	5.49633e-05	-1.51771	-0.370602	5.00366e-05	-1.53422	-0.429704
109052817	chr12:109052817:G:C	1.54073e-14	-3.15636e-10	-1.38249	8.33854e-05	-3.15636e-10	-1.4715	8.19591e-05	-3.15636e-10	-1.47045
109052820	chr12:109052820:C:T	1.54073e-14	-3.15636e-10	-1.38249	8.33854e-05	-3.15636e-10	-1.4715	8.19591e-05	-3.15636e-10	-1.47045
109053376	chr12:109053376:A:G	1.7453e-14	-3.15636e-10	-1.25782	0.000139816	-3.15636e-10	-0.954646	0.000136382	-3.15636e-10	-0.961219
109053454	chr12:109053454:G:A	2.17444e-13	2.67072	-1.4061	0.000135461	0.267623	-1.25391	0.000137294	0.317744	-1.27229
109053663	chr12:109053663:G:A	0.420294	24.6617	4.89299	1.2135e-05	-2.06486	-1.33403	1.25624e-05	-2.05518	-1.29079
109053727	chr12:109053727:G:C	1.35261e-14	-3.15636e-10	-1.51271	8.28673e-05	-3.15636e-10	-1.47773	8.16313e-05	-3.15636e-10	-1.47446
109053915	chr12:109053915:G:A	1.38682e-13	-3.15636e-10	0.814854	0.000568631	-3.15636e-10	0.448256	0.000566267	-3.15636e-10	0.46239
109054194	chr12:109054194:A:G	1.38656e-14	-3.15636e-10	-1.48792	8.49032e-05	-3.15636e-10	-1.45346	8.20775e-05	-3.15636e-10	-1.46901
109054677	chr12:109054677:C:A	1.8041e-14	-3.15636e-10	-1.22468	9.38094e-05	-3.15636e-10	-1.35371	9.23848e-05	-3.15636e-10	-1.35071
109055191	chr12:109055191:C:T	1.68659e-14	-3.15636e-10	-1.29203	8.72465e-05	-3.15636e-10	-1.42624	8.54195e-05	-3.15636e-10	-1.4291
109055195	chr12:109055195:G:A	1.2496e-13	1.98633	-1.27566	9.88427e-05	-0.188572	-1.11287	9.9476e-05	-0.143496	-1.13326
109055623	chr12:109055623:C:T	0.0191712	21.2411	5.22603	1.71024e-05	-1.90999	-1.14576	1.80008e-05	-1.89688	-1.08937
109055850	chr12:109055850:G:A	6.73005e-10	10.1847	-0.882493	8.69609e-05	-1.42487	-0.00464254	8.28955e-05	-1.44561	-0.0134847
109056091	chr12:109056091:G:A	4.22134e-10	10.1691	-1.33338	5.43022e-05	-1.51247	-0.38794	4.94545e-05	-1.52895	-0.446667
109056145	chr12:109056145:G:A	2.82758e-15	-1.59336	-1.48455	0.000268345	1.09964	-1.40234	0.000247565	1.03659	-1.40159
109056994	chr12:109056994:C:G	2.0346e-15	-1.90922	-1.49781	1.6485e-05	-1.66771	-1.42482	1.51453e-05	-1.72707	-1.43191
109057104	chr12:109057104:C:T	2.00153e-15	-1.92351	-1.49991	1.81635e-05	-1.64147	-1.35409	1.66037e-05	-1.70233	-1.36472
109057326	chr12:109057326:G:A	1.80546e-14	-3.15636e-10	-1.22393	9.3861e-05	-3.15636e-10	-1.35316	9.24359e-05	-3.15636e-10	-1.35016
109058369	chr12:109058369:A:G	9.47869e-12	5.98263	-0.943153	1.02749e-05	-2.05368	-1.5116	9.9795e-06	-2.06532	-1.51082
109059016	chr12:109059016:A:G	6.29164e-14	-3.15636e-10	0.0244802	0.000267642	-3.15636e-10	-0.305325	0.000267834	-3.15636e-10	-0.286309
109059403	chr12:109059403:C:G	3.03429e-13	1.59782	-4.9349e-10	0.000226543	-0.472039	-4.9349e-10	0.000230035	-0.438443	-4.9349e-10
109060029	chr12:109060029:C:T	2.46003e-14	-3.15636e-10	-0.914567	0.000209084	-3.15636e-10	-0.55224	0.000203013	-3.15636e-10	-0.563403
109060632	chr12:109060632:G:A	1.84798e-14	-3.15636e-10	-1.20065	9.51254e-05	-3.15636e-10	-1.33978	9.31937e-05	-3.15636e-10	-1.34199
109060875	chr12:109060875:A:T	3.94771e-10	10.0124	-1.24363	6.67442e-05	-1.55937	-0.134734	5.99996e-05	-1.57493	-0.207404
109061464	chr12:109061464:A:G	1.96741e-15	-1.93561	-1.505	2.1403e-05	-1.57569	-1.25576	1.93472e-05	-1.64247	-1.27166
109061587	chr12:109061587:T:C	1.34997e-14	-3.15636e-10	-1.51466	8.08696e-05	-3.15636e-10	-1.50214	7.94489e-05	-3.15636e-10	-1.50156
109061685	chr12:109061685:C:T	0.155455	24.2672	4.29287	1.13308e-05	-2.0683	-1.39915	1.16109e-05	-2.06021	-1.36453
109062192	chr12:109062192:C:T	1.95899e-15	-1.94729	-1.49761	1.76227e-05	-1.60099	-1.4248	1.6111e-05	-1.66531	-1.43186
109062824	chr12:109062824:A:G	4.32909e-14	-3.15636e-10	-0.349385	0.00015621	-3.15636e-10	-0.843777	0.000156706	-3.15636e-10	-0.822302
109063049	chr12:109063049:A:G	1.65507e-14	-3.15636e-10	-1.3109	8.02369e-05	-3.15636e-10	-1.50999	7.90257e-05	-3.15636e-10	-1.5069
109063056	chr12:109063056:A:G	2.09761e-15	-2.06671	-1.30982	2.97122e-05	-0.988615	-1.5148	3.04035e-05	-0.948953	-1.51316
109063560	chr12:109063560:A:C	5.06676e-14	-0.192041	-4.9349e-10	0.000105693	-1.23444	-4.9349e-10	0.00010123	-1.25928	-4.9349e-10
109063825	chr12:109063825:C:G	5.8739e-14	-3.15636e-10	-0.0442234	0.000364705	-3.15636e-10	0.00411369	0.000373802	-3.15636e-10	0.04705
109063933	chr12:109063933:C:T	1.99492e-13	2.57221	-1.39376	0.000113481	0.0560969	-1.21944	0.000114415	0.103506	-1.24035
109064208	chr12:109064208:G:A	2.97552e-14	-3.15636e-10	-0.724323	0.000244285	-3.15636e-10	-0.396638	0.00024211	-3.15636e-10	-0.387282
109064560	chr12:109064560:G:A	1.48829e-14	-3.15636e-10	-1.41711	9.85965e-05	-3.15636e-10	-1.30394	9.57508e-05	-3.15636e-10	-1.31493
109064568	chr12:109064568:C:T	2.4433e-10	9.17293	-0.883977	6.96991e-05	-1.64175	-0.00903293	6.6672e-05	-1.65863	-0.0182635
109064979	chr12:109064979:G:A	2.66507e-12	-3.15636e-10	3.77066	0.0030584	-3.15636e-10	2.13067	0.00290455	-3.15636e-10	2.09736
109065033	chr12:109065033:A:C	1.94515e-14	-3.15636e-10	-1.1494	9.03506e-05	-3.15636e-10	-1.39128	8.91145e-05	-3.15636e-10	-1.38675
109065170	chr12:109065170:A:G	1.39057e-14	-3.15636e-10	-1.48502	7.98128e-05	-3.15636e-10	-1.51529	7.83744e-05	-3.15636e-10	-1.51518
109065390	chr12:109065390:A:G	1.80439e-14	-3.15636e-10	-1.22452	9.38196e-05	-3.15636e-10	-1.3536	9.23948e-05	-3.15636e-10	-1.3506
109066600	chr12:109066600:G:A	1.94208e-15	-1.95741	-1.49615	2.24197e-05	-1.56063	-1.22441	2.02804e-05	-1.62589	-1.24113
109066665	chr12:109066665:A:G	1.23121e-13	-3.15636e-10	0.695837	0.000510666	-3.15636e-10	0.340742	0.000508918	-3.15636e-10	0.355611
109066819	chr12:109066819:G:A	4.28154e-14	-3.15636e-10	-0.36043	0.000262124	-3.15636e-10	-0.326158	0.000267211	-3.15636e-10	-0.288635
109067254	chr12:109067254:C:T	1.74573e-13	2.49998	-1.45496	0.000111685	0.15314	-1.33243	0.000113331	0.201112	-1.34748
109067275	chr12:109067275:G:A	4.01705e-14	-3.15636e-10	-0.424194	0.000271187	-3.15636e-10	-0.292165	0.00027606	-3.15636e-10	-0.256058
109067976	chr12:109067976:AG:A	3.16466e-12	-3.15636e-10	3.94247	0.0040185	-3.15636e-10	2.40369	0.00375128	-3.15636e-10	2.35318
109068291	chr12:109068291:G:A	1.7235e-14	-3.15636e-10	-1.27038	8.45258e-05	-3.15636e-10	-1.45792	8.32438e-05	-3.15636e-10	-1.4549
109070256	chr12:109070256:A:G	1.55273e-14	-3.15636e-10	-1.37473	8.37846e-05	-3.15636e-10	-1.46673	8.23657e-05	-3.15636e-10	-1.46551
109070640	chr12:109070640:C:A	1.52775e-14	-3.15636e-10	-1.39094	8.30065e-05	-3.15636e-10	-1.47606	8.15909e-05	-3.15636e-10	-1.47496
109070643	chr12:109070643:C:T	1.34938e-14	-3.15636e-10	-1.5151	8.74986e-05	-3.15636e-10	-1.42335	8.58247e-05	-3.15636e-10	-1.42437
109071052	chr12:109071052:A:G	2.735e-14	-0.808609	-4.9349e-10	4.57208e-05	-2.07242	-4.9349e-10	4.48358e-05	-2.07367	-4.9349e-10
109071114	chr12:109071114:G:A	1.52431e-14	-3.15636e-10	-1.3932	0.000112219	-3.15636e-10	-1.17452	0.000109929	-3.15636e-10	-1.17684
109071154	chr12:109071154:A:G	2.20438e-14	-3.15636e-10	-1.0243	9.72645e-05	-3.15636e-10	-1.31754	9.61201e-05	-3.15636e-10	-1.31108
109071330	chr12:109071330:G:T	3.83289e-14	-3.15636e-10	-0.471122	0.000300589	-3.15636e-10	-0.189231	0.000297165	-3.15636e-10	-0.182386
109071445	chr12:109071445:C:T	4.4532e-13	3.12324	-1.14177	0.000110127	0.273793	-1.46714	0.000114173	0.32215	-1.46111
109072405	chr12:109072405:TA:T	2.48906e-14	-3.15636e-10	-0.902836	0.000118441	-3.15636e-10	-1.12056	0.000116258	-3.15636e-10	-1.12086
109072673	chr12:109072673:A:G	3.95049e-13	3.22564	-1.36395	0.000213248	0.612537	-1.14506	0.000214887	0.666053	-1.17262
109072813	chr12:109072813:T:C	1.97028e-13	2.64208	-1.47606	0.000118152	0.250703	-1.3737	0.000120178	0.299534	-1.38724
109072901	chr12:109072901:A:T	1.80511e-14	-3.15636e-10	-1.22412	9.38475e-05	-3.15636e-10	-1.3533	9.24225e-05	-3.15636e-10	-1.35031
109072961	chr12:109072961:A:G	3.40517e-10	9.49706	-0.876165	7.52585e-05	-1.57736	0.00330976	7.18988e-05	-1.59538	-0.00603836
109073228	chr12:109073228:C:T	1.85064e-14	-3.15636e-10	-1.19921	9.51848e-05	-3.15636e-10	-1.33915	9.3276e-05	-3.15636e-10	-1.34111
109073339	chr12:109073339:T:C	2.65602e-14	0.633413	-1.47133	3.40433e-05	-0.859268	-1.50807	3.06679e-05	-0.950268	-1.50319
109073451	chr12:109073451:T:C	2.27561e-13	1.18608	0.124013	4.31132e-05	-0.99107	-1.14007	3.92099e-05	-1.08072	-1.12702
109075350	chr12:109075350:G:A	4.28693e-10	6.63837	2.21279	2.12683e-05	-1.86121	-0.976541	2.02903e-05	-1.91175	-0.954778
109075847	chr12:109075847:T:C	4.32317e-14	-3.15636e-10	-0.350752	0.000344964	-3.15636e-10	-0.0515355	0.0003415	-3.15636e-10	-0.0433283
109076172	chr12:109076172:T:C	1.22872e-13	-3.15636e-10	0.693815	0.000509812	-3.15636e-10	0.339068	0.000508079	-3.15636e-10	0.353962
109076873	chr12:109076873:A:G	1.65438e-14	-3.15636e-10	-1.31131	0.000122716	-3.15636e-10	-1.0851	0.000116765	-3.15636e-10	-1.11651
109077137	chr12:109077137:T:C	0.0491285	24.0077	3.40042	1.02776e-05	-2.07088	-1.49413	1.03064e-05	-2.06458	-1.47933
109077179	chr12:109077179:C:T	1.5281e-14	-3.15636e-10	-1.39071	8.30284e-05	-3.15636e-10	-1.47579	8.16162e-05	-3.15636e-10	-1.47465
109077457	chr12:109077457:C:T	2.98116e-14	-3.15636e-10	-0.72243	0.000244824	-3.15636e-10	-0.394436	0.000242651	-3.15636e-10	-0.385052
109078180	chr12:109078180:C:G	1.72816e-14	-3.15636e-10	-1.26769	8.45078e-05	-3.15636e-10	-1.45813	8.38909e-05	-3.15636e-10	-1.44716
109078314	chr12:109078314:C:T	4.58379e-13	2.01037	-4.9349e-10	0.000384181	0.0561399	-4.9349e-10	0.000353784	-0.00798974	-4.9349e-10
109078402	chr12:109078402:C:T	1.94682e-14	-3.15636e-10	-1.14854	9.02639e-05	-3.15636e-10	-1.39224	8.90397e-05	-3.15636e-10	-1.38759
109078919	chr12:109078919:A:G	1.64701e-14	-3.15636e-10	-1.31578	8.74209e-05	-3.15636e-10	-1.42424	8.50579e-05	-3.15636e-10	-1.43334
109079255	chr12:109079255:C:G	2.60836e-14	-3.15636e-10	-0.856019	0.000199504	-3.15636e-10	-0.599139	0.000187109	-3.15636e-10	-0.644985
109079464	chr12:109079464:A:G	2.55734e-13	2.84615	-1.41934	0.000126236	0.192063	-1.24889	0.0001277	0.241611	-1.2686
109079489	chr12:109079489:G:A	1.28312e-13	-3.15636e-10	0.73714	0.000529169	-3.15636e-10	0.376332	0.000527461	-3.15636e-10	0.3914
109080100	chr12:109080100:C:T	1.61584e-14	-3.15636e-10	-1.33489	8.76889e-05	-3.15636e-10	-1.42118	8.60503e-05	-3.15636e-10	-1.42174
109080328	chr12:109080328:A:G	0.00844374	20.9782	4.66894	1.55855e-05	-1.91999	-1.22864	1.63199e-05	-1.90676	-1.17753
109080593	chr12:109080593:A:G	1.41241e-14	-3.15636e-10	-1.46944	7.99685e-05	-3.15636e-10	-1.51334	7.84837e-05	-3.15636e-10	-1.51378
109080766	chr12:109080766:T:C	2.26874e-14	-3.15636e-10	-0.995516	0.00018877	-3.15636e-10	-0.654445	0.000183419	-3.15636e-10	-0.664902
109081637	chr12:109081637:A:G	1.40887e-14	-3.15636e-10	-1.47195	8.00541e-05	-3.15636e-10	-1.51227	7.86299e-05	-3.15636e-10	-1.51192
109081672	chr12:109081672:C:T	2.7664e-14	-3.15636e-10	-0.797195	8.42021e-05	-3.15636e-10	-1.46175	8.3664e-05	-3.15636e-10	-1.44987
109082964	chr12:109082964:A:G	2.12143e-15	-1.97339	-1.39185	1.74699e-05	-1.52723	-1.50727	1.60053e-05	-1.59438	-1.50938
109083071	chr12:109083071:G:A	2.10985e-15	-1.97687	-1.39384	1.76107e-05	-1.51969	-1.50678	1.61224e-05	-1.58751	-1.50895
109083346	chr12:109083346:A:G	1.56923e-13	-3.15636e-10	0.938427	0.000302225	-3.15636e-10	-0.183804	0.000315231	-3.15636e-10	-0.12337
109083834	chr12:109083834:C:CT	1.46555e-14	-3.15636e-10	-1.43251	0.00010035	-3.15636e-10	-1.28632	9.8596e-05	-3.15636e-10	-1.28564
109083860	chr12:109083860:C:T	1.48509e-14	-3.15636e-10	-1.41927	0.000134039	-3.15636e-10	-0.996847	0.000131809	-3.15636e-10	-0.995319
109084088	chr12:109084088:C:T	2.33938e-14	-3.15636e-10	-0.964857	0.000175534	-3.15636e-10	-0.727142	0.000172291	-3.15636e-10	-0.727491
109084493	chr12:109084493:A:G	2.48041e-14	-3.15636e-10	-0.906316	0.000189402	-3.15636e-10	-0.651102	0.000187991	-3.15636e-10	-0.640283
109084879	chr12:109084879:A:T	1.97739e-15	-1.95333	-1.48222	1.72346e-05	-1.59635	-1.4517	1.5779e-05	-1.66035	-1.45765
109085261	chr12:109085261:A:T	1.56859e-14	-3.15636e-10	-1.36456	8.44045e-05	-3.15636e-10	-1.45935	8.30013e-05	-3.15636e-10	-1.45782
109086185	chr12:109086185:C:T	1.5802e-14	-3.15636e-10	-1.35719	8.63209e-05	-3.15636e-10	-1.4369	8.47003e-05	-3.15636e-10	-1.43756
109086347	chr12:109086347:A:T	2.33791e-14	-3.15636e-10	-0.965484	0.00017472	-3.15636e-10	-0.731788	0.000171664	-3.15636e-10	-0.731137
109087500	chr12:109087500:G:C	2.15393e-14	-3.15636e-10	-1.04745	0.000107119	-3.15636e-10	-1.22104	0.000105565	-3.15636e-10	-1.21735
109087529	chr12:109087529:G:A	2.68605e-14	-0.826672	-4.9349e-10	0.00329121	2.20404	-4.9349e-10	0.00303727	2.14204	-4.9349e-10
109087634	chr12:109087634:G:A	3.16255e-10	9.45231	-0.905332	7.20578e-05	-1.57397	-0.0435371	6.87762e-05	-1.59256	-0.0532603
109087930	chr12:109087930:T:G	2.78166e-10	9.64762	-1.22897	6.53949e-05	-1.60603	-0.108504	5.88374e-05	-1.62058	-0.181315
109088173	chr12:109088173:A:AAAGAG	2.15415e-14	-3.15636e-10	-1.04734	0.000107125	-3.15636e-10	-1.22097	0.000105571	-3.15636e-10	-1.21729
109088384	chr12:109088384:C:T	2.80433e-13	2.93968	-1.42067	0.000160756	0.461348	-1.27643	0.000163211	0.512228	-1.29386
109088837	chr12:109088837:C:G	9.19995e-14	-3.15636e-10	0.404456	0.000390938	-3.15636e-10	0.0735751	0.000389149	-3.15636e-10	0.0872866
109089003	chr12:109089003:T:C	6.33662e-10	6.66916	2.57278	2.4733e-05	-1.91095	-0.775883	2.36979e-05	-1.95523	-0.756056
109089144	chr12:109089144:C:A	3.8726e-10	9.58751	-0.837986	8.22227e-05	-1.54566	0.0601136	7.84269e-05	-1.5648	0.0502881
109089336	chr12:109089336:G:A	1.56014e-13	2.32198	-1.38936	3.78635e-05	-1.19297	-1.06802	3.49716e-05	-1.28879	-1.03335
109089364	chr12:109089364:G:C	1.9578e-13	1.15966	-4.9349e-10	0.000146464	-0.908196	-4.9349e-10	0.000148181	-0.878243	-4.9349e-10
109089779	chr12:109089779:G:T	8.65097e-14	0.342929	-4.9349e-10	0.000125744	-1.06073	-4.9349e-10	0.000123104	-1.06364	-4.9349e-10
109090067	chr12:109090067:T:C	5.29754e-14	-0.1475	-4.9349e-10	8.74803e-05	-1.42356	-4.9349e-10	8.35724e-05	-1.45096	-4.9349e-10
109090137	chr12:109090137:G:A	1.39399e-14	-3.15636e-10	-1.48257	8.39697e-05	-3.15636e-10	-1.46452	8.12821e-05	-3.15636e-10	-1.47875
109090393	chr12:109090393:C:T	6.32969e-14	0.0305096	-4.9349e-10	4.98008e-05	-1.98694	-4.9349e-10	4.94432e-05	-1.97585	-4.9349e-10
109090464	chr12:109090464:G:A	2.65677e-13	-3.15636e-10	1.46495	8.79724e-05	-3.15636e-10	-1.41795	8.68358e-05	-3.15636e-10	-1.41266
109090784	chr12:109090784:G:A	2.00151e-14	-3.15636e-10	-1.12084	0.000102702	-3.15636e-10	-1.26314	0.000100574	-3.15636e-10	-1.26578
109090857	chr12:109090857:A:G	2.85914e-14	-3.15636e-10	-0.76422	0.000215522	-3.15636e-10	-0.521913	0.000213105	-3.15636e-10	-0.51489
109090872	chr12:109090872:C:G	1.6077e-14	-3.15636e-10	-1.33994	0.000115593	-3.15636e-10	-1.1449	0.000114484	-3.15636e-10	-1.13624
109090950	chr12:109090950:G:A	1.73196e-14	-3.15636e-10	-1.26549	0.000132779	-3.15636e-10	-1.00629	0.000126076	-3.15636e-10	-1.03979
109091319	chr12:109091319:G:A	0.0152055	23.4512	2.78418	1.01109e-05	-2.06684	-1.51452	1.00615e-05	-2.05798	-1.50998
109091528	chr12:109091528:G:C	1.96054e-10	8.81592	-0.747107	8.4829e-05	-1.66935	0.215013	8.02455e-05	-1.68449	0.192902
109091607	chr12:109091607:G:A	1.89084e-14	-3.15636e-10	-1.17772	8.90092e-05	-3.15636e-10	-1.40624	8.78156e-05	-3.15636e-10	-1.40144
109092153	chr12:109092153:G:A	1.36519e-14	-3.15636e-10	-1.50345	8.1608e-05	-3.15636e-10	-1.49305	8.00423e-05	-3.15636e-10	-1.49412
109092410	chr12:109092410:T:C	2.30552e-14	-3.15636e-10	-0.979438	0.000159105	-3.15636e-10	-0.825413	0.000159206	-3.15636e-10	-0.806474
109092913	chr12:109092913:T:C	1.3549e-14	-3.15636e-10	-1.51101	8.44062e-05	-3.15636e-10	-1.45933	8.22739e-05	-3.15636e-10	-1.46662
109092922	chr12:109092922:A:G	1.90491e-14	-3.15636e-10	-1.17031	0.000100132	-3.15636e-10	-1.28849	9.81195e-05	-3.15636e-10	-1.29049
109093022	chr12:109093022:A:G	2.31601e-14	-3.15636e-10	-0.974896	0.000109905	-3.15636e-10	-1.19536	0.000106937	-3.15636e-10	-1.20444
109093301	chr12:109093301:T:C	1.96842e-14	-3.15636e-10	-1.13751	9.06743e-05	-3.15636e-10	-1.3877	9.07748e-05	-3.15636e-10	-1.36829
109093412	chr12:109093412:C:CGCA	1.66189e-14	-3.15636e-10	-1.30678	0.000115206	-3.15636e-10	-1.14825	0.00011338	-3.15636e-10	-1.14593
109093776	chr12:109093776:G:C	1.7209e-14	-3.15636e-10	-1.2719	0.000123299	-3.15636e-10	-1.08036	0.000122174	-3.15636e-10	-1.07123
109093860	chr12:109093860:C:G	1.0588e-14	-1.2904	-0.467209	3.93617e-05	-2.07359	-0.148593	3.91722e-05	-2.07377	-0.134935
109094142	chr12:109094142:T:A	3.8114e-13	1.36084	0.465003	1.89486e-05	-1.62457	-1.32867	1.97346e-05	-1.57007	-1.32423
109094435	chr12:109094435:C:A	3.09535e-14	-3.15636e-10	-0.68484	0.000150839	-3.15636e-10	-0.878762	0.000147939	-3.15636e-10	-0.879874
109094441	chr12:109094441:A:G	2.47908e-14	-3.15636e-10	-0.906855	8.74425e-05	-3.15636e-10	-1.42399	8.73e-05	-3.15636e-10	-1.40732
109094749	chr12:109094749:G:T	9.84285e-15	-1.23593	-0.594651	1.25657e-05	-1.96499	-1.39901	1.27663e-05	-1.93616	-1.39371
109094867	chr12:109094867:T:A	2.43987e-14	-3.15636e-10	-0.922797	0.000145463	-3.15636e-10	-0.915054	0.000143932	-3.15636e-10	-0.907331
109095262	chr12:109095262:C:T	7.94323e-15	-1.28779	-0.757213	2.75861e-05	-2.07375	-0.503912	2.75299e-05	-2.07371	-0.487689
109095328	chr12:109095328:G:A	1.69304e-14	-3.15636e-10	-1.28822	9.099e-05	-3.15636e-10	-1.38422	8.9974e-05	-3.15636e-10	-1.37715
109095452	chr12:109095452:AAAT:A	1.19365e-14	-1.16997	-0.467756	1.32671e-05	-1.94174	-1.36795	1.35403e-05	-1.9099	-1.36111
109095614	chr12:109095614:C:T	2.03534e-15	-1.9952	-1.41146	1.22364e-05	-1.95645	-1.43411	1.24108e-05	-1.91613	-1.44197
109095625	chr12:109095625:A:G	3.42431e-14	-3.15636e-10	-0.583842	0.000114005	-3.15636e-10	-1.15873	0.000112631	-3.15636e-10	-1.15256
109095724	chr12:109095724:T:C	2.80932e-13	1.1722	0.348582	1.74487e-05	-1.67459	-1.36113	1.8107e-05	-1.62314	-1.35724
109095970	chr12:109095970:A:G	1.12676e-14	-1.24187	-0.453529	1.14896e-05	-2.07191	-1.38162	1.15539e-05	-2.07013	-1.35952
109096694	chr12:109096694:A:C	1.03233e-14	-1.55348	-0.229449	1.55728e-05	-2.02944	-1.12001	1.57053e-05	-2.02154	-1.10114
109096844	chr12:109096844:T:C	3.49039e-15	-1.37049	-1.49683	1.51456e-05	-1.66816	-1.5091	1.59481e-05	-1.59647	-1.51087
109096992	chr12:109096992:T:A	4.54899e-15	-1.5489	-1.05352	1.02794e-05	-2.07073	-1.4941	1.01866e-05	-2.06781	-1.4878
109097967	chr12:109097967:C:T	3.74251e-15	-1.76828	-1.02929	1.38523e-05	-1.99364	-1.27289	1.33489e-05	-2.00489	-1.28034
109098004	chr12:109098004:A:G	4.40402e-15	-1.54883	-1.08598	1.02065e-05	-2.07062	-1.50133	1.01014e-05	-2.06767	-1.49633
109098157	chr12:109098157:G:A	4.10504e-13	1.90006	-4.9349e-10	0.000162583	-0.803788	-4.9349e-10	0.000168391	-0.750388	-4.9349e-10
109098211	chr12:109098211:C:T	4.87765e-14	-3.15636e-10	-0.230079	0.000132779	-3.15636e-10	-1.00629	0.000134986	-3.15636e-10	-0.971504
109098590	chr12:109098590:C:T	1.35037e-14	-3.15636e-10	-1.51436	8.09671e-05	-3.15636e-10	-1.50093	7.94448e-05	-3.15636e-10	-1.50161
109099086	chr12:109099086:G:T	1.56364e-14	-3.15636e-10	-1.36773	8.85782e-05	-3.15636e-10	-1.41109	8.82501e-05	-3.15636e-10	-1.3965
109099757	chr12:109099757:T:G	1.9405e-13	1.79095	-0.640156	3.46691e-05	-1.85535	-0.493778	3.41367e-05	-1.88593	-0.460369
109099759	chr12:109099759:G:T	2.41961e-15	-1.98616	-1.24756	3.58766e-05	-1.71521	-0.599678	3.35817e-05	-1.66214	-0.700552
109099784	chr12:109099784:G:A	2.30342e-14	-3.15636e-10	-0.980346	0.000176407	-3.15636e-10	-0.722181	0.000169201	-3.15636e-10	-0.745586
109099882	chr12:109099882:A:G	1.63807e-14	-3.15636e-10	-1.32123	0.000111868	-3.15636e-10	-1.17766	0.000108197	-3.15636e-10	-1.19272
109100902	chr12:109100902:CTAGG:C	1.35734e-14	-3.15636e-10	-1.50921	8.35513e-05	-3.15636e-10	-1.46951	8.22559e-05	-3.15636e-10	-1.46684
109101025	chr12:109101025:C:G	1.56901e-14	-3.15636e-10	-1.3643	0.000105358	-3.15636e-10	-1.23761	0.000102206	-3.15636e-10	-1.24969
109101241	chr12:109101241:C:T	1.45052e-14	-3.15636e-10	-1.44282	8.3703e-05	-3.15636e-10	-1.4677	8.30541e-05	-3.15636e-10	-1.45718
109101472	chr12:109101472:G:A	3.53725e-15	-1.84251	-1.01146	1.44124e-05	-1.96743	-1.25946	1.38556e-05	-1.98068	-1.2673
109102232	chr12:109102232:C:G	4.68199e-14	-3.15636e-10	-0.271019	0.000389143	-3.15636e-10	0.0689729	0.000390681	-3.15636e-10	0.0912153
109102275	chr12:109102275:T:C	1.59362e-14	-3.15636e-10	-1.34873	0.00014963	-3.15636e-10	-0.886811	0.000146683	-3.15636e-10	-0.888403
109102578	chr12:109102578:G:A	2.60686e-14	-3.15636e-10	-0.856597	0.0002043	-3.15636e-10	-0.575385	0.000195669	-3.15636e-10	-0.600249
109102750	chr12:109102750:A:G	1.38221e-14	-3.15636e-10	-1.49106	7.9904e-05	-3.15636e-10	-1.51415	7.84627e-05	-3.15636e-10	-1.51405
109103208	chr12:109103208:G:A	3.32194e-15	-1.88242	-1.03436	1.4611e-05	-1.93752	-1.27568	1.40283e-05	-1.95266	-1.28294
109103366	chr12:109103366:T:C	1.98951e-10	8.93001	-0.846524	8.24406e-05	-0.382033	-1.10086	8.59645e-05	-0.282433	-1.14031
109103569	chr12:109103569:C:G	3.11867e-14	-3.15636e-10	-0.677336	0.000125368	-3.15636e-10	-1.06372	0.000120882	-3.15636e-10	-1.08186
109104184	chr12:109104184:T:C	1.38192e-14	-3.15636e-10	-1.49127	8.71585e-05	-3.15636e-10	-1.42725	8.54715e-05	-3.15636e-10	-1.42849
109104238	chr12:109104238:A:G	2.56006e-14	-3.15636e-10	-0.87471	0.000193532	-3.15636e-10	-0.629535	0.000185666	-3.15636e-10	-0.652726
109104258	chr12:109104258:A:T	1.39207e-14	-3.15636e-10	-1.48395	8.75688e-05	-3.15636e-10	-1.42255	8.55045e-05	-3.15636e-10	-1.42811
109105000	chr12:109105000:C:T	3.09575e-14	-3.15636e-10	-0.684713	0.000252241	-3.15636e-10	-0.364589	0.000240795	-3.15636e-10	-0.39273
109105351	chr12:109105351:C:T	4.70312e-14	-3.15636e-10	-0.266516	0.000388557	-3.15636e-10	0.0674637	0.000390247	-3.15636e-10	0.0901042
109105411	chr12:109105411:G:A	1.60764e-14	-3.15636e-10	-1.33997	0.000108479	-3.15636e-10	-1.20842	0.000105005	-3.15636e-10	-1.22266
109106208	chr12:109106208:G:A	1.62401e-14	-3.15636e-10	-1.32984	0.000110263	-3.15636e-10	-1.19211	0.000106601	-3.15636e-10	-1.20758
109106494	chr12:109106494:A:G	4.03138e-14	-3.15636e-10	-0.420633	8.09655e-05	-3.15636e-10	-1.50095	7.93938e-05	-3.15636e-10	-1.50225
109108146	chr12:109108146:A:G	5.50839e-15	-1.38671	-1.02434	2.04739e-05	-2.07177	-0.804055	2.03162e-05	-2.07274	-0.792512
109108309	chr12:109108309:C:T	2.98213e-14	-1.552	0.829897	0.000120411	-2.05284	0.948773	0.000122953	-2.05648	0.991611
109108451	chr12:109108451:A:G	1.96978e-14	-3.15636e-10	-1.13682	0.000143438	-3.15636e-10	-0.929069	0.000136483	-3.15636e-10	-0.960474
109108966	chr12:109108966:T:C	1.37696e-14	-3.15636e-10	-1.49486	8.95664e-05	-3.15636e-10	-1.39999	8.70124e-05	-3.15636e-10	-1.41062
109109081	chr12:109109081:T:G	2.44826e-15	-1.97427	-1.24768	1.31194e-05	-1.93369	-1.38719	1.30869e-05	-1.91484	-1.39022
109109115	chr12:109109115:T:C	3.74749e-14	-3.15636e-10	-0.493657	0.000104878	-3.15636e-10	-1.24217	0.0001058	-3.15636e-10	-1.21513
109109178	chr12:109109178:G:T	1.65361e-14	-3.15636e-10	-1.31178	0.000112825	-3.15636e-10	-1.16914	0.000109	-3.15636e-10	-1.18533
109109255	chr12:109109255:A:G	4.87029e-15	-1.21722	-1.31696	1.85716e-05	-1.58965	-1.38369	1.95479e-05	-1.51066	-1.39315
109109281	chr12:109109281:C:T	2.96682e-14	-3.15636e-10	-0.72725	8.0507e-05	-3.15636e-10	-1.50663	7.90053e-05	-3.15636e-10	-1.50716
109109297	chr12:109109297:C:T	1.62409e-14	-3.15636e-10	-1.32979	0.000110188	-3.15636e-10	-1.19279	0.000106514	-3.15636e-10	-1.2084
109110633	chr12:109110633:TGGAATTTGAACAAGGAAGAGGAGAAAAG:T	1.52231e-14	-3.15636e-10	-1.39451	0.000104839	-3.15636e-10	-1.24255	0.00010192	-3.15636e-10	-1.25248
109110677	chr12:109110677:T:C	1.58866e-14	-3.15636e-10	-1.35185	8.64215e-05	-3.15636e-10	-1.43574	8.45839e-05	-3.15636e-10	-1.43893
109111586	chr12:109111586:C:T	2.16142e-13	1.25861	-4.9349e-10	0.000163422	-0.798638	-4.9349e-10	0.000166714	-0.760393	-4.9349e-10
109111774	chr12:109111774:C:T	5.58509e-14	-0.596858	0.502216	1.36773e-05	-2.04734	-1.23189	1.37907e-05	-2.0275	-1.22518
109112028	chr12:109112028:CT:C	2.70642e-15	-1.73077	-1.39093	1.79673e-05	-1.60506	-1.40136	1.84328e-05	-1.55134	-1.41121
109112149	chr12:109112149:T:C	1.63014e-14	-3.15636e-10	-1.32608	0.000110737	-3.15636e-10	-1.18782	0.000107032	-3.15636e-10	-1.20355
109112531	chr12:109112531:T:C	1.58975e-14	-3.15636e-10	-1.35116	9.58104e-05	-3.15636e-10	-1.3326	9.23239e-05	-3.15636e-10	-1.35137
109112798	chr12:109112798:A:G	1.34756e-13	0.595666	0.190476	1.25343e-05	-2.01227	-1.35423	1.27565e-05	-1.97973	-1.3509
109113344	chr12:109113344:T:C	2.23372e-14	-3.15636e-10	-1.01107	9.11685e-05	-3.15636e-10	-1.38227	9.00029e-05	-3.15636e-10	-1.37683
109113428	chr12:109113428:G:C	7.6318e-15	-1.34642	-0.738582	1.25521e-05	-1.93888	-1.4262	1.2385e-05	-1.94233	-1.41786
109113611	chr12:109113611:A:G	4.50804e-14	-3.15636e-10	-0.308879	0.000214644	-3.15636e-10	-0.525996	0.000210156	-3.15636e-10	-0.528827
109113703	chr12:109113703:G:A	2.05703e-15	-1.97937	-1.41669	1.41514e-05	-1.90226	-1.34291	1.40583e-05	-1.86961	-1.36386
109113816	chr12:109113816:G:A	1.90214e-15	-1.96365	-1.5107	1.29666e-05	-1.85674	-1.47586	1.27972e-05	-1.8531	-1.47435
109114490	chr12:109114490:G:A	2.68803e-15	-1.62841	-1.50011	1.296e-05	-1.83002	-1.50309	1.27049e-05	-1.83309	-1.5016
109114609	chr12:109114609:C:G	1.88334e-14	-3.15636e-10	-1.1817	0.000136786	-3.15636e-10	-0.976554	0.00013162	-3.15636e-10	-0.996756
109114670	chr12:109114670:C:T	2.73601e-15	-1.61046	-1.50037	1.27949e-05	-1.8428	-1.50312	1.25441e-05	-1.84578	-1.50165
109115044	chr12:109115044:A:G	1.01543e-14	-1.13193	-0.667505	1.19526e-05	-2.01114	-1.40289	1.1817e-05	-2.01337	-1.39376
109115106	chr12:109115106:C:A	1.914e-14	-3.15636e-10	-1.16555	0.000139619	-3.15636e-10	-0.956057	0.000134293	-3.15636e-10	-0.97665
109115304	chr12:109115304:A:G	1.56973e-14	-3.15636e-10	-1.36384	9.45332e-05	-3.15636e-10	-1.34602	9.11148e-05	-3.15636e-10	-1.36455
109115388	chr12:109115388:A:G	3.61617e-14	-3.15636e-10	-0.529326	0.000103046	-3.15636e-10	-1.2598	0.000103836	-3.15636e-10	-1.23386
109115443	chr12:109115443:G:A	4.0409e-15	-1.24194	-1.47892	1.02496e-05	-2.06807	-1.49967	1.00731e-05	-2.06432	-1.5025
109115548	chr12:109115548:T:A	1.80834e-14	-3.15636e-10	-1.22233	0.000129588	-3.15636e-10	-1.03061	0.000124801	-3.15636e-10	-1.04996
109115555	chr12:109115555:G:A	5.26499e-14	-3.15636e-10	-0.153663	0.000229756	-3.15636e-10	-0.457956	0.000225873	-3.15636e-10	-0.456704
109115589	chr12:109115589:A:AC	3.4871e-15	-1.44726	-1.42099	1.72899e-05	-1.67437	-1.37048	1.75523e-05	-1.62335	-1.38814
109115975	chr12:109115975:C:T	1.17569e-14	-1.65289	-4.9349e-10	4.62478e-05	-2.06096	-4.9349e-10	4.52135e-05	-2.06528	-4.9349e-10
109116087	chr12:109116087:A:C	1.38466e-14	-3.15636e-10	-1.48929	0.000108921	-3.15636e-10	-1.20436	0.000106403	-3.15636e-10	-1.20945
109116164	chr12:109116164:C:T	2.70451e-15	-1.67211	-1.4503	1.03977e-05	-2.04775	-1.50564	1.01298e-05	-2.05399	-1.50721
109116177	chr12:109116177:G:A	1.82912e-13	1.09168	-4.9349e-10	0.000279763	-0.261032	-4.9349e-10	0.000263525	-0.302527	-4.9349e-10
109116270	chr12:109116270:A:C	2.55804e-14	-3.15636e-10	-0.875501	0.00020317	-3.15636e-10	-0.580931	0.000195743	-3.15636e-10	-0.599872
109116320	chr12:109116320:A:G	2.47513e-13	0.96515	0.428986	1.68065e-05	-1.76164	-1.31157	1.73638e-05	-1.71617	-1.30612
109116393	chr12:109116393:G:T	1.40557e-14	-3.15636e-10	-1.4743	9.39428e-05	-3.15636e-10	-1.35229	9.17188e-05	-3.15636e-10	-1.35795
109116726	chr12:109116726:C:T	4.20823e-15	-1.8187	-0.861586	1.60453e-05	-1.98283	-1.13672	1.56989e-05	-1.98096	-1.14213
109117166	chr12:109117166:C:T	6.17932e-14	-3.15636e-10	0.00646572	0.000562529	-3.15636e-10	0.437468	0.000558742	-3.15636e-10	0.449013
109117565	chr12:109117565:A:G	3.93502e-15	-1.29166	-1.45575	1.01088e-05	-2.07147	-1.5101	9.93507e-06	-2.06889	-1.51171
109117847	chr12:109117847:C:T	2.99167e-15	-1.81659	-1.2049	1.71481e-05	-1.75006	-1.30302	1.71684e-05	-1.71758	-1.31602
109118846	chr12:109118846:G:T	1.43283e-14	-3.15636e-10	-1.45509	7.98962e-05	-3.15636e-10	-1.51425	7.83742e-05	-3.15636e-10	-1.51518
109118904	chr12:109118904:A:G	1.35594e-14	-3.15636e-10	-1.51025	8.34129e-05	-3.15636e-10	-1.47117	8.23363e-05	-3.15636e-10	-1.46586
109119205	chr12:109119205:A:G	3.72669e-15	-1.49899	-1.30282	1.86177e-05	-1.71058	-1.26028	1.87764e-05	-1.66233	-1.28175
109119686	chr12:109119686:C:T	1.06524e-14	-1.75154	-4.9349e-10	4.76866e-05	-2.03032	-4.9349e-10	4.64472e-05	-2.03836	-4.9349e-10
109120392	chr12:109120392:T:C	6.03112e-14	0.810041	-0.827851	1.25749e-05	-1.89619	-1.46707	1.27502e-05	-1.87437	-1.45676
109120601	chr12:109120601:C:T	1.37994e-14	-3.15636e-10	-1.4927	8.67575e-05	-3.15636e-10	-1.43186	8.58202e-05	-3.15636e-10	-1.42442
109120785	chr12:109120785:C:T	2.65302e-15	-1.98308	-1.15855	1.54313e-05	-1.82856	-1.33001	1.51578e-05	-1.8253	-1.33286
109120833	chr12:109120833:T:C	2.09458e-15	-1.95189	-1.42609	1.2957e-05	-1.82915	-1.50419	1.30167e-05	-1.80504	-1.5054
109121074	chr12:109121074:G:C	1.3491e-14	-3.15636e-10	-1.51531	8.00315e-05	-3.15636e-10	-1.51255	7.84564e-05	-3.15636e-10	-1.51413
109121359	chr12:109121359:G:A	1.35496e-14	-3.15636e-10	-1.51097	8.27333e-05	-3.15636e-10	-1.47935	8.11336e-05	-3.15636e-10	-1.48058
109121674	chr12:109121674:A:G	1.88942e-15	-1.96578	-1.51527	1.2695e-05	-1.85812	-1.49565	1.27666e-05	-1.83532	-1.49452
109121974	chr12:109121974:G:A	3.05662e-13	1.17121	0.43394	0.000137349	-0.702573	-0.269878	0.00013116	-0.777995	-0.22226
109122040	chr12:109122040:C:T	2.26946e-14	-3.15636e-10	-0.995198	9.36213e-05	-3.15636e-10	-1.35572	9.52568e-05	-3.15636e-10	-1.3201
109122137	chr12:109122137:G:A	1.34931e-14	-3.15636e-10	-1.51515	9.39001e-05	-3.15636e-10	-1.35274	9.18265e-05	-3.15636e-10	-1.35677
109122408	chr12:109122408:T:C	2.17963e-14	-3.15636e-10	-1.03559	8.97327e-05	-3.15636e-10	-1.39814	8.84196e-05	-3.15636e-10	-1.39458
109122423	chr12:109122423:G:A	4.40231e-15	-2.05359	-0.581607	5.62157e-05	-1.45815	-0.407628	4.96521e-05	-1.536	-0.435638
109122495	chr12:109122495:C:A	1.4077e-14	-3.15636e-10	-1.47278	8.12147e-05	-3.15636e-10	-1.49788	8.01449e-05	-3.15636e-10	-1.49284
109122780	chr12:109122780:G:A	1.36163e-14	-3.15636e-10	-1.50606	8.37357e-05	-3.15636e-10	-1.46731	8.21047e-05	-3.15636e-10	-1.46868
109122827	chr12:109122827:G:A	1.36172e-14	-3.15636e-10	-1.50599	8.37486e-05	-3.15636e-10	-1.46716	8.21181e-05	-3.15636e-10	-1.46852
109122890	chr12:109122890:A:T	1.39485e-14	-3.15636e-10	-1.48196	8.07882e-05	-3.15636e-10	-1.50314	7.96632e-05	-3.15636e-10	-1.49887
109123009	chr12:109123009:G:A	1.79364e-14	-3.15636e-10	-1.23049	9.72615e-05	-3.15636e-10	-1.31757	9.47659e-05	-3.15636e-10	-1.32527
109123035	chr12:109123035:G:T	1.81044e-14	-3.15636e-10	-1.22117	9.79874e-05	-3.15636e-10	-1.31014	9.54681e-05	-3.15636e-10	-1.31788
109123231	chr12:109123231:G:A	1.99546e-15	-1.93736	-1.48909	1.21588e-05	-1.88402	-1.51291	1.19809e-05	-1.88093	-1.51243
109123339	chr12:109123339:G:A	1.95517e-15	-1.9615	-1.48535	1.25178e-05	-1.85393	-1.51389	1.23346e-05	-1.85075	-1.51351
109123415	chr12:109123415:A:G	1.94855e-15	-1.94076	-1.50948	1.24125e-05	-1.87903	-1.49723	1.22433e-05	-1.87581	-1.49588
109123458	chr12:109123458:G:A	2.39825e-15	-1.73675	-1.50584	1.0507e-05	-2.03091	-1.51203	1.02434e-05	-2.03905	-1.511
109123858	chr12:109123858:A:T	1.9021e-14	-3.15636e-10	-1.17178	0.000133177	-3.15636e-10	-1.0033	0.000127193	-3.15636e-10	-1.03097
109124363	chr12:109124363:A:G	4.34527e-14	-3.15636e-10	-0.345655	0.000357815	-3.15636e-10	-0.0149586	0.000358053	-3.15636e-10	0.00400564
109124430	chr12:109124430:A:G	1.88329e-15	-1.99912	-1.48519	1.25329e-05	-1.92714	-1.43947	1.25082e-05	-1.89769	-1.45261
109124554	chr12:109124554:G:A	3.90823e-15	-1.63165	-1.1226	1.98281e-05	-2.02872	-0.879157	1.96575e-05	-2.03437	-0.863843
109124788	chr12:109124788:C:T	4.61275e-14	-3.15636e-10	-0.285918	0.000379374	-3.15636e-10	0.0435486	0.000380822	-3.15636e-10	0.0656578
109124895	chr12:109124895:T:G	2.4414e-15	-1.97288	-1.25188	1.4223e-05	-1.84566	-1.39445	1.39766e-05	-1.84225	-1.39704
109124918	chr12:109124918:A:G	4.64677e-14	-0.706899	0.428329	2.59424e-05	-2.04504	-0.594055	2.53979e-05	-2.02705	-0.614953
109125010	chr12:109125010:G:A	1.35484e-14	-3.15636e-10	-1.51106	8.05303e-05	-3.15636e-10	-1.50634	7.91913e-05	-3.15636e-10	-1.50481
109125451	chr12:109125451:G:A	1.35738e-14	-3.15636e-10	-1.50919	8.00507e-05	-3.15636e-10	-1.51231	7.87508e-05	-3.15636e-10	-1.51039
109125478	chr12:109125478:T:C	1.4038e-14	-3.15636e-10	-1.47556	8.11062e-05	-3.15636e-10	-1.49922	8.00228e-05	-3.15636e-10	-1.49436
109125524	chr12:109125524:G:C	1.40499e-14	-3.15636e-10	-1.47471	8.03654e-05	-3.15636e-10	-1.50839	7.86716e-05	-3.15636e-10	-1.51139
109125724	chr12:109125724:G:A	1.76223e-14	-1.24816	-4.9349e-10	4.73587e-05	-2.03722	-4.9349e-10	4.67367e-05	-2.03215	-4.9349e-10
109126295	chr12:109126295:G:A	2.9015e-15	-1.88404	-1.16805	1.96004e-05	-1.94713	-0.972297	1.88171e-05	-1.96303	-0.97888
109126303	chr12:109126303:G:A	2.98021e-15	-1.88294	-1.1424	2.02661e-05	-1.94606	-0.939959	1.94528e-05	-1.96203	-0.946654
109126966	chr12:109126966:T:C	1.84928e-14	-0.379869	-0.820076	1.30416e-05	-1.94728	-1.37954	1.31193e-05	-1.93603	-1.36656
109127110	chr12:109127110:C:T	3.61397e-14	0.258398	-0.788332	1.45942e-05	-1.77619	-1.43816	1.48274e-05	-1.75777	-1.42243
109127443	chr12:109127443:C:A	1.39994e-14	-3.15636e-10	-1.47832	8.89306e-05	-3.15636e-10	-1.40712	8.80662e-05	-3.15636e-10	-1.39859
109127489	chr12:109127489:C:G	2.17945e-14	-0.171535	-0.864133	1.36302e-05	-1.88393	-1.39876	1.37238e-05	-1.87078	-1.38676
109127940	chr12:109127940:A:G	1.40338e-14	-3.15636e-10	-1.47586	8.10898e-05	-3.15636e-10	-1.49942	8.00041e-05	-3.15636e-10	-1.4946
109128097	chr12:109128097:C:T	3.20854e-15	-2.01754	-0.933976	1.94519e-05	-1.74864	-1.17839	1.90871e-05	-1.74518	-1.18248
109128145	chr12:109128145:T:G	1.95445e-14	-0.270478	-0.874158	1.30362e-05	-1.92355	-1.40369	1.31152e-05	-1.91094	-1.39196
109128835	chr12:109128835:G:A	1.36373e-14	-3.15636e-10	-1.50452	7.98149e-05	-3.15636e-10	-1.51526	7.84227e-05	-3.15636e-10	-1.51456
109128838	chr12:109128838:A:G	2.50156e-15	-1.96042	-1.24	1.41023e-05	-1.8658	-1.38283	1.38703e-05	-1.86176	-1.38517
109129264	chr12:109129264:C:T	4.17341e-14	-3.15636e-10	-0.386008	0.000338167	-3.15636e-10	-0.0714341	0.000339141	-3.15636e-10	-0.0502583
109129540	chr12:109129540:T:C	3.10463e-15	-1.82613	-1.1583	2.07558e-05	-1.89747	-0.964676	1.986e-05	-1.91639	-0.97158
109129605	chr12:109129605:A:G	3.02837e-15	-1.82546	-1.18385	2.00877e-05	-1.89814	-0.996725	1.92225e-05	-1.91705	-1.00354
109129854	chr12:109129854:C:T	1.71762e-14	-3.15636e-10	-1.2738	0.000114397	-3.15636e-10	-1.1553	0.000112333	-3.15636e-10	-1.15521
109129898	chr12:109129898:CA:C	2.57713e-15	-1.67429	-1.49636	1.38545e-05	-1.7549	-1.51147	1.32647e-05	-1.78111	-1.51046
109129976	chr12:109129976:T:C	3.49219e-14	-0.564213	-4.9349e-10	9.92634e-05	-1.2972	-4.9349e-10	9.50319e-05	-1.32246	-4.9349e-10
109130349	chr12:109130349:G:C	2.38192e-15	-1.74469	-1.50473	1.30219e-05	-1.81382	-1.51452	1.24961e-05	-1.83722	-1.51404
109130476	chr12:109130476:G:A	2.31864e-13	1.21063	0.118196	1.82893e-05	-1.71698	-1.27167	1.89307e-05	-1.66867	-1.26723
109130773	chr12:109130773:G:A	1.35133e-14	-3.15636e-10	-1.51365	8.28991e-05	-3.15636e-10	-1.47735	8.13848e-05	-3.15636e-10	-1.47749
109130992	chr12:109130992:T:C	3.46872e-15	-1.70097	-1.17257	1.67744e-05	-2.04045	-1.03467	1.58825e-05	-2.02548	-1.08598
109131852	chr12:109131852:T:C	1.2813e-14	-0.46483	-1.10204	1.75434e-05	-1.85538	-1.17491	1.78945e-05	-1.82837	-1.16381
109132141	chr12:109132141:A:G	4.22594e-15	-1.31974	-1.35634	1.06747e-05	-2.07377	-1.45332	1.04471e-05	-2.07171	-1.45864
109132145	chr12:109132145:C:T	1.30218e-13	0.959312	-0.20743	2.24404e-05	-1.79194	-0.992167	2.40311e-05	-1.75333	-0.943996
109132243	chr12:109132243:C:A	1.41829e-14	-3.15636e-10	-1.46529	8.44731e-05	-3.15636e-10	-1.45854	8.2756e-05	-3.15636e-10	-1.46078
109132353	chr12:109132353:TGAG:T	1.57296e-14	-3.15636e-10	-1.36178	0.000100526	-3.15636e-10	-1.28455	9.71287e-05	-3.15636e-10	-1.30064
109132542	chr12:109132542:G:A	1.41059e-14	-3.15636e-10	-1.47073	8.93545e-05	-3.15636e-10	-1.40236	8.64409e-05	-3.15636e-10	-1.41721
109132974	chr12:109132974:G:A	8.25877e-15	-2.00605	-4.9349e-10	5.79987e-05	-1.83455	-4.9349e-10	5.59017e-05	-1.85308	-4.9349e-10
109134173	chr12:109134173:C:G	9.68869e-15	-1.22192	-0.624446	2.23369e-05	-2.07341	-0.715332	2.24392e-05	-2.06949	-0.696378
109134323	chr12:109134323:T:C	1.56187e-14	-3.15636e-10	-1.36886	8.13999e-05	-3.15636e-10	-1.4956	8.04673e-05	-3.15636e-10	-1.48882
109135171	chr12:109135171:A:T	1.55051e-14	-3.15636e-10	-1.37616	8.21491e-05	-3.15636e-10	-1.48644	8.06746e-05	-3.15636e-10	-1.48625
109135342	chr12:109135342:G:A	2.28378e-14	-3.15636e-10	-0.988911	0.00010988	-3.15636e-10	-1.19559	0.000104712	-3.15636e-10	-1.22546
109135398	chr12:109135398:T:A	3.30477e-15	-1.57027	-1.35169	1.08153e-05	-2.0636	-1.45041	1.06561e-05	-2.05436	-1.45618
109135526	chr12:109135526:A:T	1.11237e-14	-1.70825	-4.9349e-10	4.60531e-05	-2.06518	-4.9349e-10	4.53054e-05	-2.06325	-4.9349e-10
109136373	chr12:109136373:A:G	3.87358e-14	-3.15636e-10	-0.460562	0.000156115	-3.15636e-10	-0.844384	0.000149965	-3.15636e-10	-0.866271
109136961	chr12:109136961:G:A	2.00263e-15	-1.96109	-1.46177	1.26522e-05	-1.90018	-1.45696	1.22372e-05	-1.91578	-1.45641
109137151	chr12:109137151:C:T	3.78842e-15	-1.40093	-1.38445	1.83682e-05	-1.83175	-1.15261	1.73963e-05	-1.85484	-1.16558
109137386	chr12:109137386:A:G	2.13263e-14	-3.15636e-10	-1.05739	0.000104988	-3.15636e-10	-1.24113	0.000100405	-3.15636e-10	-1.26747
109137794	chr12:109137794:A:C	1.99889e-15	-1.92752	-1.49722	1.18759e-05	-1.9359	-1.48457	1.15009e-05	-1.94978	-1.48447
109138022	chr12:109138022:C:T	1.91983e-15	-1.95005	-1.51504	1.17727e-05	-1.91415	-1.51504	1.13886e-05	-1.92902	-1.51504
109138141	chr12:109138141:T:C	1.54954e-14	-3.15636e-10	-1.37678	8.12275e-05	-3.15636e-10	-1.49772	8.02579e-05	-3.15636e-10	-1.49143
109138602	chr12:109138602:C:T	2.51342e-14	-3.15636e-10	-0.893097	0.000120531	-3.15636e-10	-1.10307	0.000120162	-3.15636e-10	-1.08784
109139424	chr12:109139424:C:T	4.99309e-14	-3.15636e-10	-0.206687	0.00019445	-3.15636e-10	-0.624799	0.000186791	-3.15636e-10	-0.646685
109139660	chr12:109139660:C:T	1.4139e-14	-3.15636e-10	-1.46839	8.01976e-05	-3.15636e-10	-1.51048	7.90063e-05	-3.15636e-10	-1.50715
109140147	chr12:109140147:T:C	2.26067e-15	-1.78898	-1.51268	1.00498e-05	-2.07374	-1.51369	9.90619e-06	-2.07211	-1.5114
109140224	chr12:109140224:TTCCTTCCTTCCTTCCTTCCTTCCTTCCTTCCA:T	1.01277e-14	-1.80205	-4.9349e-10	7.06008e-05	-1.63793	-4.9349e-10	6.85261e-05	-1.64946	-4.9349e-10
109140229	chr12:109140229:TC:T	3.69077e-14	-3.15636e-10	-0.508907	0.000175262	-3.15636e-10	-0.728694	0.00017134	-3.15636e-10	-0.733025
109140307	chr12:109140307:C:T	5.0586e-14	-3.15636e-10	-0.193653	0.000234637	-3.15636e-10	-0.436934	0.000226688	-3.15636e-10	-0.453102
109140321	chr12:109140321:TC:T	7.831e-15	-2.05924	-4.9349e-10	4.74575e-05	-2.03514	-4.9349e-10	4.65765e-05	-2.03558	-4.9349e-10
109140485	chr12:109140485:C:T	1.69687e-14	-3.15636e-10	-1.28596	9.03594e-05	-3.15636e-10	-1.39118	8.82356e-05	-3.15636e-10	-1.39666
109140742	chr12:109140742:A:G	1.24549e-14	-1.19756	-0.397654	2.22063e-05	-1.74954	-1.04506	2.13615e-05	-1.7757	-1.03938
109141343	chr12:109141343:T:A	1.84422e-15	-2.00054	-1.50474	1.27416e-05	-1.84325	-1.50685	1.22913e-05	-1.86129	-1.5065
109141597	chr12:109141597:T:G	6.42178e-14	0.3709	-0.325947	1.80862e-05	-1.95132	-1.04851	1.90778e-05	-1.92439	-1.00376
109141971	chr12:109141971:G:T	5.37465e-14	-3.15636e-10	-0.133049	0.000206808	-3.15636e-10	-0.563184	0.000198484	-3.15636e-10	-0.585967
109142069	chr12:109142069:G:A	2.30623e-15	-1.8299	-1.45181	1.01311e-05	-2.06765	-1.51172	9.89251e-06	-2.07199	-1.51291
109142099	chr12:109142099:AT:A	1.4777e-14	-3.15636e-10	-1.42425	0.000104796	-3.15636e-10	-1.24296	0.000102319	-3.15636e-10	-1.24858
109142240	chr12:109142240:C:T	6.95868e-15	-1.19773	-0.979603	1.21274e-05	-2.03067	-1.36884	1.18128e-05	-2.0209	-1.38659
109142400	chr12:109142400:A:G	2.63936e-15	-1.67868	-1.46811	1.00605e-05	-2.07155	-1.51481	9.92073e-06	-2.06683	-1.51522
109142588	chr12:109142588:A:G	1.82446e-15	-2.01225	-1.50379	1.30369e-05	-1.82107	-1.50612	1.25656e-05	-1.83996	-1.50575
109142589	chr12:109142589:C:A	1.82584e-15	-2.01189	-1.50339	1.30374e-05	-1.82139	-1.50576	1.25662e-05	-1.84028	-1.50538
109142859	chr12:109142859:G:A	1.18958e-14	-0.162805	-1.47834	1.61434e-05	-1.64736	-1.4661	1.5883e-05	-1.6564	-1.45502
109143093	chr12:109143093:C:T	2.93393e-14	-0.7384	-4.9349e-10	4.94048e-05	-1.99493	-4.9349e-10	4.87741e-05	-1.98948	-4.9349e-10
109143164	chr12:109143164:A:G	1.72625e-14	-1.46154	0.192748	2.89569e-05	-2.057	-0.47217	2.7764e-05	-2.05959	-0.493339
109143568	chr12:109143568:G:A	1.74403e-15	-2.04842	-1.51271	1.09536e-05	-2.0329	-1.4684	1.07669e-05	-2.02797	-1.47222
109143688	chr12:109143688:A:G	3.09748e-15	-1.53097	-1.45577	1.20852e-05	-1.98809	-1.4149	1.19548e-05	-1.96357	-1.43197
109143711	chr12:109143711:G:A	1.41824e-14	-3.15636e-10	-1.46532	8.00381e-05	-3.15636e-10	-1.51247	7.8751e-05	-3.15636e-10	-1.51038
109143828	chr12:109143828:G:A	1.56774e-14	-3.15636e-10	-1.36511	8.2614e-05	-3.15636e-10	-1.4808	8.11463e-05	-3.15636e-10	-1.48042
109143918	chr12:109143918:G:A	3.28732e-14	-0.62467	-4.9349e-10	5.10245e-05	-1.96267	-4.9349e-10	5.03861e-05	-1.95696	-4.9349e-10
109144316	chr12:109144316:A:T	2.89711e-14	-3.15636e-10	-0.751028	0.000135362	-3.15636e-10	-0.98702	0.000131942	-3.15636e-10	-0.994313
109144346	chr12:109144346:C:A	1.75105e-14	-3.15636e-10	-1.25452	9.27249e-05	-3.15636e-10	-1.36534	9.24731e-05	-3.15636e-10	-1.34976
109144513	chr12:109144513:A:G	1.73876e-15	-2.04923	-1.51492	1.1389e-05	-2.00589	-1.45644	1.11662e-05	-2.00044	-1.46334
109145014	chr12:109145014:G:A	1.34907e-14	-3.15636e-10	-1.51532	7.99487e-05	-3.15636e-10	-1.51359	7.84774e-05	-3.15636e-10	-1.51386
109145163	chr12:109145163:T:TGAATCTCC	6.65221e-15	-1.06863	-1.15375	1.21212e-05	-1.99391	-1.40611	1.1923e-05	-1.9995	-1.3987
109145170	chr12:109145170:T:C	3.59799e-15	-1.33137	-1.50558	1.18496e-05	-1.92732	-1.49536	1.19101e-05	-1.89699	-1.50229
109145252	chr12:109145252:A:AG	1.51342e-14	-3.15636e-10	-1.40037	8.32277e-05	-3.15636e-10	-1.47339	8.14815e-05	-3.15636e-10	-1.4763
109145395	chr12:109145395:C:T	1.74424e-14	-3.15636e-10	-1.25842	9.38884e-05	-3.15636e-10	-1.35287	9.15349e-05	-3.15636e-10	-1.35995
109145924	chr12:109145924:A:G	1.44581e-14	-3.15636e-10	-1.44607	8.55073e-05	-3.15636e-10	-1.44637	8.27397e-05	-3.15636e-10	-1.46098
109145931	chr12:109145931:C:G	4.79381e-15	-1.52482	-1.02518	1.61389e-05	-1.75818	-1.35557	1.57723e-05	-1.76591	-1.35251
109145988	chr12:109145988:A:G	1.69898e-15	-2.07255	-1.51475	1.02851e-05	-2.06833	-1.49595	1.0094e-05	-2.06643	-1.49831
109146143	chr12:109146143:G:A	1.5746e-14	-3.15636e-10	-1.36074	8.74996e-05	-3.15636e-10	-1.42334	8.617e-05	-3.15636e-10	-1.42035
109146233	chr12:109146233:C:T	1.75674e-14	-3.15636e-10	-1.25128	0.00012647	-3.15636e-10	-1.05497	0.000122963	-3.15636e-10	-1.06479
109146550	chr12:109146550:A:G	1.97673e-14	0.282521	-1.41582	2.12883e-05	-1.43262	-1.4042	2.12675e-05	-1.39668	-1.42282
109147186	chr12:109147186:T:C	7.59317e-14	0.356558	-0.144051	2.85023e-05	-1.94066	-0.604324	3.00174e-05	-1.91285	-0.562044
109147655	chr12:109147655:T:C	2.24612e-14	-3.15636e-10	-1.00554	0.000105842	-3.15636e-10	-1.23303	0.000105248	-3.15636e-10	-1.22035
109147881	chr12:109147881:A:G	5.87687e-14	0.332763	-0.376481	2.37091e-05	-1.94535	-0.783769	2.47821e-05	-1.91803	-0.748524
109148085	chr12:109148085:G:A	5.80013e-14	0.397811	-0.454673	2.26235e-05	-1.92997	-0.846015	2.36341e-05	-1.90119	-0.812793
109148246	chr12:109148246:A:G	5.73988e-14	0.382195	-0.449498	2.26428e-05	-1.93401	-0.841129	2.36635e-05	-1.90561	-0.807135
109148804	chr12:109148804:G:A	6.63148e-14	0.429685	-0.3526	2.47306e-05	-1.92219	-0.764744	2.59209e-05	-1.89262	-0.729006
109148961	chr12:109148961:A:G	6.03298e-14	0.371854	-0.389355	2.37016e-05	-1.93599	-0.793439	2.47931e-05	-1.90775	-0.758361
109149490	chr12:109149490:G:A	2.1937e-14	-3.15636e-10	-1.02915	0.000165123	-3.15636e-10	-0.788284	0.00016099	-3.15636e-10	-0.795335
109149670	chr12:109149670:C:T	5.50508e-14	0.458803	-0.567874	1.57444e-05	-1.92746	-1.21103	1.6522e-05	-1.89812	-1.17387
109149719	chr12:109149719:C:T	1.50794e-14	-3.15636e-10	-1.404	8.45735e-05	-3.15636e-10	-1.45735	8.3251e-05	-3.15636e-10	-1.45482
109149842	chr12:109149842:C:A	7.72734e-15	-2.07256	-4.9349e-10	5.43184e-05	-1.90011	-4.9349e-10	5.33752e-05	-1.89933	-4.9349e-10
109149909	chr12:109149909:G:A	7.67206e-14	0.436049	-0.213206	1.94939e-05	-1.93302	-0.991858	2.06706e-05	-1.90424	-0.943721
109150128	chr12:109150128:C:T	2.05088e-14	-3.15636e-10	-1.09647	8.93696e-05	-3.15636e-10	-1.40219	9.05797e-05	-3.15636e-10	-1.37045
109150627	chr12:109150627:T:C	2.38083e-14	-3.15636e-10	-0.947294	0.000122846	-3.15636e-10	-1.08404	0.000120521	-3.15636e-10	-1.08485
109150836	chr12:109150836:C:T	2.02435e-14	-3.15636e-10	-1.10949	0.000102591	-3.15636e-10	-1.26422	9.93338e-05	-3.15636e-10	-1.27819
109150903	chr12:109150903:T:G	2.53147e-14	-0.303932	-0.582011	2.01763e-05	-1.89298	-0.997486	2.09708e-05	-1.86849	-0.965051
109151086	chr12:109151086:G:A	1.4274e-14	-3.15636e-10	-1.45889	9.82369e-05	-3.15636e-10	-1.30759	9.60696e-05	-3.15636e-10	-1.3116
109151219	chr12:109151219:A:G	1.7474e-15	-2.04857	-1.51063	1.03264e-05	-2.07024	-1.49003	1.02353e-05	-2.07121	-1.47962
109151455	chr12:109151455:A:T	3.35637e-15	-2.07301	-0.833456	3.11103e-05	-1.5878	-0.869639	2.99611e-05	-1.61418	-0.862599
109151659	chr12:109151659:G:A	1.24917e-14	-1.59226	-4.9349e-10	4.61466e-05	-2.06315	-4.9349e-10	4.52164e-05	-2.06521	-4.9349e-10
109151788	chr12:109151788:A:G	1.43248e-14	-0.206525	-1.24881	1.47003e-05	-1.85039	-1.35672	1.49954e-05	-1.82091	-1.34802
109152411	chr12:109152411:A:G	4.32942e-15	-1.18703	-1.46486	1.10239e-05	-2.01778	-1.47713	1.08355e-05	-2.0047	-1.48915
109152515	chr12:109152515:G:A	2.57345e-14	-0.271015	-0.598479	1.91267e-05	-1.87481	-1.06907	1.94777e-05	-1.84705	-1.06036
109152799	chr12:109152799:C:G	7.76617e-15	-2.06755	-4.9349e-10	6.47558e-05	-1.72435	-4.9349e-10	6.27637e-05	-1.7373	-4.9349e-10
109153047	chr12:109153047:C:T	1.40536e-14	-0.974424	-0.500027	2.0702e-05	-1.84478	-1.01997	2.03194e-05	-1.87595	-0.989149
109153553	chr12:109153553:G:C	6.86468e-15	-1.01458	-1.17635	1.8485e-05	-1.7089	-1.26912	1.74894e-05	-1.74669	-1.2684
109153564	chr12:109153564:T:G	5.04939e-15	-1.15032	-1.34774	1.29905e-05	-2.0051	-1.32566	1.26015e-05	-1.99067	-1.35219
109153876	chr12:109153876:C:T	1.85883e-15	-2.03432	-1.46305	1.03968e-05	-2.0417	-1.51178	1.02463e-05	-2.04258	-1.50717
109154753	chr12:109154753:C:G	5.17031e-14	-0.0983783	-0.0734307	3.79218e-05	-1.81747	-0.441974	3.91844e-05	-1.78577	-0.422632
109155201	chr12:109155201:G:A	4.99632e-14	-3.15636e-10	-0.206041	0.000425117	-3.15636e-10	0.15739	0.000400916	-3.15636e-10	0.117077
109156387	chr12:109156387:G:A	3.68953e-14	-3.15636e-10	-0.509244	0.000180729	-3.15636e-10	-0.697974	0.000183197	-3.15636e-10	-0.666115
109156638	chr12:109156638:A:G	4.06058e-12	1.75821	2.43354	0.00021982	-1.6773	1.17513	0.000234375	-1.66033	1.24058
109156778	chr12:109156778:G:A	1.44742e-14	-3.15636e-10	-1.44496	9.06261e-05	-3.15636e-10	-1.38823	8.96419e-05	-3.15636e-10	-1.38085
109156811	chr12:109156811:T:C	1.41842e-14	-3.15636e-10	-1.4652	9.69178e-05	-3.15636e-10	-1.32111	9.48479e-05	-3.15636e-10	-1.3244
109156975	chr12:109156975:A:G	5.32969e-15	-1.341	-1.10303	1.5786e-05	-2.05238	-1.08347	1.49886e-05	-2.04389	-1.1255
109157016	chr12:109157016:G:A	5.51958e-15	-1.31847	-1.09055	1.60349e-05	-2.04885	-1.07136	1.52257e-05	-2.03977	-1.11392
109157305	chr12:109157305:A:C	4.90453e-15	-1.35248	-1.17469	1.46166e-05	-1.90669	-1.30613	1.40272e-05	-1.93247	-1.30321
109157581	chr12:109157581:C:T	2.08329e-14	-3.15636e-10	-1.08079	9.91777e-05	-3.15636e-10	-1.29806	0.000101494	-3.15636e-10	-1.25668
109157590	chr12:109157590:C:T	1.43835e-14	-0.509734	-0.941512	3.14767e-05	-1.20544	-1.24029	2.93587e-05	-1.25327	-1.24382
109157771	chr12:109157771:C:G	1.83781e-12	1.26214	2.13687	0.000147715	-1.8308	0.931111	0.000156322	-1.81758	0.992824
109157904	chr12:109157904:G:A	1.52476e-14	-3.15636e-10	-1.3929	0.000103257	-3.15636e-10	-1.25775	0.000102173	-3.15636e-10	-1.25001
109158046	chr12:109158046:C:T	5.13707e-15	-1.28789	-1.19296	1.26988e-05	-2.06058	-1.29289	1.23214e-05	-2.05567	-1.30967
109158218	chr12:109158218:G:A	1.69709e-15	-2.07346	-1.51496	1.03887e-05	-2.07148	-1.48278	1.01543e-05	-2.07008	-1.48871
109158391	chr12:109158391:A:G	1.41578e-14	-3.15636e-10	-1.46706	8.03393e-05	-3.15636e-10	-1.50872	7.87794e-05	-3.15636e-10	-1.51002
109158638	chr12:109158638:T:C	1.62109e-14	-3.15636e-10	-1.33165	0.000111841	-3.15636e-10	-1.17789	0.00011104	-3.15636e-10	-1.16679
109158701	chr12:109158701:C:T	5.38651e-15	-1.29636	-1.13707	1.53701e-05	-2.04361	-1.11894	1.46406e-05	-2.03361	-1.15926
109158910	chr12:109158910:G:A	2.74175e-12	1.46142	2.33761	0.000183906	-1.77307	1.09251	0.000195827	-1.75836	1.15892
109158997	chr12:109158997:A:G	4.83975e-14	-3.15636e-10	-0.237878	0.000103505	-3.15636e-10	-1.25535	0.000102805	-3.15636e-10	-1.24384
109159352	chr12:109159352:A:G	1.69982e-15	-2.07376	-1.51305	1.04826e-05	-2.07277	-1.47249	1.02614e-05	-2.07178	-1.47651
109159507	chr12:109159507:A:G	1.41077e-14	-3.15636e-10	-1.47061	7.99388e-05	-3.15636e-10	-1.51371	7.84504e-05	-3.15636e-10	-1.51421
109159700	chr12:109159700:G:A	1.36425e-14	-0.690699	-0.81344	2.7874e-05	-1.36548	-1.2018	2.6037e-05	-1.40769	-1.20947
109159718	chr12:109159718:C:T	1.55646e-14	-3.15636e-10	-1.37233	8.5958e-05	-3.15636e-10	-1.44112	8.55257e-05	-3.15636e-10	-1.42786
109159774	chr12:109159774:C:T	2.34498e-14	-3.15636e-10	-0.962465	0.000116168	-3.15636e-10	-1.13994	0.000116984	-3.15636e-10	-1.11464
109160101	chr12:109160101:A:G	1.37365e-14	-3.15636e-10	-1.49727	9.03318e-05	-3.15636e-10	-1.39148	8.84631e-05	-3.15636e-10	-1.39409
109160752	chr12:109160752:G:A	1.56118e-14	-3.15636e-10	-1.3693	8.45437e-05	-3.15636e-10	-1.45771	8.30079e-05	-3.15636e-10	-1.45774
109161084	chr12:109161084:C:T	2.62337e-15	-1.69962	-1.45324	1.00832e-05	-2.07167	-1.51244	9.94126e-06	-2.0732	-1.50678
109161367	chr12:109161367:AC:A	1.88437e-14	-3.15636e-10	-1.18115	0.000137262	-3.15636e-10	-0.973085	0.00013651	-3.15636e-10	-0.960276
109161639	chr12:109161639:G:A	2.59315e-15	-1.70596	-1.45849	1.01029e-05	-2.07124	-1.51091	9.96889e-06	-2.07297	-1.50423
109161735	chr12:109161735:GTGTA:G	1.6609e-14	-3.15636e-10	-1.30738	9.15081e-05	-3.15636e-10	-1.37855	9.02951e-05	-3.15636e-10	-1.37359
109161860	chr12:109161860:T:C	1.02794e-14	-0.648862	-1.13832	1.35844e-05	-2.02513	-1.26092	1.33036e-05	-2.01251	-1.27613
109161952	chr12:109161952:AC:A	5.81446e-15	-0.956774	-1.40021	1.28448e-05	-1.96586	-1.37618	1.24579e-05	-1.95282	-1.4015
109162062	chr12:109162062:T:C	3.20938e-14	-1.26802	0.61936	4.97915e-05	-1.88399	-0.103143	4.83478e-05	-1.89037	-0.107881
109162069	chr12:109162069:C:T	1.76828e-14	-3.15636e-10	-1.24474	9.18053e-05	-3.15636e-10	-1.3753	9.01516e-05	-3.15636e-10	-1.37518
109162409	chr12:109162409:A:G	2.53464e-14	-1.35061	0.465916	5.08289e-05	-1.88367	-0.0828438	4.95081e-05	-1.89122	-0.0833198
109162473	chr12:109162473:C:T	1.87681e-14	-3.15636e-10	-1.18517	0.000136597	-3.15636e-10	-0.977941	0.000135978	-3.15636e-10	-0.964185
109162605	chr12:109162605:AG:A	2.00735e-14	-3.15636e-10	-1.11793	0.00011076	-3.15636e-10	-1.18761	0.00010922	-3.15636e-10	-1.18331
109162644	chr12:109162644:C:G	4.19456e-13	-3.15636e-10	1.92163	0.000999019	-3.15636e-10	1.0118	0.000964086	-3.15636e-10	0.994506
109162756	chr12:109162756:A:C	2.0893e-14	-3.15636e-10	-1.07791	0.000165993	-3.15636e-10	-0.783029	0.000160013	-3.15636e-10	-0.801421
109162770	chr12:109162770:A:G	8.32133e-15	-1.39722	-0.601286	1.949e-05	-2.07041	-0.854661	1.87137e-05	-2.07283	-0.874584
109163009	chr12:109163009:C:T	4.77016e-15	-1.75107	-0.803874	1.74475e-05	-2.03703	-0.998748	1.6988e-05	-2.04726	-0.996909
109163162	chr12:109163162:T:C	3.17311e-13	-3.15636e-10	1.64256	0.000775807	-3.15636e-10	0.758929	0.000748385	-3.15636e-10	0.741243
109163244	chr12:109163244:A:G	1.80106e-14	-3.15636e-10	-1.22636	0.000129669	-3.15636e-10	-1.02999	0.000128926	-3.15636e-10	-1.01744
109163592	chr12:109163592:G:A	1.37122e-14	-0.721498	-0.777547	1.21593e-05	-2.07178	-1.3251	1.23303e-05	-2.0687	-1.29592
109163794	chr12:109163794:T:C	1.75878e-14	-1.42174	0.171618	4.06277e-05	-1.8516	-0.338929	3.94902e-05	-1.86132	-0.339304
109163955	chr12:109163955:A:G	1.96827e-15	-2.02339	-1.41678	1.26366e-05	-1.94023	-1.41814	1.23078e-05	-1.9648	-1.40164
109164055	chr12:109164055:T:C	8.94599e-15	-1.21529	-0.710829	2.36512e-05	-1.97425	-0.757314	2.4558e-05	-1.97411	-0.701523
109164162	chr12:109164162:T:C	3.24707e-14	-3.15636e-10	-0.63699	0.000151413	-3.15636e-10	-0.874962	0.000148099	-3.15636e-10	-0.878796
109164435	chr12:109164435:T:C	2.64803e-14	-3.15636e-10	-0.840926	0.000225915	-3.15636e-10	-0.474815	0.000217273	-3.15636e-10	-0.495519
109164916	chr12:109164916:T:G	1.60057e-14	-3.15636e-10	-1.34439	8.45623e-05	-3.15636e-10	-1.45749	8.29421e-05	-3.15636e-10	-1.45853
109164931	chr12:109164931:C:A	2.0452e-15	-1.90128	-1.50055	1.07159e-05	-2.07135	-1.45189	1.03284e-05	-2.06945	-1.47232
109165075	chr12:109165075:C:T	4.87292e-15	-1.73042	-0.803213	1.75802e-05	-2.0296	-0.998605	1.71043e-05	-2.04086	-0.996485
109165346	chr12:109165346:C:A	3.16941e-15	-1.53056	-1.43322	1.14336e-05	-2.07349	-1.38493	1.09732e-05	-2.07236	-1.40885
109165765	chr12:109165765:G:A	1.37531e-14	-3.15636e-10	-1.49606	8.44584e-05	-3.15636e-10	-1.45872	8.25283e-05	-3.15636e-10	-1.46353
109165820	chr12:109165820:T:C	1.45774e-14	-3.15636e-10	-1.43785	8.07139e-05	-3.15636e-10	-1.50406	7.94406e-05	-3.15636e-10	-1.50167
109165943	chr12:109165943:A:T	6.74697e-15	-1.91507	-0.293162	4.25777e-05	-2.07093	-0.0727155	4.08095e-05	-2.07319	-0.0945698
109166250	chr12:109166250:A:G	9.33246e-15	-0.662169	-1.22166	1.11304e-05	-2.06164	-1.42366	1.1063e-05	-2.06934	-1.40372
109166430	chr12:109166430:G:A	3.00113e-15	-1.53319	-1.48515	1.06857e-05	-2.07376	-1.45231	1.03281e-05	-2.07316	-1.46865
109166480	chr12:109166480:G:A	1.37499e-14	-3.15636e-10	-1.49629	8.0015e-05	-3.15636e-10	-1.51276	7.8539e-05	-3.15636e-10	-1.51308
109166615	chr12:109166615:A:G	2.12194e-15	-1.85249	-1.5125	1.0619e-05	-2.04657	-1.48576	1.03737e-05	-2.05014	-1.48726
109167088	chr12:109167088:T:A	3.72618e-14	-3.15636e-10	-0.49936	0.00033751	-3.15636e-10	-0.0733797	0.00031839	-3.15636e-10	-0.113398
109167089	chr12:109167089:C:G	3.71958e-14	-3.15636e-10	-0.501132	0.000336809	-3.15636e-10	-0.0754591	0.000317727	-3.15636e-10	-0.115483
109167501	chr12:109167501:A:T	3.14983e-13	-3.15636e-10	1.63519	0.000766569	-3.15636e-10	0.746949	0.000738811	-3.15636e-10	0.728367
109167514	chr12:109167514:A:G	1.39815e-14	-3.15636e-10	-1.47959	8.00832e-05	-3.15636e-10	-1.51191	7.85826e-05	-3.15636e-10	-1.51252
109167925	chr12:109167925:C:T	9.71474e-15	-0.548559	-1.29512	1.06126e-05	-2.07075	-1.46219	1.05491e-05	-2.07365	-1.44699
109168093	chr12:109168093:C:T	1.88033e-15	-2.05993	-1.42595	1.08714e-05	-2.01428	-1.49456	1.07563e-05	-2.02242	-1.47877
109168191	chr12:109168191:T:C	4.69846e-15	-1.80188	-0.768214	1.59813e-05	-2.02956	-1.09399	1.56294e-05	-2.03401	-1.09351
109168582	chr12:109168582:A:G	3.66695e-14	-3.15636e-10	-0.515382	0.000166364	-3.15636e-10	-0.780795	0.000162468	-3.15636e-10	-0.786193
109168658	chr12:109168658:A:T	3.47924e-15	-1.40307	-1.46744	1.10297e-05	-2.06405	-1.43034	1.06693e-05	-2.05965	-1.44966
109168823	chr12:109168823:A:G	1.06385e-14	-0.492692	-1.26015	1.07865e-05	-2.07259	-1.44409	1.07644e-05	-2.07369	-1.42674
109168848	chr12:109168848:A:G	3.86718e-15	-1.56664	-1.19816	1.5901e-05	-1.92384	-1.20475	1.52201e-05	-1.94645	-1.2076
109169246	chr12:109169246:A:G	2.65263e-15	-1.70682	-1.43495	1.12642e-05	-2.07235	-1.40099	1.13304e-05	-2.07239	-1.3768
109169446	chr12:109169446:T:C	1.96244e-15	-2.03403	-1.40911	1.11844e-05	-2.05712	-1.42334	1.11907e-05	-2.06122	-1.40037
109169527	chr12:109169527:T:C	2.48566e-15	-2.06438	-1.14241	1.6331e-05	-2.02479	-1.07712	1.66171e-05	-2.03197	-1.03428
109169614	chr12:109169614:G:C	5.9092e-14	-3.15636e-10	-0.0382325	0.000253858	-3.15636e-10	-0.358201	0.000245786	-3.15636e-10	-0.372215
109169704	chr12:109169704:C:T	2.15839e-15	-1.99413	-1.35383	1.23261e-05	-1.90655	-1.47671	1.17245e-05	-1.92492	-1.49007
109169917	chr12:109169917:G:A	1.70395e-14	-0.472418	-0.809372	1.53177e-05	-2.0356	-1.13036	1.47746e-05	-2.02953	-1.15424
109169938	chr12:109169938:T:C	2.5178e-14	-3.15636e-10	-0.891357	0.000212053	-3.15636e-10	-0.538139	0.000204086	-3.15636e-10	-0.558135
109170212	chr12:109170212:G:A	2.52905e-14	-3.15636e-10	-0.886897	0.000213292	-3.15636e-10	-0.532313	0.000205256	-3.15636e-10	-0.552417
109170326	chr12:109170326:A:G	1.65378e-14	-3.15636e-10	-1.31168	0.000112696	-3.15636e-10	-1.17028	0.000112372	-3.15636e-10	-1.15486
109170657	chr12:109170657:G:A	2.27161e-14	-3.15636e-10	-0.994255	0.000156402	-3.15636e-10	-0.842547	0.000153961	-3.15636e-10	-0.839976
109170660	chr12:109170660:A:G	2.27187e-14	-3.15636e-10	-0.994138	0.000156434	-3.15636e-10	-0.84234	0.000153993	-3.15636e-10	-0.839769
109170684	chr12:109170684:C:T	1.57438e-14	-3.15636e-10	-1.36088	0.000106025	-3.15636e-10	-1.2313	0.000105554	-3.15636e-10	-1.21746
109170710	chr12:109170710:G:C	2.80947e-15	-1.95511	-1.12922	1.55529e-05	-1.85567	-1.29506	1.43367e-05	-1.88928	-1.32457
109170798	chr12:109170798:T:A	1.36948e-14	-3.15636e-10	-1.50031	8.46601e-05	-3.15636e-10	-1.45633	8.24086e-05	-3.15636e-10	-1.46499
109170844	chr12:109170844:G:C	2.62024e-15	-1.78211	-1.37195	1.12317e-05	-1.99761	-1.47863	1.08009e-05	-2.01955	-1.4775
109171489	chr12:109171489:A:G	1.61462e-14	-3.15636e-10	-1.33564	0.000111523	-3.15636e-10	-1.18075	0.000110821	-3.15636e-10	-1.16876
109171601	chr12:109171601:C:T	9.86916e-15	-0.64934	-1.17857	1.48305e-05	-2.07071	-1.12757	1.4696e-05	-2.0736	-1.1155
109171723	chr12:109171723:T:C	1.22737e-14	-0.612757	-0.997113	1.09199e-05	-2.06448	-1.43991	1.08433e-05	-2.07096	-1.42217
109172092	chr12:109172092:A:T	3.6961e-15	-1.36522	-1.44483	1.11413e-05	-2.06011	-1.42421	1.07748e-05	-2.05495	-1.44451
109172201	chr12:109172201:C:T	1.65656e-14	-3.15636e-10	-1.31	0.000133788	-3.15636e-10	-0.998719	0.000131395	-3.15636e-10	-0.998469
109172997	chr12:109172997:C:T	8.08637e-15	-2.02715	-4.9349e-10	5.62837e-05	-1.86457	-4.9349e-10	5.42129e-05	-1.88376	-4.9349e-10
109173668	chr12:109173668:C:T	4.07807e-14	-3.15636e-10	-0.409118	0.000325843	-3.15636e-10	-0.108558	0.000302694	-3.15636e-10	-0.163953
109173783	chr12:109173783:A:G	1.62435e-14	-3.15636e-10	-1.32964	0.000112873	-3.15636e-10	-1.16871	0.000112008	-3.15636e-10	-1.1581
109173811	chr12:109173811:T:G	1.37151e-14	-3.15636e-10	-1.49883	8.48682e-05	-3.15636e-10	-1.45388	8.26198e-05	-3.15636e-10	-1.46243
109173915	chr12:109173915:A:G	3.21306e-15	-1.49759	-1.45251	1.08299e-05	-2.07324	-1.43942	1.04535e-05	-2.07187	-1.45787
109173981	chr12:109173981:G:T	7.76185e-15	-2.06811	-4.9349e-10	5.67552e-05	-1.85623	-4.9349e-10	5.69474e-05	-1.83455	-4.9349e-10
109174483	chr12:109174483:G:A	1.41667e-14	-3.15636e-10	-1.46644	0.000101015	-3.15636e-10	-1.27971	9.92801e-05	-3.15636e-10	-1.27873
109174756	chr12:109174756:A:G	4.41316e-15	-1.52369	-1.10904	1.46875e-05	-2.07377	-1.13421	1.38225e-05	-2.07339	-1.17699
109175421	chr12:109175421:T:C	2.59618e-15	-1.94798	-1.21531	1.22286e-05	-1.96596	-1.42524	1.15473e-05	-1.97986	-1.45036
109176410	chr12:109176410:C:T	1.74204e-14	-3.15636e-10	-1.25968	9.19102e-05	-3.15636e-10	-1.37416	8.92337e-05	-3.15636e-10	-1.38542
109176488	chr12:109176488:A:G	2.68186e-15	-1.77684	-1.35398	1.03007e-05	-2.06025	-1.50251	9.9893e-06	-2.06497	-1.51019
109176757	chr12:109176757:C:T	4.93386e-14	-0.448855	0.230235	3.2763e-05	-2.0721	-0.333572	3.28278e-05	-2.06777	-0.317628
109176778	chr12:109176778:A:G	5.04062e-14	-0.459781	0.262567	3.36341e-05	-2.07244	-0.306997	3.36788e-05	-2.06843	-0.291378
109176903	chr12:109176903:C:T	3.41623e-15	-1.42529	-1.4635	1.10954e-05	-2.06362	-1.42483	1.07303e-05	-2.05909	-1.44451
109177729	chr12:109177729:C:G	1.03404e-14	-1.78127	-4.9349e-10	8.14151e-05	-1.49541	-4.9349e-10	7.97848e-05	-1.49734	-4.9349e-10
109177934	chr12:109177934:T:C	1.25944e-14	-0.5389	-1.04517	1.06758e-05	-2.07365	-1.45334	1.06582e-05	-2.07311	-1.43724
109178178	chr12:109178178:C:T	4.22179e-15	-1.67051	-1.00656	1.4279e-05	-1.9504	-1.28578	1.3959e-05	-1.96312	-1.27743
109178418	chr12:109178418:T:G	8.42987e-15	-1.98555	-4.9349e-10	7.3018e-05	-1.60427	-4.9349e-10	7.24972e-05	-1.59313	-4.9349e-10
109178594	chr12:109178594:G:A	1.1221e-14	-1.69954	-4.9349e-10	4.82659e-05	-2.01825	-4.9349e-10	4.72511e-05	-2.0212	-4.9349e-10
109178725	chr12:109178725:A:G	2.62748e-15	-1.66072	-1.49058	1.10688e-05	-1.99919	-1.49166	1.06376e-05	-2.01449	-1.49779
109179083	chr12:109179083:G:A	2.16962e-14	-3.15636e-10	-1.04019	0.000147486	-3.15636e-10	-0.901239	0.000145282	-3.15636e-10	-0.898001
109179243	chr12:109179243:T:G	3.23096e-14	-3.15636e-10	-0.641964	0.000149708	-3.15636e-10	-0.886287	0.000146191	-3.15636e-10	-0.891763
109179738	chr12:109179738:G:A	1.37937e-14	-1.49312	-4.9349e-10	5.54209e-05	-1.88002	-4.9349e-10	5.40679e-05	-1.88643	-4.9349e-10
109179842	chr12:109179842:G:A	1.47315e-14	-3.15636e-10	-1.42734	8.38693e-05	-3.15636e-10	-1.46571	8.24164e-05	-3.15636e-10	-1.46489
109179923	chr12:109179923:A:G	3.02729e-15	-1.96735	-1.04231	1.38748e-05	-1.94822	-1.31668	1.29706e-05	-1.96294	-1.35105
109180060	chr12:109180060:T:C	3.09123e-15	-2.05843	-0.930326	1.17193e-05	-2.06948	-1.36425	1.15286e-05	-2.06918	-1.36266
109180158	chr12:109180158:G:C	4.70306e-14	-3.15636e-10	-0.266528	0.000239486	-3.15636e-10	-0.41648	0.00023918	-3.15636e-10	-0.399459
109180165	chr12:109180165:C:T	3.23096e-14	-3.15636e-10	-0.641964	0.000149708	-3.15636e-10	-0.886287	0.000146191	-3.15636e-10	-0.891763
109180295	chr12:109180295:A:G	2.11596e-14	-0.522439	-0.542796	1.68557e-05	-2.07371	-0.996576	1.69434e-05	-2.07177	-0.975024
109180446	chr12:109180446:A:G	1.68871e-14	-3.15636e-10	-1.29078	0.000111064	-3.15636e-10	-1.18486	0.000107307	-3.15636e-10	-1.20098
109180786	chr12:109180786:G:T	7.73711e-15	-2.0713	-4.9349e-10	6.68738e-05	-1.69217	-4.9349e-10	6.41121e-05	-1.71604	-4.9349e-10
109181136	chr12:109181136:C:T	2.15423e-14	-3.15636e-10	-1.04731	0.000105263	-3.15636e-10	-1.23851	0.000102819	-3.15636e-10	-1.2437
109181357	chr12:109181357:A:G	2.39317e-14	-3.15636e-10	-0.942125	0.000164956	-3.15636e-10	-0.789293	0.000162773	-3.15636e-10	-0.78432
109181550	chr12:109181550:A:G	5.48516e-14	-0.112696	-4.9349e-10	7.20428e-05	-1.61772	-4.9349e-10	7.15781e-05	-1.60589	-4.9349e-10
109181638	chr12:109181638:G:A	1.96052e-14	-3.15636e-10	-1.14153	0.000104784	-3.15636e-10	-1.24307	0.000103643	-3.15636e-10	-1.23572
109181997	chr12:109181997:C:T	1.82478e-14	-3.15636e-10	-1.21328	8.52983e-05	-3.15636e-10	-1.44882	8.20499e-05	-3.15636e-10	-1.46935
109182133	chr12:109182133:G:A	2.82677e-14	-3.15636e-10	-0.775608	0.000131817	-3.15636e-10	-1.01356	0.000128643	-3.15636e-10	-1.01964
109182243	chr12:109182243:A:T	2.93298e-15	-2.06814	-0.973168	1.1406e-05	-2.07377	-1.38707	1.12127e-05	-2.07377	-1.38585
109182359	chr12:109182359:A:C	3.58836e-14	-3.15636e-10	-0.537046	0.000273145	-3.15636e-10	-0.284972	0.000266474	-3.15636e-10	-0.291399
109182641	chr12:109182641:G:A	9.7486e-14	-3.15636e-10	0.462382	0.000134794	-3.15636e-10	-0.991229	0.000133159	-3.15636e-10	-0.985128
109183804	chr12:109183804:T:C	5.4965e-15	-1.37105	-1.04216	0.000306709	0.329647	-0.498721	0.00030608	0.387972	-0.540801
109184119	chr12:109184119:C:G	3.49073e-15	-1.467	-1.40022	1.19279e-05	-2.07044	-1.34565	1.14246e-05	-2.06765	-1.37326
109184241	chr12:109184241:C:T	1.3609e-14	-3.15636e-10	-1.5066	8.00569e-05	-3.15636e-10	-1.51224	7.87182e-05	-3.15636e-10	-1.5108
109184435	chr12:109184435:C:G	2.18078e-15	-1.83343	-1.50421	1.24012e-05	-1.92406	-1.45312	1.23732e-05	-1.90331	-1.45784
109184558	chr12:109184558:A:G	1.76715e-15	-2.05634	-1.49162	1.73797e-05	-1.76551	-1.27417	1.66334e-05	-1.76626	-1.29901
109185170	chr12:109185170:A:G	2.58566e-15	-1.6793	-1.48805	1.10508e-05	-2.00913	-1.48334	1.06139e-05	-2.02318	-1.49133
109185281	chr12:109185281:C:T	2.30614e-15	-1.99574	-1.28601	1.24466e-05	-1.91361	-1.45992	1.17826e-05	-1.93085	-1.4792
109185363	chr12:109185363:A:G	1.20675e-14	-1.62681	-4.9349e-10	5.09225e-05	-1.96467	-4.9349e-10	4.97803e-05	-1.96906	-4.9349e-10
109185531	chr12:109185531:G:A	2.65175e-15	-1.62681	-1.5153	1.09812e-05	-1.98361	-1.51518	1.06136e-05	-2.00041	-1.51413
109185711	chr12:109185711:G:A	1.4705e-14	-0.73832	-0.690822	1.27171e-05	-2.07191	-1.28011	1.29296e-05	-2.06896	-1.2482
109186491	chr12:109186491:T:C	2.84531e-15	-2.06845	-1.00321	1.1268e-05	-2.07375	-1.39926	1.10662e-05	-2.07377	-1.39901
109186813	chr12:109186813:C:T	2.21213e-14	-3.15636e-10	-1.02079	0.00015008	-3.15636e-10	-0.883806	0.000148152	-3.15636e-10	-0.878438
109187196	chr12:109187196:G:A	1.64281e-14	-3.15636e-10	-1.31833	0.000124018	-3.15636e-10	-1.07455	0.00011942	-3.15636e-10	-1.09403
109188847	chr12:109188847:T:C	1.81353e-14	-3.15636e-10	-1.21947	0.000126326	-3.15636e-10	-1.05611	0.000116087	-3.15636e-10	-1.12234
109188972	chr12:109188972:T:C	3.86737e-15	-1.67018	-1.09457	2.80432e-05	-1.30912	-1.25211	2.77297e-05	-1.28652	-1.26765
109189397	chr12:109189397:A:G	2.60963e-14	-3.15636e-10	-0.855534	0.000220524	-3.15636e-10	-0.498968	0.00021169	-3.15636e-10	-0.521551
109189435	chr12:109189435:C:T	2.068e-14	-3.15636e-10	-1.08816	0.000153477	-3.15636e-10	-0.861423	0.0001535	-3.15636e-10	-0.842975
109189780	chr12:109189780:G:A	5.80269e-14	-3.15636e-10	-0.0564207	0.000272976	-3.15636e-10	-0.285591	0.000275415	-3.15636e-10	-0.258395
109189870	chr12:109189870:G:A	1.69591e-15	-2.07373	-1.51538	1.75183e-05	-1.53606	-1.49567	1.80245e-05	-1.482	-1.50294
109189931	chr12:109189931:C:T	2.01586e-14	-3.15636e-10	-1.1137	0.000148474	-3.15636e-10	-0.894563	0.000148444	-3.15636e-10	-0.87647
109190397	chr12:109190397:G:A	7.87993e-15	-2.05301	-4.9349e-10	6.34366e-05	-1.74493	-4.9349e-10	6.10423e-05	-1.76511	-4.9349e-10
109190595	chr12:109190595:A:G	1.7908e-15	-2.04797	-1.4867	1.20493e-05	-1.89059	-1.51538	1.15072e-05	-1.91832	-1.51538
109190654	chr12:109190654:G:A	1.01155e-13	1.35336	-0.854033	3.78895e-05	-0.922799	-1.3375	3.89617e-05	-0.901425	-1.31267
109190989	chr12:109190989:G:A	1.3174e-14	-1.0872	-0.451881	1.47868e-05	-2.06324	-1.138	1.51012e-05	-2.06777	-1.09413
109191165	chr12:109191165:C:T	2.01091e-15	-1.92468	-1.49406	2.91349e-05	-1.04109	-1.48195	2.79415e-05	-1.05642	-1.49014
109192190	chr12:109192190:C:T	1.95735e-15	-1.94117	-1.50457	3.03358e-05	-0.973124	-1.50952	2.95145e-05	-0.988035	-1.50376
109192336	chr12:109192336:T:A	2.33697e-14	-3.15636e-10	-0.965888	0.000115071	-3.15636e-10	-1.14942	0.000111084	-3.15636e-10	-1.16639
109192671	chr12:109192671:A:G	2.35755e-14	-3.15636e-10	-0.957119	0.000194587	-3.15636e-10	-0.624093	0.00018709	-3.15636e-10	-0.645084
109192746	chr12:109192746:G:T	7.18067e-14	1.62703	-1.47038	3.4415e-05	-0.861613	-1.49487	3.42797e-05	-0.838234	-1.50389
109192877	chr12:109192877:G:A	2.99906e-14	-3.15636e-10	-0.716442	0.000142019	-3.15636e-10	-0.939017	0.000136281	-3.15636e-10	-0.961953
109193016	chr12:109193016:T:C	1.23978e-14	-1.03304	-0.566768	1.41988e-05	-2.02034	-1.22148	1.41923e-05	-2.03551	-1.18847
109193480	chr12:109193480:G:A	1.76168e-15	-2.04192	-1.50914	1.61546e-05	-1.89578	-1.21699	1.55378e-05	-1.91304	-1.22036
109194016	chr12:109194016:G:T	2.13226e-15	-1.85284	-1.5073	3.45251e-05	-0.854941	-1.49835	3.31362e-05	-0.871623	-1.50443
109194054	chr12:109194054:G:C	2.69913e-14	-3.15636e-10	-0.821812	0.000229927	-3.15636e-10	-0.457214	0.000220704	-3.15636e-10	-0.479851
109194100	chr12:109194100:A:C	1.48451e-14	-1.12304	-0.296614	1.69769e-05	-1.98958	-1.07354	1.70369e-05	-2.00909	-1.0322
109194192	chr12:109194192:G:T	2.24809e-14	-1.00466	-4.9349e-10	5.53199e-05	-1.88184	-4.9349e-10	5.48578e-05	-1.87193	-4.9349e-10
109194446	chr12:109194446:CTTGGCCTCCCAAAGTGCTGGGATTACAGGCATGAGCCACCCCCCAACCTCTGCCTCTGTGTGTGCATGTGTGTGTGTGTGTGTGTGTGTGTGTGTGTGTGTGTTTACA:C	6.76686e-14	-3.15636e-10	0.0972948	0.000350562	-3.15636e-10	-0.0354362	0.000353174	-3.15636e-10	-0.00971448
109194715	chr12:109194715:T:C	2.08856e-14	-3.15636e-10	-1.07827	0.000174456	-3.15636e-10	-0.733304	0.000164764	-3.15636e-10	-0.772162
109194787	chr12:109194787:A:C	1.50932e-14	-3.15636e-10	-1.40308	9.65299e-05	-3.15636e-10	-1.32512	9.34755e-05	-3.15636e-10	-1.33898
109194841	chr12:109194841:A:G	7.79128e-15	-2.06432	-4.9349e-10	5.96202e-05	-1.80698	-4.9349e-10	5.65682e-05	-1.84123	-4.9349e-10
109194947	chr12:109194947:A:T	2.29264e-15	-1.87559	-1.41204	5.71329e-05	-0.344633	-1.50496	5.42389e-05	-0.380483	-1.50279
109194953	chr12:109194953:A:G	2.23654e-15	-1.88371	-1.42869	5.54985e-05	-0.368829	-1.50979	5.2667e-05	-0.4045	-1.50819
109195511	chr12:109195511:T:C	1.80447e-15	-2.02652	-1.50054	2.02653e-05	-1.47112	-1.41495	1.93192e-05	-1.48922	-1.42636
109195908	chr12:109195908:G:A	2.71102e-15	-1.73434	-1.38567	1.82284e-05	-1.53083	-1.46116	1.82447e-05	-1.50899	-1.46381
109195987	chr12:109195987:T:C	2.11812e-15	-1.8593	-1.50749	3.52982e-05	-0.831752	-1.49939	3.39105e-05	-0.847913	-1.50504
109196034	chr12:109196034:A:G	5.6834e-14	-3.15636e-10	-0.0771931	0.000275587	-3.15636e-10	-0.276072	0.000273986	-3.15636e-10	-0.263599
109196350	chr12:109196350:A:G	4.18149e-15	-1.2117	-1.47496	1.19101e-05	-1.91752	-1.50006	1.15473e-05	-1.93504	-1.49519
109196451	chr12:109196451:C:T	1.8555e-13	2.49233	-1.38633	5.84348e-05	-0.312693	-1.51437	5.92241e-05	-0.284054	-1.51129
109197029	chr12:109197029:A:G	6.02486e-14	-0.0188478	-4.9349e-10	7.89302e-05	-1.52641	-4.9349e-10	7.84252e-05	-1.51453	-4.9349e-10
109197226	chr12:109197226:A:G	2.063e-15	-1.98512	-1.40804	2.35682e-05	-1.33681	-1.39827	2.26496e-05	-1.367	-1.38953
109197249	chr12:109197249:G:A	1.83834e-15	-2.00485	-1.50361	1.3329e-05	-1.96787	-1.33717	1.29102e-05	-1.98086	-1.3378
109197271	chr12:109197271:T:C	2.04641e-15	-2.03921	-1.36203	1.87036e-05	-1.4534	-1.51286	1.80584e-05	-1.47156	-1.5115
109197401	chr12:109197401:G:A	2.03598e-14	-3.15636e-10	-1.10376	0.000161312	-3.15636e-10	-0.811636	0.000155437	-3.15636e-10	-0.830436
109197441	chr12:109197441:C:T	2.06099e-15	-1.87876	-1.51538	3.33396e-05	-0.874471	-1.51376	3.21812e-05	-0.890112	-1.51518
109197472	chr12:109197472:T:C	3.25882e-15	-1.69804	-1.23792	2.13054e-05	-1.46123	-1.37478	2.13037e-05	-1.43883	-1.37896
109197525	chr12:109197525:C:T	2.1555e-15	-2.04624	-1.30306	1.22162e-05	-1.90418	-1.48804	1.17906e-05	-1.92048	-1.4889
109197863	chr12:109197863:A:G	2.43367e-14	-3.15636e-10	-0.925343	0.000122305	-3.15636e-10	-1.08846	0.000120701	-3.15636e-10	-1.08336
109198044	chr12:109198044:T:C	2.11363e-15	-2.02871	-1.34021	1.80084e-05	-1.49465	-1.50948	1.74068e-05	-1.5123	-1.50751
109198354	chr12:109198354:G:T	1.35245e-14	-3.15636e-10	-1.51283	8.2271e-05	-3.15636e-10	-1.48496	7.99103e-05	-3.15636e-10	-1.49577
109198565	chr12:109198565:G:A	1.35209e-14	-3.15636e-10	-1.51309	8.53683e-05	-3.15636e-10	-1.448	8.36442e-05	-3.15636e-10	-1.4501
109198711	chr12:109198711:C:A	2.05416e-14	-1.09488	-4.9349e-10	6.7612e-05	-1.68119	-4.9349e-10	6.64136e-05	-1.68077	-4.9349e-10
109198777	chr12:109198777:C:T	1.81265e-13	2.06781	-0.985177	5.71788e-05	-0.504349	-1.34444	5.93073e-05	-0.47798	-1.31596
109198822	chr12:109198822:C:T	2.91167e-14	-3.15636e-10	-0.746014	0.000138427	-3.15636e-10	-0.964635	0.000132898	-3.15636e-10	-0.987096
109199744	chr12:109199744:T:C	1.7313e-15	-2.05313	-1.51532	2.41238e-05	-1.22395	-1.48782	2.50579e-05	-1.1586	-1.49689
109199840	chr12:109199840:C:T	2.15716e-15	-1.83562	-1.51291	4.08213e-05	-0.671142	-1.51463	3.95044e-05	-0.687439	-1.51282
109200004	chr12:109200004:C:T	4.79284e-14	-3.15636e-10	-0.247619	0.000235503	-3.15636e-10	-0.433251	0.000234134	-3.15636e-10	-0.42078
109200720	chr12:109200720:A:G	7.72392e-15	-2.073	-4.9349e-10	6.92564e-05	-1.65716	-4.9349e-10	6.69437e-05	-1.67282	-4.9349e-10
109201065	chr12:109201065:G:A	1.80948e-14	-3.15636e-10	-1.2217	0.000124425	-3.15636e-10	-1.07127	0.000119654	-3.15636e-10	-1.09207
109201804	chr12:109201804:T:C	4.3472e-15	-1.94651	-0.701281	4.43948e-05	-0.917602	-1.18425	4.31723e-05	-0.935144	-1.17633
109201840	chr12:109201840:AC:A	1.03588e-13	-3.15636e-10	0.523094	0.000636368	-3.15636e-10	0.560803	0.000634406	-3.15636e-10	0.576014
109201987	chr12:109201987:C:T	9.27905e-14	0.413017	-4.9349e-10	0.000104791	-1.24301	-4.9349e-10	0.000104294	-1.22946	-4.9349e-10
109202945	chr12:109202945:G:A	1.79636e-15	-2.01899	-1.51257	2.73085e-05	-1.07486	-1.51292	2.57785e-05	-1.11247	-1.51466
109203150	chr12:109203150:C:T	1.38744e-14	-3.15636e-10	-1.48728	8.83613e-05	-3.15636e-10	-1.41354	8.71716e-05	-3.15636e-10	-1.4088
109203357	chr12:109203357:A:G	2.36324e-15	-2.01807	-1.23922	3.29301e-05	-1.09905	-1.30154	3.18211e-05	-1.13628	-1.28027
109203458	chr12:109203458:G:A	2.35888e-15	-2.03583	-1.22331	2.99018e-05	-1.44963	-1.04742	2.91441e-05	-1.46955	-1.03487
109203538	chr12:109203538:A:G	2.39063e-14	-3.15636e-10	-0.943186	0.000114989	-3.15636e-10	-1.15014	0.000119201	-3.15636e-10	-1.09586
109203556	chr12:109203556:TGCTC:T	5.2586e-14	-3.15636e-10	-0.154877	0.000393084	-3.15636e-10	0.0790488	0.000374128	-3.15636e-10	0.0479232
109203783	chr12:109203783:C:T	1.35063e-14	-3.15636e-10	-1.51417	8.18307e-05	-3.15636e-10	-1.49032	7.95635e-05	-3.15636e-10	-1.50012
109203814	chr12:109203814:G:A	2.21987e-14	-3.15636e-10	-1.0173	0.000179803	-3.15636e-10	-0.703114	0.000172907	-3.15636e-10	-0.723923
109204160	chr12:109204160:T:A	1.58015e-14	-1.18668	-0.17054	1.86251e-05	-1.97094	-0.999528	1.87245e-05	-1.99284	-0.954004
109204173	chr12:109204173:G:A	1.09736e-14	-1.20685	-0.514987	1.54037e-05	-1.95929	-1.20108	1.53507e-05	-1.98245	-1.16307
109204222	chr12:109204222:C:T	3.26779e-15	-1.80313	-1.13009	1.12069e-05	-2.06031	-1.41813	1.09644e-05	-2.06478	-1.41724
109204457	chr12:109204457:T:C	2.09165e-13	1.78084	-0.555046	6.26098e-05	-0.672303	-1.08575	6.62135e-05	-0.646741	-1.03705
109204551	chr12:109204551:A:G	1.39251e-14	-3.15636e-10	-1.48363	8.85805e-05	-3.15636e-10	-1.41106	8.73973e-05	-3.15636e-10	-1.40621
109204768	chr12:109204768:C:T	4.00348e-15	-1.90677	-0.823391	1.253e-05	-2.03272	-1.33413	1.21874e-05	-2.04044	-1.33583
109204995	chr12:109204995:A:G	1.35009e-14	-3.15636e-10	-1.51457	8.15498e-05	-3.15636e-10	-1.49376	8.02243e-05	-3.15636e-10	-1.49185
109205347	chr12:109205347:A:G	7.23728e-14	-3.15636e-10	0.164504	0.00019392	-3.15636e-10	-0.627527	0.000187544	-3.15636e-10	-0.64266
109205840	chr12:109205840:G:A	6.81801e-15	-0.690169	-1.50759	1.44483e-05	-1.74266	-1.48174	1.40729e-05	-1.74355	-1.48888
109205973	chr12:109205973:G:A	5.46719e-15	-1.43245	-0.986116	1.23043e-05	-2.0308	-1.35422	1.25937e-05	-2.02458	-1.3189
109206105	chr12:109206105:A:G	1.81223e-14	-3.15636e-10	-1.22018	9.19807e-05	-3.15636e-10	-1.3734	9.24575e-05	-3.15636e-10	-1.34993
109206111	chr12:109206111:T:C	1.76989e-14	-3.15636e-10	-1.24383	0.000107963	-3.15636e-10	-1.21319	0.000106815	-3.15636e-10	-1.20557
109206603	chr12:109206603:C:A	1.74556e-15	-2.04551	-1.51474	1.59238e-05	-1.61197	-1.51519	1.62683e-05	-1.57271	-1.51475
109206811	chr12:109206811:C:T	1.25309e-14	-1.7573	0.168177	2.16418e-05	-2.07102	-0.749326	2.33796e-05	-2.07241	-0.652398
109207458	chr12:109207458:A:G	1.35417e-14	-3.15636e-10	-1.51156	7.98716e-05	-3.15636e-10	-1.51455	7.83894e-05	-3.15636e-10	-1.51499
109208917	chr12:109208917:A:C	2.1175e-15	-1.85213	-1.51496	1.11753e-05	-2.06282	-1.41845	1.08786e-05	-2.05475	-1.43513
109209475	chr12:109209475:A:G	2.6213e-15	-2.00189	-1.15177	1.41166e-05	-2.00373	-1.24389	1.4142e-05	-2.01431	-1.21321
109209739	chr12:109209739:T:C	1.48939e-14	-3.15636e-10	-1.41637	8.4102e-05	-3.15636e-10	-1.46294	8.26421e-05	-3.15636e-10	-1.46216
109209819	chr12:109209819:ATG:A	1.82581e-14	-3.15636e-10	-1.21272	9.13267e-05	-3.15636e-10	-1.38053	8.85032e-05	-3.15636e-10	-1.39364
109210392	chr12:109210392:T:C	1.49825e-14	-3.15636e-10	-1.41044	8.38568e-05	-3.15636e-10	-1.46586	8.29246e-05	-3.15636e-10	-1.45874
109210408	chr12:109210408:C:CAT	1.47539e-14	-3.15636e-10	-1.42582	9.60848e-05	-3.15636e-10	-1.32974	9.43804e-05	-3.15636e-10	-1.32934
109210427	chr12:109210427:ATATACACGCACATACATG:A	5.51337e-15	-1.61312	-0.797034	1.32225e-05	-2.06276	-1.25029	1.38437e-05	-2.05924	-1.1896
109210496	chr12:109210496:T:C	1.03056e-13	-3.15636e-10	0.517949	0.000900727	-3.15636e-10	0.908228	0.000878083	-3.15636e-10	0.901066
109210564	chr12:109210564:C:T	3.78595e-15	-2.0142	-0.771836	3.11435e-05	-1.70252	-0.753851	3.24614e-05	-1.66433	-0.732289
109210800	chr12:109210800:A:G	1.44428e-14	-3.15636e-10	-1.44713	8.32322e-05	-3.15636e-10	-1.47334	8.21938e-05	-3.15636e-10	-1.4676
109210847	chr12:109210847:G:A	6.60211e-15	-1.65362	-0.576321	1.46829e-05	-2.07047	-1.13782	1.55846e-05	-2.0684	-1.06199
109211014	chr12:109211014:G:T	7.17418e-15	-1.60257	-0.544268	1.50051e-05	-2.06452	-1.12207	1.59689e-05	-2.06124	-1.0448
109211334	chr12:109211334:T:C	1.00561e-13	-3.15636e-10	0.493437	0.000879931	-3.15636e-10	0.884869	0.000857634	-3.15636e-10	0.877502
109211605	chr12:109211605:G:A	6.63994e-15	-1.62439	-0.599838	1.45133e-05	-2.06729	-1.15262	1.53951e-05	-2.0645	-1.07812
109211692	chr12:109211692:C:T	2.53995e-15	-1.98967	-1.19551	1.36617e-05	-2.01376	-1.26662	1.36728e-05	-2.02376	-1.23751
109212360	chr12:109212360:C:T	5.0388e-15	-2.05201	-0.44815	4.59862e-05	-1.59943	-0.4672	4.82907e-05	-1.55899	-0.440445
109212599	chr12:109212599:C:T	6.00054e-14	-3.15636e-10	-0.0228928	0.000504345	-3.15636e-10	0.328286	0.000498006	-3.15636e-10	0.333938
109212741	chr12:109212741:T:C	2.08921e-15	-1.88468	-1.49586	1.40043e-05	-1.74343	-1.51217	1.33715e-05	-1.77414	-1.50941
109213070	chr12:109213070:A:G	2.21013e-14	-3.15636e-10	-1.02169	0.000121937	-3.15636e-10	-1.09147	0.000118481	-3.15636e-10	-1.10192
109213366	chr12:109213366:T:C	1.51011e-14	-3.15636e-10	-1.40256	9.40488e-05	-3.15636e-10	-1.35116	9.18049e-05	-3.15636e-10	-1.35701
109213419	chr12:109213419:C:T	2.61695e-15	-2.00529	-1.15003	1.07732e-05	-2.0737	-1.44421	1.07735e-05	-2.07355	-1.42603
109214510	chr12:109214510:C:T	2.91353e-15	-1.95778	-1.09018	1.69379e-05	-1.8337	-1.23172	1.67254e-05	-1.8599	-1.19984
109214544	chr12:109214544:A:G	3.20269e-14	-0.650751	-4.9349e-10	0.000205847	-0.567843	-4.9349e-10	0.000203484	-0.56109	-4.9349e-10
109214595	chr12:109214595:C:A	2.39731e-15	-1.72761	-1.51536	1.12178e-05	-2.07342	-1.40406	1.08403e-05	-2.07103	-1.42237
109214726	chr12:109214726:C:CA	1.74291e-14	-3.15636e-10	-1.25918	8.8161e-05	-3.15636e-10	-1.41581	8.55444e-05	-3.15636e-10	-1.42764
109214871	chr12:109214871:A:G	2.99852e-15	-1.70089	-1.31832	1.00907e-05	-2.07254	-1.51083	9.93673e-06	-2.07377	-1.50667
109215266	chr12:109215266:G:A	4.72068e-15	-2.05443	-0.51094	4.36347e-05	-1.58848	-0.530643	4.58101e-05	-1.54765	-0.504517
109215335	chr12:109215335:G:A	7.17795e-14	-3.15636e-10	0.156272	0.000307345	-3.15636e-10	-0.167006	0.000292511	-3.15636e-10	-0.198173
109215477	chr12:109215477:T:A	1.35039e-14	-3.15636e-10	-1.51435	8.07103e-05	-3.15636e-10	-1.50411	7.92872e-05	-3.15636e-10	-1.5036
109215566	chr12:109215566:A:G	9.70974e-14	-3.15636e-10	0.458388	0.00084193	-3.15636e-10	0.840722	0.000820631	-3.15636e-10	0.833398
109215639	chr12:109215639:C:T	9.70477e-14	-3.15636e-10	0.457875	0.000841626	-3.15636e-10	0.840361	0.000820366	-3.15636e-10	0.833076
109215644	chr12:109215644:A:G	4.82983e-15	-2.04841	-0.494107	4.32507e-05	-1.61343	-0.51453	4.53681e-05	-1.57368	-0.488183
109215682	chr12:109215682:G:A	1.78353e-14	-3.15636e-10	-1.23615	0.000103505	-3.15636e-10	-1.25535	0.000103746	-3.15636e-10	-1.23473
109215697	chr12:109215697:G:A	2.00785e-15	-1.98739	-1.43287	1.65645e-05	-1.73302	-1.35469	1.69108e-05	-1.7015	-1.34722
109216011	chr12:109216011:C:T	3.78873e-15	-1.6686	-1.1167	1.48353e-05	-1.77515	-1.42281	1.44751e-05	-1.79701	-1.40724
109216367	chr12:109216367:G:A	7.91995e-14	-3.15636e-10	0.254643	0.000672443	-3.15636e-10	0.615943	0.000653263	-3.15636e-10	0.605304
109216481	chr12:109216481:A:G	1.60545e-14	-3.15636e-10	-1.34134	8.09798e-05	-3.15636e-10	-1.50078	7.95664e-05	-3.15636e-10	-1.50008
109217078	chr12:109217078:T:G	4.3753e-15	-2.06767	-0.573681	4.47491e-05	-1.50024	-0.593668	4.71023e-05	-1.45577	-0.568585
109217349	chr12:109217349:T:G	2.59603e-15	-2.00832	-1.15502	1.35924e-05	-2.06553	-1.21994	1.37498e-05	-2.06813	-1.18753
109217382	chr12:109217382:A:G	7.97827e-14	-3.15636e-10	0.26198	0.000678201	-3.15636e-10	0.624469	0.000662403	-3.15636e-10	0.619198
109217601	chr12:109217601:C:T	1.90491e-14	-3.15636e-10	-1.17031	0.000107226	-3.15636e-10	-1.22004	0.000106516	-3.15636e-10	-1.20838
109217616	chr12:109217616:T:C	1.37958e-14	-3.15636e-10	-1.49297	8.01117e-05	-3.15636e-10	-1.51155	7.86825e-05	-3.15636e-10	-1.51125
109217715	chr12:109217715:G:C	2.08651e-15	-2.05044	-1.33139	1.38814e-05	-1.90637	-1.35806	1.33833e-05	-1.92041	-1.36226
109218236	chr12:109218236:C:G	2.62643e-14	-3.15636e-10	-0.849115	0.000138468	-3.15636e-10	-0.964337	0.000134634	-3.15636e-10	-0.974113
109218262	chr12:109218262:T:C	2.73417e-15	-1.60031	-1.51118	1.1912e-05	-2.07299	-1.34444	1.14395e-05	-2.07049	-1.36912
109218263	chr12:109218263:G:A	5.23358e-15	-2.04942	-0.412812	4.77058e-05	-1.59922	-0.4307	5.01948e-05	-1.55842	-0.402347
109218331	chr12:109218331:A:G	2.08634e-15	-2.02071	-1.3612	1.5725e-05	-1.77193	-1.3678	1.5086e-05	-1.79324	-1.36967
109218716	chr12:109218716:T:C	2.26628e-15	-1.80145	-1.49774	1.2914e-05	-2.03846	-1.2982	1.25085e-05	-2.02645	-1.32381
109218723	chr12:109218723:G:C	7.80485e-15	-2.06258	-4.9349e-10	6.11449e-05	-1.78173	-4.9349e-10	5.9169e-05	-1.79628	-4.9349e-10
109218739	chr12:109218739:C:T	2.47587e-15	-2.06254	-1.1482	2.35685e-05	-1.56489	-1.17017	2.45075e-05	-1.52317	-1.15453
109218740	chr12:109218740:G:A	1.85871e-15	-1.9857	-1.51174	1.3978e-05	-1.74735	-1.51014	1.34406e-05	-1.76793	-1.51046
109218859	chr12:109218859:C:T	2.2003e-15	-2.06143	-1.2673	1.42024e-05	-1.93721	-1.30435	1.36901e-05	-1.9501	-1.3099
109219005	chr12:109219005:G:A	2.24616e-15	-2.02351	-1.2846	1.20245e-05	-2.07038	-1.33765	1.21028e-05	-2.07189	-1.31135
109219019	chr12:109219019:G:A	6.97151e-14	-3.15636e-10	0.12709	0.000323527	-3.15636e-10	-0.115694	0.000314068	-3.15636e-10	-0.127067
109219062	chr12:109219062:C:T	1.39255e-14	-3.15636e-10	-1.48361	8.67024e-05	-3.15636e-10	-1.43249	8.5345e-05	-3.15636e-10	-1.42997
109219416	chr12:109219416:A:T	1.92077e-14	-3.15636e-10	-1.16202	0.000105167	-3.15636e-10	-1.23942	0.000104562	-3.15636e-10	-1.22689
109219678	chr12:109219678:T:C	1.91705e-14	-3.15636e-10	-1.16395	0.000115175	-3.15636e-10	-1.14853	0.000112379	-3.15636e-10	-1.1548
109220265	chr12:109220265:G:A	2.42766e-15	-2.01557	-1.21483	1.28361e-05	-2.06806	-1.27466	1.29589e-05	-2.07008	-1.24481
109220575	chr12:109220575:A:G	1.85401e-15	-1.99773	-1.50225	1.37578e-05	-1.77304	-1.50033	1.32392e-05	-1.79261	-1.50089
109221193	chr12:109221193:T:C	1.37884e-14	-3.15636e-10	-1.4935	8.0094e-05	-3.15636e-10	-1.51177	7.86646e-05	-3.15636e-10	-1.51148
109221345	chr12:109221345:G:T	2.76816e-15	-2.06643	-1.03272	2.70498e-05	-1.53941	-1.05788	2.82188e-05	-1.49662	-1.04007
109221372	chr12:109221372:A:G	3.92684e-15	-1.48171	-1.26778	1.40491e-05	-1.76766	-1.48476	1.39734e-05	-1.77159	-1.46793
109221645	chr12:109221645:G:A	1.49188e-14	-3.15636e-10	-1.41471	8.41246e-05	-3.15636e-10	-1.46268	8.27097e-05	-3.15636e-10	-1.46134
109221694	chr12:109221694:T:G	8.5725e-15	-1.96877	-4.9349e-10	8.20489e-05	-1.48766	-4.9349e-10	7.80186e-05	-1.51973	-4.9349e-10
109221696	chr12:109221696:C:A	8.889e-14	-3.15636e-10	0.370072	0.000764855	-3.15636e-10	0.744711	0.000746649	-3.15636e-10	0.73892
109221936	chr12:109221936:A:G	3.81112e-15	-1.51817	-1.26123	1.37243e-05	-1.79359	-1.48222	1.36605e-05	-1.79737	-1.4648
109222667	chr12:109222667:C:T	1.58105e-14	-3.15636e-10	-1.35665	8.6056e-05	-3.15636e-10	-1.43998	8.4372e-05	-3.15636e-10	-1.44144
109222685	chr12:109222685:C:T	3.4433e-14	-3.15636e-10	-0.578312	0.000105916	-3.15636e-10	-1.23233	0.000104638	-3.15636e-10	-1.22617
109222773	chr12:109222773:C:T	5.18204e-15	-1.31757	-1.15456	7.86673e-05	-0.716247	-0.813501	7.90162e-05	-0.658573	-0.848449
109222889	chr12:109222889:C:G	2.52644e-14	-3.15636e-10	-0.887931	0.000144729	-3.15636e-10	-0.920109	0.000146318	-3.15636e-10	-0.890896
109223535	chr12:109223535:T:C	2.568e-15	-2.05456	-1.11964	2.34862e-05	-1.59968	-1.13889	2.44201e-05	-1.55896	-1.1223
109223631	chr12:109223631:C:T	9.73481e-14	0.460966	-4.9349e-10	0.000218354	-0.508859	-4.9349e-10	0.000205449	-0.551478	-4.9349e-10
109224447	chr12:109224447:G:A	3.20576e-14	-3.15636e-10	-0.649793	0.000165562	-3.15636e-10	-0.785629	0.000161589	-3.15636e-10	-0.791618
109224652	chr12:109224652:C:T	3.68423e-15	-1.59593	-1.21733	1.04545e-05	-2.07058	-1.47736	1.05158e-05	-2.06892	-1.45488
109224660	chr12:109224660:T:C	1.76515e-15	-2.03488	-1.51421	1.2391e-05	-1.86574	-1.51227	1.19688e-05	-1.88181	-1.51256
109224714	chr12:109224714:T:C	2.17335e-15	-2.01901	-1.32205	1.21941e-05	-2.04192	-1.3521	1.22327e-05	-2.03665	-1.33591
109224844	chr12:109224844:G:A	1.54283e-14	-1.38112	-4.9349e-10	4.64978e-05	-2.05557	-4.9349e-10	4.58035e-05	-2.05231	-4.9349e-10
109224991	chr12:109224991:G:A	8.97633e-14	-3.15636e-10	0.379849	0.000775515	-3.15636e-10	0.758552	0.00075601	-3.15636e-10	0.75138
109225183	chr12:109225183:A:G	3.95278e-15	-1.62764	-1.11527	1.34237e-05	-1.87772	-1.42023	1.35578e-05	-1.88182	-1.38789
109225295	chr12:109225295:C:T	2.33806e-15	-1.77259	-1.49541	1.2395e-05	-2.07165	-1.30603	1.18645e-05	-2.0678	-1.33532
109225808	chr12:109225808:A:T	1.58768e-14	-3.15636e-10	-1.35247	9.35273e-05	-3.15636e-10	-1.35672	9.19349e-05	-3.15636e-10	-1.35559
109226466	chr12:109226466:A:G	9.69696e-15	-1.38062	-0.464892	1.56325e-05	-2.02847	-1.11716	1.64639e-05	-2.02287	-1.05264
109226876	chr12:109226876:G:C	9.56502e-14	-3.15636e-10	0.44337	0.000846518	-3.15636e-10	0.846157	0.000826015	-3.15636e-10	0.839938
109226907	chr12:109226907:C:T	2.48062e-15	-1.92781	-1.28101	1.24901e-05	-2.03801	-1.33202	1.2533e-05	-2.02453	-1.32378
109227055	chr12:109227055:A:G	1.72465e-15	-2.06596	-1.50634	1.12985e-05	-1.96045	-1.50986	1.09455e-05	-1.97211	-1.51164
109227062	chr12:109227062:C:T	2.66471e-15	-2.02502	-1.11222	1.98803e-05	-1.70617	-1.19908	2.01637e-05	-1.67106	-1.20173
109227314	chr12:109227314:T:C	3.37978e-14	-3.15636e-10	-0.59693	0.000154684	-3.15636e-10	-0.853591	0.000161802	-3.15636e-10	-0.790304
109227437	chr12:109227437:G:A	2.66247e-15	-2.06287	-1.07521	2.01859e-05	-1.68576	-1.20423	2.06936e-05	-1.642	-1.20485
109227761	chr12:109227761:G:A	1.92788e-14	-3.15636e-10	-1.15832	9.63636e-05	-3.15636e-10	-1.32685	9.47751e-05	-3.15636e-10	-1.32517
109227794	chr12:109227794:G:A	2.6558e-15	-2.04968	-1.09091	1.65996e-05	-1.89741	-1.18819	1.69974e-05	-1.8693	-1.17432
109227919	chr12:109227919:G:T	2.71656e-15	-2.06852	-1.04944	1.48194e-05	-2.01557	-1.18347	1.41261e-05	-2.02483	-1.20382
109228231	chr12:109228231:C:T	1.57809e-14	-3.15636e-10	-1.35853	9.05687e-05	-3.15636e-10	-1.38887	8.84607e-05	-3.15636e-10	-1.39412
109228260	chr12:109228260:C:T	1.34915e-14	-3.15636e-10	-1.51527	8.03057e-05	-3.15636e-10	-1.50913	7.86959e-05	-3.15636e-10	-1.51108
109228578	chr12:109228578:A:G	1.67589e-14	-3.15636e-10	-1.2984	9.3698e-05	-3.15636e-10	-1.3549	9.23938e-05	-3.15636e-10	-1.35062
109228700	chr12:109228700:G:T	1.86626e-14	-3.15636e-10	-1.19081	0.000103098	-3.15636e-10	-1.25929	0.000101778	-3.15636e-10	-1.25388
109229003	chr12:109229003:G:A	1.81386e-14	-3.15636e-10	-1.21929	0.000100556	-3.15636e-10	-1.28426	9.92349e-05	-3.15636e-10	-1.27919
109229194	chr12:109229194:T:C	3.39831e-15	-1.81338	-1.08067	1.24449e-05	-1.98657	-1.38709	1.26287e-05	-1.98967	-1.35103
109229326	chr12:109229326:C:G	5.10274e-15	-1.03921	-1.44834	1.2032e-05	-1.91472	-1.49269	1.18162e-05	-1.90383	-1.50337
109229358	chr12:109229358:C:T	1.73741e-14	-3.15636e-10	-1.26235	9.67648e-05	-3.15636e-10	-1.32269	9.54391e-05	-3.15636e-10	-1.31819
109229359	chr12:109229359:G:A	1.35005e-14	-3.15636e-10	-1.5146	8.09615e-05	-3.15636e-10	-1.501	7.96385e-05	-3.15636e-10	-1.49918
109229492	chr12:109229492:A:G	2.40455e-14	-3.15636e-10	-0.937381	0.000115732	-3.15636e-10	-1.1437	0.000113193	-3.15636e-10	-1.14759
109229591	chr12:109229591:G:A	5.93678e-15	-1.22653	-1.10963	9.67112e-05	-0.573081	-0.750165	9.64124e-05	-0.51975	-0.788291
109229714	chr12:109229714:G:A	2.35916e-14	-3.15636e-10	-0.956438	0.000143209	-3.15636e-10	-0.930671	0.000139907	-3.15636e-10	-0.9357
109229942	chr12:109229942:T:G	2.38937e-14	-3.15636e-10	-0.943712	0.000145066	-3.15636e-10	-0.917785	0.000141771	-3.15636e-10	-0.922461
109230291	chr12:109230291:T:C	2.85944e-15	-2.07105	-0.99565	1.57172e-05	-2.00716	-1.13306	1.49473e-05	-2.01709	-1.15505
109230372	chr12:109230372:T:C	1.34905e-14	-3.15636e-10	-1.51534	8.04186e-05	-3.15636e-10	-1.50773	7.90619e-05	-3.15636e-10	-1.50644
109230373	chr12:109230373:G:A	9.52405e-14	-3.15636e-10	0.439079	0.000847957	-3.15636e-10	0.847855	0.000825503	-3.15636e-10	0.839317
109230711	chr12:109230711:C:T	2.84843e-15	-2.07066	-0.999901	1.56276e-05	-2.0092	-1.13673	1.48666e-05	-2.01896	-1.1586
109230777	chr12:109230777:G:T	2.40515e-14	-3.15636e-10	-0.937129	0.000146123	-3.15636e-10	-0.910529	0.000142749	-3.15636e-10	-0.915587
109230799	chr12:109230799:T:C	8.52121e-15	-1.40485	-0.569921	1.47016e-05	-2.04001	-1.16701	1.52073e-05	-2.03473	-1.12016
109230854	chr12:109230854:A:G	1.94902e-14	-3.15636e-10	-1.14741	0.000112838	-3.15636e-10	-1.16902	0.000113543	-3.15636e-10	-1.14449
109231136	chr12:109231136:T:A	1.34926e-14	-3.15636e-10	-1.51519	8.07318e-05	-3.15636e-10	-1.50384	7.93916e-05	-3.15636e-10	-1.50228
109231331	chr12:109231331:T:G	1.79684e-15	-2.0296	-1.5017	1.34853e-05	-1.79017	-1.5032	1.29393e-05	-1.81167	-1.50473
109231595	chr12:109231595:C:T	3.73991e-15	-2.03991	-0.758356	2.83778e-05	-1.66681	-0.882557	2.88047e-05	-1.63063	-0.885504
109231625	chr12:109231625:C:T	2.75527e-15	-1.97144	-1.13237	1.42608e-05	-2.03529	-1.20217	1.41779e-05	-2.03958	-1.18541
109231865	chr12:109231865:T:C	2.17428e-15	-1.90678	-1.43385	1.08897e-05	-1.99831	-1.50884	1.08103e-05	-1.98323	-1.51294
109231998	chr12:109231998:A:G	4.50246e-14	-3.15636e-10	-0.310119	0.000241799	-3.15636e-10	-0.406868	0.00023685	-3.15636e-10	-0.409246
109232424	chr12:109232424:C:T	1.90924e-15	-2.043	-1.42762	1.39726e-05	-1.83436	-1.42351	1.3447e-05	-1.8508	-1.42712
109232663	chr12:109232663:T:C	2.51444e-14	-2.02782	1.13513	8.44534e-05	-1.97471	0.515934	9.0664e-05	-1.97257	0.603056
109232915	chr12:109232915:C:T	1.35019e-14	-3.15636e-10	-1.5145	7.99791e-05	-3.15636e-10	-1.51321	7.85189e-05	-3.15636e-10	-1.51334
109233021	chr12:109233021:A:G	2.05753e-14	-3.15636e-10	-1.09324	0.000124205	-3.15636e-10	-1.07304	0.000121232	-3.15636e-10	-1.07897
109233211	chr12:109233211:CAT:C	1.97799e-15	-2.0451	-1.39015	1.44072e-05	-1.8427	-1.38455	1.38637e-05	-1.85851	-1.38889
109233281	chr12:109233281:A:G	1.39521e-14	-3.15636e-10	-1.4817	8.05548e-05	-3.15636e-10	-1.50604	7.9321e-05	-3.15636e-10	-1.50317
109233902	chr12:109233902:G:C	1.63602e-14	-3.15636e-10	-1.32248	9.10838e-05	-3.15636e-10	-1.38319	8.93641e-05	-3.15636e-10	-1.38396
109233933	chr12:109233933:C:A	3.40125e-15	-1.96676	-0.926419	2.22091e-05	-1.80139	-0.993083	2.17542e-05	-1.77617	-1.0207
109234033	chr12:109234033:C:T	1.35112e-14	-3.15636e-10	-1.51381	8.00019e-05	-3.15636e-10	-1.51292	7.84651e-05	-3.15636e-10	-1.51402
109234244	chr12:109234244:G:A	4.6731e-15	-1.8393	-0.736206	3.28264e-05	-1.58574	-0.818004	3.18954e-05	-1.56283	-0.851386
109234245	chr12:109234245:C:A	1.71377e-14	-1.27605	-4.9349e-10	7.59139e-05	-1.56538	-4.9349e-10	7.37663e-05	-1.57577	-4.9349e-10
109234306	chr12:109234306:G:A	2.25228e-14	-3.15636e-10	-1.0028	0.000135539	-3.15636e-10	-0.985714	0.000132092	-3.15636e-10	-0.993176
109234403	chr12:109234403:T:C	2.6121e-15	-2.03757	-1.1196	3.75051e-05	-1.07243	-1.19807	3.87084e-05	-1.02083	-1.19979
109234738	chr12:109234738:G:C	1.50627e-14	-3.15636e-10	-1.40511	8.62282e-05	-3.15636e-10	-1.43798	8.55711e-05	-3.15636e-10	-1.42733
109234812	chr12:109234812:C:T	1.92925e-14	-3.15636e-10	-1.15761	8.23329e-05	-3.15636e-10	-1.4842	8.09525e-05	-3.15636e-10	-1.48281
109235146	chr12:109235146:T:G	7.63988e-15	-1.36709	-0.716857	1.92472e-05	-1.71656	-1.22105	1.92704e-05	-1.73062	-1.18749
109235272	chr12:109235272:G:A	1.99204e-14	-1.12558	-4.9349e-10	5.42805e-05	-1.90081	-4.9349e-10	5.40096e-05	-1.88751	-4.9349e-10
109235781	chr12:109235781:T:A	7.24874e-15	-1.64749	-0.489011	5.12755e-05	-1.3636	-0.594158	5.03976e-05	-1.3342	-0.622536
109237224	chr12:109237224:T:C	2.86067e-15	-1.83704	-1.22923	1.22402e-05	-1.93389	-1.45636	1.23263e-05	-1.93613	-1.4288
109237912	chr12:109237912:C:T	1.38183e-14	-3.15636e-10	-1.49133	8.01675e-05	-3.15636e-10	-1.51086	7.88653e-05	-3.15636e-10	-1.50893
109238427	chr12:109238427:ATATAT:A	1.50231e-14	-3.15636e-10	-1.40774	8.03895e-05	-3.15636e-10	-1.50809	7.92645e-05	-3.15636e-10	-1.50388
109238471	chr12:109238471:AAT:A	2.00357e-14	-1.60996	0.490147	3.37643e-05	-1.87816	-0.49741	3.59007e-05	-1.87861	-0.417307
109238501	chr12:109238501:TATA:T	1.47195e-14	-1.42816	-4.9349e-10	4.604e-05	-2.06547	-4.9349e-10	4.53148e-05	-2.06304	-4.9349e-10
109238621	chr12:109238621:A:G	3.98397e-14	-3.15636e-10	-0.432463	0.000139727	-3.15636e-10	-0.955286	0.000139024	-3.15636e-10	-0.94203
109238697	chr12:109238697:C:T	1.37902e-14	-3.15636e-10	-1.49337	8.01e-05	-3.15636e-10	-1.5117	7.87851e-05	-3.15636e-10	-1.50995
109239538	chr12:109239538:C:T	2.95576e-15	-1.79995	-1.23362	2.7413e-05	-1.34986	-1.2341	2.63442e-05	-1.37795	-1.22747
109240432	chr12:109240432:A:G	2.77101e-15	-1.85928	-1.23883	2.46885e-05	-1.44933	-1.23931	2.37872e-05	-1.47514	-1.23239
109240465	chr12:109240465:T:C	3.1102e-15	-2.0694	-0.913239	3.61845e-05	-1.3049	-1.00145	3.70436e-05	-1.2595	-1.00508
109240684	chr12:109240684:G:A	2.05966e-14	-3.15636e-10	-1.0922	0.000110468	-3.15636e-10	-1.19025	0.000108285	-3.15636e-10	-1.19191
109240821	chr12:109240821:TCA:T	2.14278e-15	-1.90383	-1.45139	1.90892e-05	-1.5111	-1.43476	1.82333e-05	-1.53638	-1.43705
109240941	chr12:109240941:A:G	1.34959e-14	-3.15636e-10	-1.51494	8.00656e-05	-3.15636e-10	-1.51213	7.86106e-05	-3.15636e-10	-1.51217
109241331	chr12:109241331:G:T	2.84546e-15	-1.84232	-1.22928	2.56144e-05	-1.42233	-1.2295	2.46613e-05	-1.4481	-1.22335
109241842	chr12:109241842:T:C	2.50044e-14	-3.15636e-10	-0.898275	0.000150833	-3.15636e-10	-0.878804	0.000146919	-3.15636e-10	-0.886796
109242198	chr12:109242198:T:A	9.06107e-15	-1.73296	-0.180382	2.91489e-05	-1.65304	-0.86952	3.0968e-05	-1.62889	-0.814827
109242753	chr12:109242753:C:T	8.5197e-14	-3.15636e-10	0.327639	0.000743094	-3.15636e-10	0.715848	0.000726671	-3.15636e-10	0.711799
109243444	chr12:109243444:C:T	2.24717e-14	-3.15636e-10	-1.00507	0.000122706	-3.15636e-10	-1.08519	0.000123538	-3.15636e-10	-1.06013
109243855	chr12:109243855:C:A	1.72092e-14	-3.15636e-10	-1.27188	0.000109065	-3.15636e-10	-1.20303	0.000105488	-3.15636e-10	-1.21807
109244363	chr12:109244363:T:C	2.45449e-14	-3.15636e-10	-0.916823	0.000148232	-3.15636e-10	-0.896199	0.000144437	-3.15636e-10	-0.903833
109244551	chr12:109244551:G:A	3.82134e-15	-2.03099	-0.745738	1.69245e-05	-1.99593	-1.07028	1.68977e-05	-2.00453	-1.04497
109244673	chr12:109244673:G:T	1.48479e-14	-3.15636e-10	-1.41947	8.5201e-05	-3.15636e-10	-1.44996	8.45385e-05	-3.15636e-10	-1.43947
109244685	chr12:109244685:C:T	2.43177e-14	-3.15636e-10	-0.926124	0.000146841	-3.15636e-10	-0.905622	0.000143087	-3.15636e-10	-0.913225
109245058	chr12:109245058:G:A	1.45521e-13	-3.15636e-10	0.862995	0.00132767	-3.15636e-10	1.2962	0.00129779	-3.15636e-10	1.29175
109245125	chr12:109245125:G:A	2.54931e-14	-1.51617	0.637251	3.82943e-05	-1.82881	-0.420866	4.09691e-05	-1.82773	-0.336123
109245254	chr12:109245254:T:C	3.29988e-15	-1.85254	-1.0709	1.28743e-05	-1.95244	-1.3873	1.31079e-05	-1.95438	-1.34908
109245397	chr12:109245397:C:A	2.92658e-14	-0.740907	-4.9349e-10	8.93567e-05	-1.40234	-4.9349e-10	8.55273e-05	-1.42784	-4.9349e-10
109245516	chr12:109245516:G:A	2.96725e-14	-3.15636e-10	-0.727105	0.000170321	-3.15636e-10	-0.757293	0.000166718	-3.15636e-10	-0.76037
109245770	chr12:109245770:A:G	2.04488e-15	-2.0049	-1.39708	1.20238e-05	-1.9008	-1.50729	1.16728e-05	-1.90702	-1.51239
109245890	chr12:109245890:A:G	3.4733e-15	-2.00709	-0.865127	1.29249e-05	-2.0598	-1.27602	1.29522e-05	-2.06443	-1.25098
109246066	chr12:109246066:C:T	1.73066e-15	-2.07347	-1.49536	1.63127e-05	-1.60293	-1.5001	1.62147e-05	-1.59586	-1.4949
109246160	chr12:109246160:G:A	1.35425e-14	-3.15636e-10	-1.51149	8.22167e-05	-3.15636e-10	-1.48562	8.06945e-05	-3.15636e-10	-1.486
109246320	chr12:109246320:G:A	4.44747e-15	-1.14136	-1.48363	2.13117e-05	-1.33602	-1.4997	2.04043e-05	-1.36291	-1.49802
109246452	chr12:109246452:C:T	1.42275e-14	-3.15636e-10	-1.46215	8.79486e-05	-3.15636e-10	-1.41822	8.56628e-05	-3.15636e-10	-1.42626
109246727	chr12:109246727:G:A	2.28878e-14	-3.15636e-10	-0.986724	0.000170025	-3.15636e-10	-0.759029	0.000169586	-3.15636e-10	-0.743315
109246929	chr12:109246929:G:A	2.06196e-15	-1.87843	-1.51524	1.16294e-05	-1.9528	-1.48864	1.12172e-05	-1.96633	-1.49289
109247311	chr12:109247311:A:G	2.48671e-15	-1.69858	-1.50779	1.11295e-05	-2.02817	-1.4572	1.07913e-05	-2.03097	-1.46697
109247525	chr12:109247525:G:A	2.63817e-15	-1.87503	-1.27221	1.1325e-05	-2.07376	-1.39419	1.13529e-05	-2.07357	-1.37362
109247533	chr12:109247533:C:T	1.40376e-14	-3.15636e-10	-1.47559	9.16486e-05	-3.15636e-10	-1.37701	9.02752e-05	-3.15636e-10	-1.37381
109247740	chr12:109247740:A:G	8.64692e-14	-0.0237367	0.366197	0.000493821	0.499997	-0.192799	0.000530158	0.466751	-0.0702513
109248104	chr12:109248104:T:C	1.36714e-14	-3.15636e-10	-1.50202	8.80227e-05	-3.15636e-10	-1.41738	8.57235e-05	-3.15636e-10	-1.42555
109248160	chr12:109248160:T:A	3.96089e-14	-3.15636e-10	-0.438273	0.000200021	-3.15636e-10	-0.596553	0.000197397	-3.15636e-10	-0.591456
109248605	chr12:109248605:G:A	3.54701e-15	-1.89502	-0.956205	1.54968e-05	-2.07291	-1.08143	1.55997e-05	-2.07214	-1.05728
109248916	chr12:109248916:T:C	1.18132e-13	0.584424	0.0700555	0.000736611	1.15111	-0.444023	0.000771751	1.1123	-0.340312
109248977	chr12:109248977:G:C	3.93069e-15	-1.46305	-1.28547	2.38538e-05	-1.34371	-1.37932	2.4066e-05	-1.34504	-1.35084
109249140	chr12:109249140:A:G	6.52738e-14	0.0671457	-0.00588214	0.000422387	0.658518	-0.507571	0.000443402	0.623602	-0.405799
109250241	chr12:109250241:A:G	5.89213e-14	-0.0411246	-4.9349e-10	0.000282092	-0.252741	-4.9349e-10	0.000269131	-0.281478	-4.9349e-10
109250784	chr12:109250784:C:T	5.17927e-14	0.161128	-0.331205	0.000368636	0.473512	-0.458676	0.000352386	0.446157	-0.458104
109251241	chr12:109251241:C:G	2.50809e-15	-2.06641	-1.13139	2.03097e-05	-1.68287	-1.20101	2.051e-05	-1.67634	-1.17942
109251588	chr12:109251588:C:T	3.08451e-15	-1.58799	-1.40294	1.24755e-05	-1.89927	-1.47194	1.22294e-05	-1.91173	-1.4611
109251923	chr12:109251923:C:T	1.38424e-14	-3.15636e-10	-1.48959	7.99282e-05	-3.15636e-10	-1.51385	7.8421e-05	-3.15636e-10	-1.51458
109252192	chr12:109252192:G:A	1.73706e-14	-3.15636e-10	-1.26255	8.58641e-05	-3.15636e-10	-1.44221	8.76149e-05	-3.15636e-10	-1.40372
109252509	chr12:109252509:A:T	2.52705e-15	-2.06371	-1.12657	2.06855e-05	-1.66753	-1.19801	2.08469e-05	-1.66161	-1.17786
109252620	chr12:109252620:C:T	1.9702e-14	-3.15636e-10	-1.13661	0.000112553	-3.15636e-10	-1.17155	0.000111776	-3.15636e-10	-1.16018
109253193	chr12:109253193:G:A	1.36838e-14	-3.15636e-10	-1.50111	7.98721e-05	-3.15636e-10	-1.51455	7.84536e-05	-3.15636e-10	-1.51417
109253633	chr12:109253633:G:A	1.53056e-14	-1.38911	-4.9349e-10	0.000136148	-0.981234	-4.9349e-10	0.000128498	-1.02076	-4.9349e-10
109253867	chr12:109253867:T:C	1.29233e-14	-0.949667	-0.608625	3.84627e-05	-1.489	-0.75629	3.85652e-05	-1.50608	-0.71825
109254186	chr12:109254186:A:G	3.64309e-13	0.510174	1.2705	0.00176569	1.01147	0.569854	0.0019489	0.985197	0.71315
109254438	chr12:109254438:T:C	3.78287e-14	-3.15636e-10	-0.484259	0.000160389	-3.15636e-10	-0.817373	0.000161869	-3.15636e-10	-0.789888
109254837	chr12:109254837:C:T	1.49616e-14	-3.15636e-10	-1.41184	8.27566e-05	-3.15636e-10	-1.47907	8.09767e-05	-3.15636e-10	-1.48251
109254865	chr12:109254865:C:T	5.64873e-14	-3.15636e-10	-0.0833118	0.000264758	-3.15636e-10	-0.316158	0.000264014	-3.15636e-10	-0.300673
109255001	chr12:109255001:A:G	1.34894e-13	0.34397	0.443192	0.00075607	0.863369	-0.13021	0.000808399	0.830099	-0.0117177
109255231	chr12:109255231:A:C	1.45138e-14	-3.15636e-10	-1.44223	8.04824e-05	-3.15636e-10	-1.50694	7.88655e-05	-3.15636e-10	-1.50893
109255610	chr12:109255610:C:T	4.48685e-14	-3.15636e-10	-0.313591	0.000284756	-3.15636e-10	-0.243344	0.000283568	-3.15636e-10	-0.229222
109256177	chr12:109256177:C:T	2.69373e-15	-1.88621	-1.24019	1.86019e-05	-1.60864	-1.36307	1.82041e-05	-1.63407	-1.34096
109256289	chr12:109256289:G:A	1.70241e-14	-3.15636e-10	-1.2827	0.000104853	-3.15636e-10	-1.24242	0.0001061	-3.15636e-10	-1.21229
109256515	chr12:109256515:C:A	2.33415e-15	-2.07317	-1.19651	1.75543e-05	-1.75925	-1.27043	1.76757e-05	-1.75339	-1.25109
109256521	chr12:109256521:A:G	1.65789e-14	-3.15636e-10	-1.3092	0.000114338	-3.15636e-10	-1.15582	0.000113451	-3.15636e-10	-1.1453
109257261	chr12:109257261:G:A	1.97316e-15	-1.98621	-1.45148	1.21592e-05	-2.02495	-1.37194	1.19947e-05	-2.02445	-1.36776
109258086	chr12:109258086:A:G	2.51706e-15	-1.68573	-1.5085	1.26905e-05	-2.02245	-1.33167	1.20066e-05	-2.02934	-1.36188
109259023	chr12:109259023:C:T	1.90786e-14	-3.15636e-10	-1.16876	0.000118454	-3.15636e-10	-1.12045	0.000112685	-3.15636e-10	-1.15208
109259390	chr12:109259390:A:G	2.66894e-14	-3.15636e-10	-0.83306	0.000190928	-3.15636e-10	-0.643077	0.000181528	-3.15636e-10	-0.675267
109259577	chr12:109259577:AAAAAAC:A	1.66758e-14	-3.15636e-10	-1.30337	0.000116674	-3.15636e-10	-1.13559	0.000116006	-3.15636e-10	-1.12304
109259743	chr12:109259743:C:T	1.68463e-14	-3.15636e-10	-1.2932	0.000118438	-3.15636e-10	-1.12059	0.0001177	-3.15636e-10	-1.10854
109259991	chr12:109259991:A:G	2.23613e-14	-0.00866873	-1.00133	0.000262404	0.346522	-0.67161	0.000246677	0.317608	-0.686203
109260358	chr12:109260358:C:T	4.46958e-14	-3.15636e-10	-0.317447	0.000171529	-3.15636e-10	-0.750221	0.000172243	-3.15636e-10	-0.727771
109260761	chr12:109260761:T:A	3.4911e-14	0.614582	-1.17911	0.000381301	1.08767	-1.03905	0.000358456	1.05299	-1.04786
109260942	chr12:109260942:A:G	2.36701e-14	-0.953116	-4.9349e-10	0.000112243	-1.17431	-4.9349e-10	0.000109051	-1.18486	-4.9349e-10
109261149	chr12:109261149:A:C	2.11638e-15	-1.92484	-1.44277	1.27321e-05	-1.94779	-1.40305	1.25125e-05	-1.94693	-1.40302
109261613	chr12:109261613:G:A	1.46922e-14	-3.15636e-10	-1.43001	9.80717e-05	-3.15636e-10	-1.30928	9.71682e-05	-3.15636e-10	-1.30023
109261658	chr12:109261658:G:A	8.3327e-15	-1.99714	-4.9349e-10	7.31766e-05	-1.6021	-4.9349e-10	7.09352e-05	-1.61491	-4.9349e-10
109261811	chr12:109261811:T:C	5.24048e-14	0.19232	-0.35065	0.000386104	0.486807	-0.425676	0.000370864	0.456364	-0.417205
109261939	chr12:109261939:A:G	8.58274e-15	-1.96757	-4.9349e-10	7.86012e-05	-1.53059	-4.9349e-10	7.61206e-05	-1.54436	-4.9349e-10
109261941	chr12:109261941:A:G	1.62447e-14	-3.15636e-10	-1.32956	0.000102456	-3.15636e-10	-1.26554	9.92515e-05	-3.15636e-10	-1.27902
109262101	chr12:109262101:G:A	1.49155e-14	-3.15636e-10	-1.41492	9.26005e-05	-3.15636e-10	-1.36668	9.00245e-05	-3.15636e-10	-1.37659
109263831	chr12:109263831:C:T	1.71542e-14	-3.15636e-10	-1.27508	0.000119681	-3.15636e-10	-1.11015	0.000118792	-3.15636e-10	-1.0993
109264215	chr12:109264215:T:C	1.56359e-14	-3.15636e-10	-1.36776	8.18125e-05	-3.15636e-10	-1.49054	8.21941e-05	-3.15636e-10	-1.46759
109264361	chr12:109264361:G:A	1.54049e-14	-3.15636e-10	-1.38264	8.52749e-05	-3.15636e-10	-1.44909	8.41181e-05	-3.15636e-10	-1.44445
109264395	chr12:109264395:C:T	2.03471e-14	-3.15636e-10	-1.10439	0.000140047	-3.15636e-10	-0.952998	0.000137441	-3.15636e-10	-0.95348
109264448	chr12:109264448:G:A	7.72836e-15	-2.07243	-4.9349e-10	5.17137e-05	-1.94925	-4.9349e-10	5.05921e-05	-1.95288	-4.9349e-10
109264599	chr12:109264599:C:T	1.608e-14	-3.15636e-10	-1.33975	8.27118e-05	-3.15636e-10	-1.47961	8.33089e-05	-3.15636e-10	-1.45412
109264930	chr12:109264930:G:A	1.3856e-14	-3.15636e-10	-1.48861	0.000103295	-3.15636e-10	-1.25738	9.98197e-05	-3.15636e-10	-1.27331
109265287	chr12:109265287:C:T	4.22374e-14	-3.15636e-10	-0.374022	0.000284457	-3.15636e-10	-0.244391	0.00030496	-3.15636e-10	-0.156494
109265335	chr12:109265335:A:G	1.37185e-14	-3.15636e-10	-1.49858	8.6908e-05	-3.15636e-10	-1.43013	8.49554e-05	-3.15636e-10	-1.43455
109265349	chr12:109265349:G:C	1.68762e-14	-3.15636e-10	-1.29143	0.000117133	-3.15636e-10	-1.13166	0.000116212	-3.15636e-10	-1.12126
109265651	chr12:109265651:G:A	5.45191e-15	-1.69365	-0.727708	1.95535e-05	-1.95803	-0.96379	1.98094e-05	-1.96819	-0.922333
109265882	chr12:109265882:G:T	1.93543e-14	-3.15636e-10	-1.15441	0.000104024	-3.15636e-10	-1.25036	0.000102418	-3.15636e-10	-1.24761
109266372	chr12:109266372:G:A	3.76568e-15	-1.34308	-1.44832	1.54612e-05	-1.82537	-1.33127	1.4729e-05	-1.84037	-1.34649
109267147	chr12:109267147:C:A	1.35978e-14	-3.15636e-10	-1.50742	9.63161e-05	-3.15636e-10	-1.32734	9.32927e-05	-3.15636e-10	-1.34093
109267363	chr12:109267363:T:C	1.69971e-14	-3.15636e-10	-1.28428	0.000118246	-3.15636e-10	-1.12221	0.000117334	-3.15636e-10	-1.11165
109267806	chr12:109267806:A:G	3.29941e-14	0.145749	-0.766749	0.000248663	0.418687	-0.797564	0.000236947	0.387657	-0.796498
109268952	chr12:109268952:C:G	3.16264e-14	-3.15636e-10	-0.663334	0.000161669	-3.15636e-10	-0.809427	0.000159642	-3.15636e-10	-0.803741
109269286	chr12:109269286:C:T	1.12635e-14	-1.06903	-0.626727	3.61278e-05	-1.57627	-0.73164	3.61021e-05	-1.59656	-0.693763
109269459	chr12:109269459:G:C	4.69608e-14	-3.15636e-10	-0.268014	0.00030019	-3.15636e-10	-0.190558	0.000299407	-3.15636e-10	-0.174872
109269812	chr12:109269812:C:T	3.37696e-14	-0.597767	-4.9349e-10	7.40248e-05	-1.59057	-4.9349e-10	7.42269e-05	-1.56955	-4.9349e-10
109270584	chr12:109270584:G:A	1.76375e-15	-2.04134	-1.50854	1.05988e-05	-2.02011	-1.51412	1.04708e-05	-2.01272	-1.51537
109270762	chr12:109270762:T:C	7.7199e-15	-2.07353	-4.9349e-10	5.77829e-05	-1.83828	-4.9349e-10	5.81418e-05	-1.81379	-4.9349e-10
109271352	chr12:109271352:G:A	2.04075e-14	-0.39044	-0.710987	0.00024826	-0.115271	-0.265227	0.000232524	-0.143736	-0.283947
109271517	chr12:109271517:T:G	2.24096e-14	-3.15636e-10	-1.00784	0.000114839	-3.15636e-10	-1.15144	0.000113876	-3.15636e-10	-1.14156
109271875	chr12:109271875:G:T	1.87376e-14	-0.48997	-0.696825	0.000226274	-0.224483	-0.248746	0.000212128	-0.252044	-0.26744
109271907	chr12:109271907:C:T	2.71938e-14	-3.15636e-10	-0.814338	0.000157306	-3.15636e-10	-0.836784	0.000155911	-3.15636e-10	-0.827389
109272337	chr12:109272337:G:A	8.45007e-15	-1.98315	-4.9349e-10	4.626e-05	-2.0607	-4.9349e-10	4.52132e-05	-2.06529	-4.9349e-10
109272441	chr12:109272441:C:T	1.74162e-14	-3.15636e-10	-1.25993	0.000133684	-3.15636e-10	-0.999494	0.000118541	-3.15636e-10	-1.10142
109274417	chr12:109274417:T:A	2.97475e-14	-0.00991766	-0.714663	0.000214491	0.208575	-0.735283	0.000205687	0.180515	-0.730834
109274549	chr12:109274549:C:T	2.81427e-14	-0.123636	-0.656402	0.000204018	0.10166	-0.678428	0.00019594	0.0747622	-0.673628
109274670	chr12:109274670:T:C	1.36764e-14	-3.15636e-10	-1.50166	9.85085e-05	-3.15636e-10	-1.30483	9.53562e-05	-3.15636e-10	-1.31906
109274756	chr12:109274756:A:G	1.47322e-14	-3.15636e-10	-1.42729	9.93926e-05	-3.15636e-10	-1.2959	9.73557e-05	-3.15636e-10	-1.2983
109274758	chr12:109274758:C:A	4.0903e-14	-3.15636e-10	-0.406124	0.000274726	-3.15636e-10	-0.2792	0.00029413	-3.15636e-10	-0.192655
109274796	chr12:109274796:G:A	1.36197e-14	-3.15636e-10	-1.50581	8.00898e-05	-3.15636e-10	-1.51183	7.87053e-05	-3.15636e-10	-1.51096
109274947	chr12:109274947:C:T	4.65054e-15	-1.73889	-0.841455	3.0469e-05	-1.74151	-0.736757	2.99828e-05	-1.74129	-0.734762
109275244	chr12:109275244:T:C	1.35088e-14	-3.15636e-10	-1.51398	8.86743e-05	-3.15636e-10	-1.41001	8.59761e-05	-3.15636e-10	-1.42261
109275553	chr12:109275553:C:T	1.35036e-14	-3.15636e-10	-1.51437	8.1112e-05	-3.15636e-10	-1.49914	7.98659e-05	-3.15636e-10	-1.49633
109275606	chr12:109275606:G:A	3.39535e-14	-3.15636e-10	-0.592336	0.000231898	-3.15636e-10	-0.448675	0.000230655	-3.15636e-10	-0.435754
109276116	chr12:109276116:A:G	1.80162e-14	-3.15636e-10	-1.22606	9.34996e-05	-3.15636e-10	-1.35702	9.11123e-05	-3.15636e-10	-1.36458
109276836	chr12:109276836:A:C	2.11145e-15	-2.0552	-1.31476	1.33613e-05	-1.99012	-1.31249	1.36279e-05	-1.98055	-1.284
109276891	chr12:109276891:AAG:A	2.58528e-14	-0.30523	-0.55968	0.000185527	-0.091092	-0.580681	0.000177623	-0.118084	-0.578929
109277127	chr12:109277127:T:C	2.00144e-14	-3.15636e-10	-1.12087	0.000146861	-3.15636e-10	-0.905488	0.000143783	-3.15636e-10	-0.90837
109277175	chr12:109277175:C:G	2.06381e-14	-3.15636e-10	-1.09019	0.000152564	-3.15636e-10	-0.867388	0.000149386	-3.15636e-10	-0.870142
109277353	chr12:109277353:G:A	1.42393e-14	-1.46132	-4.9349e-10	0.000124285	-1.07239	-4.9349e-10	0.00011748	-1.11041	-4.9349e-10
109277516	chr12:109277516:T:TA	1.34986e-14	-3.15636e-10	-1.51474	8.93749e-05	-3.15636e-10	-1.40213	8.66005e-05	-3.15636e-10	-1.41537
109278487	chr12:109278487:A:G	2.06219e-14	-3.15636e-10	-1.09097	0.000152272	-3.15636e-10	-0.869305	0.000149068	-3.15636e-10	-0.872271
109278526	chr12:109278526:G:A	5.76476e-15	-1.13239	-1.23318	1.92113e-05	-1.60061	-1.33887	1.87744e-05	-1.62227	-1.32191
109279095	chr12:109279095:G:A	2.24404e-14	-3.15636e-10	-1.00646	0.000169833	-3.15636e-10	-0.76016	0.000166468	-3.15636e-10	-0.761872
109279252	chr12:109279252:G:A	1.36417e-14	-3.15636e-10	-1.50419	8.00323e-05	-3.15636e-10	-1.51255	7.85626e-05	-3.15636e-10	-1.51278
109279405	chr12:109279405:G:A	6.53005e-15	-1.00251	-1.2384	2.12394e-05	-1.49632	-1.3428	2.07195e-05	-1.51935	-1.32626
109279669	chr12:109279669:G:C	1.96943e-14	-3.15636e-10	-1.137	0.000143748	-3.15636e-10	-0.926915	0.000140767	-3.15636e-10	-0.929571
109279892	chr12:109279892:A:G	4.82384e-15	-1.25365	-1.29011	1.67394e-05	-1.69056	-1.38665	1.63587e-05	-1.70946	-1.37246
109280296	chr12:109280296:T:C	1.3492e-14	-3.15636e-10	-1.51523	7.99224e-05	-3.15636e-10	-1.51392	7.84928e-05	-3.15636e-10	-1.51367
109280407	chr12:109280407:C:A	1.3668e-14	-3.15636e-10	-1.50227	0.000100115	-3.15636e-10	-1.28865	9.65455e-05	-3.15636e-10	-1.30666
109280514	chr12:109280514:G:C	4.22592e-15	-1.43772	-1.23837	3.3507e-05	-1.02483	-1.3584	3.2396e-05	-1.06228	-1.33635
109281213	chr12:109281213:G:A	2.40491e-14	-3.15636e-10	-0.937228	0.000184597	-3.15636e-10	-0.676799	0.000181033	-3.15636e-10	-0.677994
109281489	chr12:109281489:A:G	1.39005e-14	-3.15636e-10	-1.4854	8.1975e-05	-3.15636e-10	-1.48856	8.11636e-05	-3.15636e-10	-1.48021
109282163	chr12:109282163:G:C	1.59249e-14	-3.15636e-10	-1.34944	8.72011e-05	-3.15636e-10	-1.42676	8.52587e-05	-3.15636e-10	-1.43099
109282583	chr12:109282583:C:T	4.90332e-14	-3.15636e-10	-0.224829	0.000314614	-3.15636e-10	-0.143628	0.000313268	-3.15636e-10	-0.129615
109282953	chr12:109282953:G:A	1.74418e-14	-3.15636e-10	-1.25846	0.000106078	-3.15636e-10	-1.2308	0.000103747	-3.15636e-10	-1.23472
109283284	chr12:109283284:A:T	1.56307e-14	-3.15636e-10	-1.36809	9.45566e-05	-3.15636e-10	-1.34578	9.25767e-05	-3.15636e-10	-1.34864
109283766	chr12:109283766:G:A	2.30444e-15	-1.92456	-1.35793	1.66824e-05	-1.8469	-1.23373	1.66536e-05	-1.83513	-1.22892
109283958	chr12:109283958:T:C	4.06159e-14	-3.15636e-10	-0.413166	0.000157717	-3.15636e-10	-0.834173	0.000157827	-3.15636e-10	-0.815177
109284308	chr12:109284308:A:G	2.48748e-15	-1.84325	-1.36281	1.86748e-05	-1.72291	-1.24488	1.87043e-05	-1.7082	-1.23972
109284426	chr12:109284426:G:A	1.46247e-14	-3.15636e-10	-1.43462	8.05928e-05	-3.15636e-10	-1.50557	7.92456e-05	-3.15636e-10	-1.50412
109284718	chr12:109284718:C:T	1.51975e-14	-3.15636e-10	-1.39619	9.79894e-05	-3.15636e-10	-1.31012	9.59729e-05	-3.15636e-10	-1.31261
109285428	chr12:109285428:G:A	3.83654e-14	-0.550918	0.0807466	0.00014407	-1.55288	0.628206	0.000144927	-1.52564	0.625196
109286092	chr12:109286092:A:G	3.96415e-14	-0.437451	-4.9349e-10	0.000228783	-0.4622	-4.9349e-10	0.000214761	-0.507148	-4.9349e-10
109287587	chr12:109287587:C:T	2.68282e-14	-3.15636e-10	-0.827874	0.000128702	-3.15636e-10	-1.03747	0.000125098	-3.15636e-10	-1.04758
109287651	chr12:109287651:G:A	1.57912e-13	-3.15636e-10	0.94471	0.000768165	-3.15636e-10	0.749029	0.000748113	-3.15636e-10	0.740879
109287795	chr12:109287795:AG:A	5.37314e-14	-3.15636e-10	-0.133329	0.000208088	-3.15636e-10	-0.557013	0.000206199	-3.15636e-10	-0.547833
109287858	chr12:109287858:G:A	9.71374e-15	-1.84379	-4.9349e-10	4.72696e-05	-2.03911	-4.9349e-10	4.60342e-05	-2.04729	-4.9349e-10
109287883	chr12:109287883:G:A	2.8151e-14	-1.92238	1.14264	0.000221874	-2.00891	1.51604	0.000242388	-2.00916	1.62303
109287902	chr12:109287902:G:A	7.84035e-15	-2.05804	-4.9349e-10	4.75034e-05	-2.03417	-4.9349e-10	4.6551e-05	-2.03613	-4.9349e-10
109288557	chr12:109288557:A:G	4.25077e-14	-3.15636e-10	-0.367643	0.000270906	-3.15636e-10	-0.293202	0.000268186	-3.15636e-10	-0.284995
109288600	chr12:109288600:C:T	1.54145e-14	-3.15636e-10	-1.38202	9.7826e-05	-3.15636e-10	-1.31178	9.68214e-05	-3.15636e-10	-1.30381
109288755	chr12:109288755:T:C	6.81218e-15	-0.726978	-1.47164	3.10301e-05	-0.949662	-1.51035	2.99268e-05	-0.970706	-1.50721
109289083	chr12:109289083:G:A	1.35668e-14	-3.15636e-10	-1.5097	7.98262e-05	-3.15636e-10	-1.51512	7.84144e-05	-3.15636e-10	-1.51467
109289216	chr12:109289216:G:A	1.40567e-14	-1.47423	-4.9349e-10	4.82069e-05	-2.01947	-4.9349e-10	4.76724e-05	-2.01232	-4.9349e-10
109289231	chr12:109289231:T:C	4.1092e-15	-1.42952	-1.27458	1.72369e-05	-1.64756	-1.40036	1.7147e-05	-1.64578	-1.38907
109289835	chr12:109289835:T:C	4.52916e-15	-1.9093	-0.697494	3.95404e-05	-1.81608	-0.401576	3.98154e-05	-1.80297	-0.389446
109290370	chr12:109290370:G:A	2.61589e-15	-1.99892	-1.15681	1.85593e-05	-2.06725	-0.906754	1.9081e-05	-2.06731	-0.860673
109290434	chr12:109290434:C:T	2.6274e-14	-3.15636e-10	-0.848749	0.000199827	-3.15636e-10	-0.597524	0.000203245	-3.15636e-10	-0.562265
109290882	chr12:109290882:G:A	1.82932e-14	-1.93028	0.719486	0.00014163	-2.01291	1.07116	0.00015248	-2.01343	1.16379
109290967	chr12:109290967:A:G	3.4668e-15	-1.82155	-1.05255	2.36976e-05	-1.66805	-1.06155	2.3801e-05	-1.65263	-1.05431
109291056	chr12:109291056:C:T	2.86974e-15	-1.55041	-1.5127	1.01006e-05	-2.06998	-1.5124	9.90704e-06	-2.07023	-1.51319
109291563	chr12:109291563:G:A	1.36912e-14	-3.15636e-10	-1.50057	9.08955e-05	-3.15636e-10	-1.38526	8.8848e-05	-3.15636e-10	-1.38975
109291626	chr12:109291626:G:A	5.30696e-14	-3.15636e-10	-0.145724	0.000341357	-3.15636e-10	-0.0620465	0.000338967	-3.15636e-10	-0.050772
109292537	chr12:109292537:G:A	1.35383e-14	-3.15636e-10	-1.5118	8.01642e-05	-3.15636e-10	-1.5109	7.91013e-05	-3.15636e-10	-1.50595
109292985	chr12:109292985:C:G	6.63234e-14	-3.15636e-10	0.0772151	0.000247645	-3.15636e-10	-0.38298	0.000244822	-3.15636e-10	-0.376144
109293584	chr12:109293584:G:A	8.0862e-15	-2.02717	-4.9349e-10	4.60729e-05	-2.06475	-4.9349e-10	4.51413e-05	-2.06688	-4.9349e-10
109293663	chr12:109293663:A:G	5.33804e-15	-1.84487	-0.597603	4.67515e-05	-1.73366	-0.316467	4.73799e-05	-1.71916	-0.299318
109293914	chr12:109293914:C:T	7.08796e-14	-3.15636e-10	0.143655	0.000455497	-3.15636e-10	0.226415	0.000452698	-3.15636e-10	0.238551
109293979	chr12:109293979:A:G	3.51506e-15	-1.45051	-1.40976	1.27994e-05	-1.94439	-1.40119	1.21651e-05	-1.95261	-1.4255
109294187	chr12:109294187:C:T	1.50776e-14	-3.15636e-10	-1.40412	9.06519e-05	-3.15636e-10	-1.38795	8.8965e-05	-3.15636e-10	-1.38843
109294561	chr12:109294561:G:A	3.90387e-15	-1.6629	-1.09246	1.59059e-05	-1.86151	-1.26677	1.59482e-05	-1.85747	-1.24986
109294608	chr12:109294608:T:C	3.95058e-15	-1.6619	-1.08156	1.60465e-05	-1.86111	-1.25837	1.60931e-05	-1.85706	-1.24123
109294766	chr12:109294766:AC:A	3.8649e-15	-1.6901	-1.07529	1.58047e-05	-1.88113	-1.25354	1.58501e-05	-1.87726	-1.23623
109294890	chr12:109294890:T:C	3.95815e-15	-1.57169	-1.16985	1.60535e-05	-1.79316	-1.32589	1.60749e-05	-1.78871	-1.31071
109295524	chr12:109295524:GCC:G	1.34916e-14	-3.15636e-10	-1.51526	8.00128e-05	-3.15636e-10	-1.51279	7.85875e-05	-3.15636e-10	-1.51246
109295767	chr12:109295767:T:C	3.55724e-15	-1.71336	-1.13499	1.48388e-05	-1.89745	-1.30027	1.48652e-05	-1.89372	-1.28393
109296082	chr12:109296082:G:A	2.89902e-14	-3.15636e-10	-0.750371	0.000136136	-3.15636e-10	-0.981321	0.00013163	-3.15636e-10	-0.99668
109297380	chr12:109297380:G:A	6.66552e-14	-3.15636e-10	0.0822052	0.000248378	-3.15636e-10	-0.380025	0.000246346	-3.15636e-10	-0.36994
109297576	chr12:109297576:C:G	9.73703e-15	-1.84139	-4.9349e-10	9.24622e-05	-1.36817	-4.9349e-10	8.87925e-05	-1.39037	-4.9349e-10
109297634	chr12:109297634:A:C	3.85378e-14	-3.15636e-10	-0.465689	0.000173031	-3.15636e-10	-0.741501	0.000169619	-3.15636e-10	-0.743121
109297839	chr12:109297839:C:A	9.4014e-15	-2.05877	0.182298	8.38113e-05	-1.99758	0.531174	8.3141e-05	-1.99011	0.533969
109298228	chr12:109298228:C:T	4.0299e-15	-1.50385	-1.21973	1.52196e-05	-1.9649	-1.2075	1.4214e-05	-1.97242	-1.25003
109299274	chr12:109299274:T:C	3.8476e-15	-1.95947	-0.810413	3.65709e-05	-1.82964	-0.466088	3.80043e-05	-1.82873	-0.410244
109299392	chr12:109299392:T:C	1.58283e-14	-3.15636e-10	-1.35553	8.38268e-05	-3.15636e-10	-1.46622	8.2567e-05	-3.15636e-10	-1.46306
109299507	chr12:109299507:G:A	5.28237e-15	-2.0686	-0.384352	4.26179e-05	-2.01962	-0.123079	4.2342e-05	-2.01338	-0.117518
109300271	chr12:109300271:C:T	8.65764e-14	-3.15636e-10	0.3437	0.000310004	-3.15636e-10	-0.158391	0.000308109	-3.15636e-10	-0.146222
109300817	chr12:109300817:G:A	1.61956e-14	-3.15636e-10	-1.33259	8.49503e-05	-3.15636e-10	-1.45291	8.37002e-05	-3.15636e-10	-1.44943
109301246	chr12:109301246:G:A	1.41714e-14	-3.15636e-10	-1.4661	0.000100402	-3.15636e-10	-1.28579	9.79387e-05	-3.15636e-10	-1.29233
109301747	chr12:109301747:C:A	1.36302e-14	-3.15636e-10	-1.50504	7.98474e-05	-3.15636e-10	-1.51486	7.83809e-05	-3.15636e-10	-1.51509
109302102	chr12:109302102:C:T	1.58203e-14	-3.15636e-10	-1.35604	8.38025e-05	-3.15636e-10	-1.46651	8.25434e-05	-3.15636e-10	-1.46335
109302361	chr12:109302361:A:G	1.41565e-14	-3.15636e-10	-1.46715	8.47084e-05	-3.15636e-10	-1.45576	8.32231e-05	-3.15636e-10	-1.45515
109302585	chr12:109302585:G:A	1.36302e-14	-3.15636e-10	-1.50504	7.98474e-05	-3.15636e-10	-1.51486	7.83809e-05	-3.15636e-10	-1.51509
109302598	chr12:109302598:A:C	5.451e-14	-3.15636e-10	-0.118942	0.000350145	-3.15636e-10	-0.0366282	0.000347807	-3.15636e-10	-0.025027
109302623	chr12:109302623:A:G	7.77438e-15	-2.06649	-4.9349e-10	4.63447e-05	-2.05887	-4.9349e-10	4.53725e-05	-2.06177	-4.9349e-10
109302637	chr12:109302637:G:A	4.03683e-15	-1.42385	-1.29801	1.45432e-05	-1.93157	-1.28628	1.36319e-05	-1.94001	-1.32425
109302679	chr12:109302679:C:T	5.32961e-14	-3.15636e-10	-0.141464	0.000197281	-3.15636e-10	-0.610345	0.00019828	-3.15636e-10	-0.586996
109302788	chr12:109302788:C:T	4.49479e-14	-0.466252	0.154429	0.000179321	-1.28525	0.579454	0.000177703	-1.28092	0.584362
109302812	chr12:109302812:A:G	1.6344e-14	-3.15636e-10	-1.32347	0.000103752	-3.15636e-10	-1.25297	0.000102666	-3.15636e-10	-1.24519
109302931	chr12:109302931:T:C	8.93546e-14	-3.15636e-10	0.375286	0.000318819	-3.15636e-10	-0.13035	0.000316552	-3.15636e-10	-0.119188
109303443	chr12:109303443:G:A	1.38655e-14	-3.15636e-10	-1.48792	8.03915e-05	-3.15636e-10	-1.50807	7.88725e-05	-3.15636e-10	-1.50884
109303696	chr12:109303696:G:A	2.87472e-14	-3.15636e-10	-0.758787	0.000127566	-3.15636e-10	-1.04634	0.000128012	-3.15636e-10	-1.02455
109304631	chr12:109304631:CCGCCTCT:C	7.29392e-14	0.172299	-4.9349e-10	0.000214323	-0.527489	-4.9349e-10	0.000218068	-0.49187	-4.9349e-10
109304642	chr12:109304642:T:TAGA	7.12734e-14	0.149195	-4.9349e-10	0.000210228	-0.546782	-4.9349e-10	0.000213854	-0.511384	-4.9349e-10
109304643	chr12:109304643:GCTGCCCCC:G	7.19847e-14	0.159127	-4.9349e-10	0.000211997	-0.538402	-4.9349e-10	0.000215673	-0.502913	-4.9349e-10
109305263	chr12:109305263:T:C	7.78481e-15	-1.65243	-0.412726	3.66915e-05	-1.82614	-0.466287	3.86312e-05	-1.83265	-0.389964
109306430	chr12:109306430:C:T	7.02649e-15	-1.73725	-0.430392	3.35916e-05	-1.89465	-0.486054	3.53405e-05	-1.90001	-0.411633
109307191	chr12:109307191:G:A	1.35802e-14	-3.15636e-10	-1.50871	7.98072e-05	-3.15636e-10	-1.51536	7.83585e-05	-3.15636e-10	-1.51538
109307815	chr12:109307815:A:G	3.32979e-15	-1.50024	-1.41417	1.24463e-05	-1.96642	-1.40713	1.18468e-05	-1.97373	-1.43089
109307931	chr12:109307931:G:A	3.76013e-15	-2.02686	-0.766009	4.46131e-05	-1.82313	-0.273822	4.35248e-05	-1.8253	-0.278048
109309199	chr12:109309199:C:T	1.57122e-14	-3.15636e-10	-1.36289	0.000101567	-3.15636e-10	-1.27425	0.000100837	-3.15636e-10	-1.26317
109310992	chr12:109310992:C:T	9.55564e-14	-3.15636e-10	0.44239	0.000336055	-3.15636e-10	-0.0776989	0.000334232	-3.15636e-10	-0.0648383
109311001	chr12:109311001:T:C	3.39877e-15	-1.49868	-1.39523	1.27113e-05	-1.96517	-1.38731	1.20718e-05	-1.97253	-1.41327
109311114	chr12:109311114:G:A	3.04715e-15	-1.68103	-1.32209	1.43446e-05	-1.77944	-1.45216	1.4137e-05	-1.78572	-1.44216
109311389	chr12:109311389:T:C	9.41155e-14	-3.15636e-10	0.427196	0.000331739	-3.15636e-10	-0.0906257	0.000329857	-3.15636e-10	-0.0780153
109311784	chr12:109311784:C:A	1.62269e-14	-3.15636e-10	-1.33066	8.50237e-05	-3.15636e-10	-1.45205	8.37746e-05	-3.15636e-10	-1.44854
109311815	chr12:109311815:A:G	1.35033e-14	-3.15636e-10	-1.51439	7.9817e-05	-3.15636e-10	-1.51524	7.83619e-05	-3.15636e-10	-1.51534
109311864	chr12:109311864:A:G	1.36322e-14	-3.15636e-10	-1.50489	7.98501e-05	-3.15636e-10	-1.51482	7.83829e-05	-3.15636e-10	-1.51507
109312198	chr12:109312198:TCA:T	3.60919e-15	-2.07193	-0.761909	3.16472e-05	-2.04612	-0.394207	3.29115e-05	-2.04575	-0.337104
109312821	chr12:109312821:T:C	3.03013e-15	-1.67764	-1.33108	1.42663e-05	-1.77883	-1.45824	1.40488e-05	-1.78506	-1.44907
109313248	chr12:109313248:A:G	2.30418e-14	-0.926589	-0.053429	0.000104497	-1.58945	0.343629	0.000103497	-1.58633	0.349195
109313405	chr12:109313405:A:G	3.09598e-15	-1.70093	-1.28629	1.43571e-05	-1.79964	-1.4311	1.41694e-05	-1.80561	-1.41998
109314730	chr12:109314730:C:T	3.28412e-15	-2.07282	-0.855407	2.72397e-05	-2.06165	-0.528652	2.82755e-05	-2.06127	-0.473409
109314882	chr12:109314882:T:G	9.08729e-14	-3.15636e-10	0.392134	0.000322077	-3.15636e-10	-0.120186	0.000320597	-3.15636e-10	-0.106491
109315090	chr12:109315090:AG:A	1.35894e-14	-3.15636e-10	-1.50804	7.98083e-05	-3.15636e-10	-1.51535	7.83584e-05	-3.15636e-10	-1.51538
109315509	chr12:109315509:T:C	1.23229e-13	-3.15636e-10	0.696715	0.000419965	-3.15636e-10	0.145197	0.000418608	-3.15636e-10	0.16026
109315525	chr12:109315525:T:G	1.36465e-14	-3.15636e-10	-1.50384	9.09004e-05	-3.15636e-10	-1.38521	8.87757e-05	-3.15636e-10	-1.39056
109315537	chr12:109315537:T:A	1.39107e-14	-3.15636e-10	-1.48467	9.14309e-05	-3.15636e-10	-1.37939	8.97156e-05	-3.15636e-10	-1.38003
109315629	chr12:109315629:T:C	9.82754e-15	-1.83214	-4.9349e-10	4.83588e-05	-2.01633	-4.9349e-10	4.71684e-05	-2.02295	-4.9349e-10
109315680	chr12:109315680:C:T	3.34492e-15	-1.4344	-1.47548	1.20074e-05	-1.93703	-1.47242	1.15227e-05	-1.94523	-1.48712
109315856	chr12:109315856:A:G	3.8229e-14	-3.15636e-10	-0.473733	0.000181925	-3.15636e-10	-0.691382	0.000178684	-3.15636e-10	-0.691054
109316223	chr12:109316223:A:G	3.06159e-15	-1.66546	-1.33293	1.44353e-05	-1.76521	-1.46009	1.42105e-05	-1.77196	-1.45073
109316261	chr12:109316261:C:T	1.88032e-14	-3.15636e-10	-1.1833	0.00011271	-3.15636e-10	-1.17015	0.000108958	-3.15636e-10	-1.18571
109316701	chr12:109316701:G:A	1.35928e-14	-3.15636e-10	-1.50778	7.98097e-05	-3.15636e-10	-1.51533	7.83586e-05	-3.15636e-10	-1.51538
109317818	chr12:109317818:A:G	2.70135e-14	-0.944174	0.123184	0.000126183	-1.59978	0.54254	0.000124941	-1.59695	0.548121
109318115	chr12:109318115:C:T	1.35758e-14	-3.15636e-10	-1.50904	7.98056e-05	-3.15636e-10	-1.51538	7.83613e-05	-3.15636e-10	-1.51535
109318255	chr12:109318255:A:G	4.16195e-14	-3.15636e-10	-0.388758	0.000265964	-3.15636e-10	-0.311616	0.000263893	-3.15636e-10	-0.301132
109319424	chr12:109319424:G:A	7.83059e-15	-2.05929	-4.9349e-10	5.27191e-05	-1.93	-4.9349e-10	5.12598e-05	-1.93977	-4.9349e-10
109319498	chr12:109319498:G:C	1.58901e-14	-3.15636e-10	-1.35163	8.40287e-05	-3.15636e-10	-1.46382	8.27735e-05	-3.15636e-10	-1.46057
109319579	chr12:109319579:T:C	1.36341e-14	-3.15636e-10	-1.50475	7.98525e-05	-3.15636e-10	-1.51479	7.83847e-05	-3.15636e-10	-1.51505
109319631	chr12:109319631:A:G	1.36346e-14	-3.15636e-10	-1.50472	7.98531e-05	-3.15636e-10	-1.51479	7.83851e-05	-3.15636e-10	-1.51504
109320046	chr12:109320046:G:GT	1.391e-14	-3.15636e-10	-1.48472	9.5912e-05	-3.15636e-10	-1.33154	9.3586e-05	-3.15636e-10	-1.33779
109320116	chr12:109320116:C:A	2.99806e-15	-2.06835	-0.951009	2.5164e-05	-2.02352	-0.646043	2.60069e-05	-2.02292	-0.595389
109320267	chr12:109320267:T:C	2.83107e-15	-2.03959	-1.03709	3.0528e-05	-1.8608	-0.61553	2.97489e-05	-1.86291	-0.620972
109320326	chr12:109320326:C:T	6.37221e-14	-3.15636e-10	0.0372038	0.000414508	-3.15636e-10	0.132118	0.000411168	-3.15636e-10	0.142327
109321030	chr12:109321030:G:A	3.12831e-15	-2.05528	-0.921559	2.69388e-05	-1.99166	-0.609744	2.78703e-05	-1.99091	-0.558206
109321191	chr12:109321191:T:A	2.30235e-14	-3.15636e-10	-0.98081	0.000119065	-3.15636e-10	-1.1153	0.000115708	-3.15636e-10	-1.1256
109321275	chr12:109321275:A:G	7.71972e-15	-2.07355	-4.9349e-10	4.89227e-05	-2.00473	-4.9349e-10	4.71122e-05	-2.02414	-4.9349e-10
109321797	chr12:109321797:GATACAGAGAAATAGAC:G	1.35262e-14	-3.15636e-10	-1.5127	7.99656e-05	-3.15636e-10	-1.51338	7.85736e-05	-3.15636e-10	-1.51264
109322048	chr12:109322048:TG:T	1.35217e-14	-3.15636e-10	-1.51303	7.99896e-05	-3.15636e-10	-1.51308	7.86009e-05	-3.15636e-10	-1.51229
109322449	chr12:109322449:T:G	1.00386e-13	-3.15636e-10	0.491697	0.000349569	-3.15636e-10	-0.0382742	0.000347615	-3.15636e-10	-0.0255809
109322662	chr12:109322662:T:C	1.36278e-14	-3.15636e-10	-1.50521	7.98439e-05	-3.15636e-10	-1.5149	7.83784e-05	-3.15636e-10	-1.51513
109322777	chr12:109322777:G:A	8.534e-14	-3.15636e-10	0.329316	0.000559482	-3.15636e-10	0.432036	0.00055648	-3.15636e-10	0.444956
109322905	chr12:109322905:G:A	9.67784e-15	-1.84749	-4.9349e-10	7.30802e-05	-1.60342	-4.9349e-10	7.098e-05	-1.61428	-4.9349e-10
109322908	chr12:109322908:A:G	1.3533e-14	-3.15636e-10	-1.51219	7.99365e-05	-3.15636e-10	-1.51374	7.85403e-05	-3.15636e-10	-1.51306
109323104	chr12:109323104:C:T	1.349e-14	-3.15636e-10	-1.51538	8.01632e-05	-3.15636e-10	-1.51091	7.87363e-05	-3.15636e-10	-1.51057
109323950	chr12:109323950:G:A	1.35258e-14	-3.15636e-10	-1.51273	7.99675e-05	-3.15636e-10	-1.51335	7.85758e-05	-3.15636e-10	-1.51261
109324223	chr12:109324223:T:C	8.83962e-14	-3.15636e-10	0.364502	0.000313618	-3.15636e-10	-0.146799	0.000311684	-3.15636e-10	-0.134684
109324270	chr12:109324270:G:A	3.03372e-14	-3.15636e-10	-0.704954	0.000156084	-3.15636e-10	-0.844578	0.000150597	-3.15636e-10	-0.862068
109324300	chr12:109324300:C:T	9.30021e-14	-3.15636e-10	0.415295	0.000328594	-3.15636e-10	-0.100153	0.000326387	-3.15636e-10	-0.0885904
109324781	chr12:109324781:G:T	6.61009e-14	0.073855	-4.9349e-10	0.000211072	-0.542774	-4.9349e-10	0.000206774	-0.545046	-4.9349e-10
109324945	chr12:109324945:C:T	3.18907e-14	-3.15636e-10	-0.655014	0.000204723	-3.15636e-10	-0.573315	0.000218266	-3.15636e-10	-0.490961
109325086	chr12:109325086:T:C	1.57261e-14	-3.15636e-10	-1.36201	8.35446e-05	-3.15636e-10	-1.46959	8.22795e-05	-3.15636e-10	-1.46655
109325163	chr12:109325163:C:T	2.89908e-15	-1.69911	-1.35382	1.38127e-05	-1.79934	-1.47005	1.35904e-05	-1.80573	-1.46157
109325228	chr12:109325228:AT:A	1.95981e-14	-2.05829	0.916401	0.000163054	-2.07336	1.27247	0.000176369	-2.07346	1.36937
109326063	chr12:109326063:T:A	2.39264e-14	-3.15636e-10	-0.942344	0.000150384	-3.15636e-10	-0.881781	0.000148807	-3.15636e-10	-0.874026
109326435	chr12:109326435:G:C	1.83046e-14	-3.15636e-10	-1.21017	9.51726e-05	-3.15636e-10	-1.33928	9.29447e-05	-3.15636e-10	-1.34467
109326759	chr12:109326759:A:G	1.45826e-14	-3.15636e-10	-1.4375	8.0628e-05	-3.15636e-10	-1.50513	7.927e-05	-3.15636e-10	-1.50381
109327228	chr12:109327228:G:T	3.2848e-14	-3.15636e-10	-0.625438	0.000159913	-3.15636e-10	-0.820343	0.000158378	-3.15636e-10	-0.811692
109327669	chr12:109327669:C:T	4.99528e-14	-3.15636e-10	-0.206248	0.000325747	-3.15636e-10	-0.108855	0.000322462	-3.15636e-10	-0.100689
109327938	chr12:109327938:G:A	2.49266e-15	-1.94014	-1.26383	2.70119e-05	-1.65634	-0.942361	2.63536e-05	-1.65444	-0.950625
109328738	chr12:109328738:G:A	1.36355e-14	-3.15636e-10	-1.50465	8.71538e-05	-3.15636e-10	-1.4273	8.52538e-05	-3.15636e-10	-1.43104
109328951	chr12:109328951:CTG:C	1.22352e-14	-1.61301	-4.9349e-10	8.63745e-05	-1.43628	-4.9349e-10	8.31441e-05	-1.4561	-4.9349e-10
109330717	chr12:109330717:A:G	7.75918e-15	-2.06845	-4.9349e-10	5.00445e-05	-1.98206	-4.9349e-10	4.87524e-05	-1.98992	-4.9349e-10
109330927	chr12:109330927:G:T	3.85072e-15	-1.82124	-0.947829	3.59357e-05	-1.49067	-0.822574	3.53651e-05	-1.48694	-0.824007
109330962	chr12:109330962:T:C	2.49605e-15	-1.9411	-1.26151	2.74162e-05	-1.64545	-0.938395	2.67609e-05	-1.64254	-0.947191
109331876	chr12:109331876:G:C	2.15888e-15	-1.83274	-1.515	1.22303e-05	-1.88793	-1.50312	1.18118e-05	-1.90007	-1.50751
109332106	chr12:109332106:C:CTGGGATT	1.43112e-14	-3.15636e-10	-1.45628	8.73693e-05	-3.15636e-10	-1.42483	8.52374e-05	-3.15636e-10	-1.43123
109332728	chr12:109332728:C:A	1.3757e-14	-3.15636e-10	-1.49578	8.01863e-05	-3.15636e-10	-1.51062	7.86832e-05	-3.15636e-10	-1.51124
109332785	chr12:109332785:G:A	1.3563e-14	-3.15636e-10	-1.50998	8.53135e-05	-3.15636e-10	-1.44864	8.31413e-05	-3.15636e-10	-1.45613
109332800	chr12:109332800:T:C	1.05623e-14	-1.76003	-4.9349e-10	6.06457e-05	-1.78993	-4.9349e-10	5.89895e-05	-1.79932	-4.9349e-10
109333807	chr12:109333807:T:A	1.46018e-14	-3.15636e-10	-1.43618	8.60905e-05	-3.15636e-10	-1.43958	8.52132e-05	-3.15636e-10	-1.43152
109333967	chr12:109333967:CTTA:C	1.35318e-14	-3.15636e-10	-1.51228	7.98253e-05	-3.15636e-10	-1.51513	7.84046e-05	-3.15636e-10	-1.51479
109334129	chr12:109334129:A:G	1.37001e-14	-1.59354	0.0936198	0.000148784	-0.992069	0.0995901	0.00014822	-1.02335	0.145369
109334550	chr12:109334550:C:T	2.06193e-15	-1.89819	-1.4955	1.13051e-05	-1.97837	-1.49136	1.10396e-05	-1.97901	-1.49618
109334643	chr12:109334643:T:G	1.82942e-14	-2.07365	0.862909	0.000105483	-2.04855	0.812122	0.000106598	-2.05346	0.845843
109334790	chr12:109334790:C:T	2.65331e-14	-0.838934	-4.9349e-10	0.000322868	-0.117731	-4.9349e-10	0.000335271	-0.0617363	-4.9349e-10
109334951	chr12:109334951:C:T	1.49946e-14	-3.15636e-10	-1.40964	9.29284e-05	-3.15636e-10	-1.36315	8.93891e-05	-3.15636e-10	-1.38368
109335122	chr12:109335122:T:C	1.80112e-15	-2.02322	-1.5057	1.22575e-05	-1.90772	-1.48112	1.18944e-05	-1.91336	-1.48725
109335257	chr12:109335257:G:A	3.19367e-15	-1.97969	-0.976465	2.64185e-05	-1.7781	-0.842811	2.50272e-05	-1.79128	-0.865431
109335621	chr12:109335621:AC:A	1.54836e-14	-3.15636e-10	-1.37754	8.7998e-05	-3.15636e-10	-1.41766	8.61444e-05	-3.15636e-10	-1.42065
109335854	chr12:109335854:T:C	3.27368e-15	-1.98954	-0.941871	2.69081e-05	-1.79633	-0.806223	2.54832e-05	-1.80919	-0.829468
109335875	chr12:109335875:T:C	3.24172e-15	-1.9817	-0.959518	2.68193e-05	-1.78037	-0.825482	2.54061e-05	-1.7936	-0.848085
109336089	chr12:109336089:CA:C	2.22267e-15	-1.99164	-1.32698	1.78068e-05	-1.81036	-1.20503	1.68966e-05	-1.82281	-1.22676
109336274	chr12:109336274:C:T	1.34964e-14	-3.15636e-10	-1.5149	7.98056e-05	-3.15636e-10	-1.51538	7.83719e-05	-3.15636e-10	-1.51521
109336411	chr12:109336411:A:T	2.06083e-14	-3.15636e-10	-1.09163	0.00011135	-3.15636e-10	-1.18229	0.000110193	-3.15636e-10	-1.17444
109336458	chr12:109336458:A:C	2.1449e-14	-1.72484	0.673187	0.000207043	-1.16199	0.599938	0.000208302	-1.19661	0.658931
109336755	chr12:109336755:C:T	9.11806e-15	-1.42635	-0.480716	6.6318e-05	-0.992154	-0.70836	6.86655e-05	-1.00694	-0.640486
109337264	chr12:109337264:A:G	1.95477e-14	-2.07283	0.928365	0.00012017	-2.03285	0.926782	0.000120998	-2.03925	0.958351
109337343	chr12:109337343:G:A	2.97151e-15	-1.97542	-1.05284	2.44207e-05	-1.76939	-0.930148	2.31414e-05	-1.78326	-0.951789
109337471	chr12:109337471:C:T	1.41432e-14	-3.15636e-10	-1.46809	8.95596e-05	-3.15636e-10	-1.40007	8.6254e-05	-3.15636e-10	-1.41938
109337589	chr12:109337589:C:A	2.06887e-14	-2.07033	0.98259	0.000129734	-2.02116	0.991672	0.000130563	-2.0285	1.02368
109338040	chr12:109338040:A:G	2.67602e-15	-2.06303	-1.06996	2.04517e-05	-1.92379	-0.953119	1.96596e-05	-1.93443	-0.963682
109338129	chr12:109338129:C:T	1.71799e-14	-2.07329	0.799705	0.000105721	-2.05164	0.817474	0.000107039	-2.05612	0.852642
109338130	chr12:109338130:G:A	1.12265e-13	-0.566968	1.1705	0.000635903	-0.164637	0.724709	0.000694423	-0.190039	0.856446
109338139	chr12:109338139:G:A	2.08216e-15	-2.06097	-1.32295	1.59857e-05	-1.92554	-1.19774	1.53122e-05	-1.93594	-1.21208
109338296	chr12:109338296:A:G	1.86938e-14	-2.07346	0.884324	0.000113176	-2.05016	0.88413	0.000114112	-2.05494	0.915449
109339556	chr12:109339556:T:C	3.99922e-14	-1.38647	0.957828	0.000198705	-1.06008	0.456922	0.000210435	-1.07633	0.548827
109339872	chr12:109339872:A:G	2.16287e-14	-2.07376	1.03046	0.00013197	-2.04302	1.03063	0.000133068	-2.04854	1.06273
109339940	chr12:109339940:G:A	1.35641e-14	-3.15636e-10	-1.5099	7.98737e-05	-3.15636e-10	-1.51453	7.84337e-05	-3.15636e-10	-1.51442
109340059	chr12:109340059:A:G	4.01628e-14	-0.838631	0.414246	0.000204684	-0.70082	0.127315	0.000212702	-0.713365	0.196581
109340063	chr12:109340063:AC:A	1.36028e-14	-3.15636e-10	-1.50705	8.02961e-05	-3.15636e-10	-1.50925	7.87614e-05	-3.15636e-10	-1.51025
109340101	chr12:109340101:T:C	1.19624e-13	-1.72239	2.38941	0.000963772	-1.13087	2.10675	0.00100114	-1.16622	2.19844
109340403	chr12:109340403:A:G	1.16747e-13	-1.68148	2.32416	0.000965425	-1.06409	2.04168	0.00100042	-1.10103	2.13252
109340441	chr12:109340441:T:A	1.379e-14	-3.15636e-10	-1.49339	8.26015e-05	-3.15636e-10	-1.48095	8.07802e-05	-3.15636e-10	-1.48494
109340443	chr12:109340443:A:T	1.38236e-14	-3.15636e-10	-1.49095	8.2363e-05	-3.15636e-10	-1.48384	8.056e-05	-3.15636e-10	-1.48767
109340727	chr12:109340727:T:TA	1.16969e-13	-1.70421	2.3488	0.000952757	-1.0995	2.06389	0.000988657	-1.13583	2.1555
109341073	chr12:109341073:A:G	1.84074e-14	-1.28635	0.0817781	0.000106427	-0.957672	-0.269843	0.000110161	-0.974716	-0.20002
109341092	chr12:109341092:G:A	4.43586e-14	-0.71494	0.389921	0.00023123	-0.554834	0.103272	0.000240163	-0.569168	0.17381
109341435	chr12:109341435:C:T	7.2574e-15	-1.69675	-0.438552	6.55217e-05	-1.19808	-0.514511	6.53906e-05	-1.22371	-0.472585
109341811	chr12:109341811:T:C	4.67741e-14	-1.72882	1.45682	0.000417733	-1.15742	1.29729	0.000426128	-1.19212	1.37019
109342657	chr12:109342657:C:A	1.79335e-14	-1.40308	0.17242	0.000100634	-1.10406	-0.17942	0.000104223	-1.11977	-0.110369
109343082	chr12:109343082:A:T	2.3465e-14	-3.15636e-10	-0.961816	0.000167388	-3.15636e-10	-0.77466	0.000167745	-3.15636e-10	-0.754232
109343142	chr12:109343142:G:A	2.18561e-15	-2.06696	-1.26847	1.66684e-05	-1.94947	-1.13199	1.60142e-05	-1.95877	-1.14443
109343560	chr12:109343560:T:C	1.35931e-14	-1.68727	0.17951	0.000107749	-1.16809	-0.0470834	0.000108955	-1.19315	0.00741071
109343610	chr12:109343610:A:C	4.87282e-14	-0.711876	0.480806	0.000252709	-0.553833	0.191096	0.000262955	-0.56814	0.263448
109343762	chr12:109343762:G:A	1.49643e-14	-1.68759	0.275925	0.000121582	-1.17129	0.076906	0.000123143	-1.19652	0.133198
109344089	chr12:109344089:T:G	1.10632e-14	-1.7137	-4.9349e-10	4.72737e-05	-2.03902	-4.9349e-10	4.6531e-05	-2.03656	-4.9349e-10
109344108	chr12:109344108:T:C	1.54861e-14	-1.64067	0.263287	0.000124995	-1.09577	0.029062	0.00012649	-1.12195	0.0854425
109344261	chr12:109344261:A:G	1.9645e-14	-3.15636e-10	-1.1395	0.00011159	-3.15636e-10	-1.18014	0.000109326	-3.15636e-10	-1.18234
109344407	chr12:109344407:C:T	2.02995e-14	-1.46355	0.356817	0.000110063	-1.17886	-0.0150587	0.000114501	-1.19392	0.0578252
109344603	chr12:109344603:T:C	1.1271e-13	-1.69728	2.30477	0.000920168	-1.08973	2.01931	0.000954349	-1.12576	2.11011
109344851	chr12:109344851:A:G	2.07076e-14	-2.07077	0.983947	0.000123311	-2.06037	0.980108	0.000124583	-2.06393	1.01222
109344892	chr12:109344892:A:C	1.81768e-14	-3.15636e-10	-1.21718	0.000102212	-3.15636e-10	-1.26793	0.000101468	-3.15636e-10	-1.25694
109344935	chr12:109344935:G:A	1.01929e-14	-1.79564	-4.9349e-10	8.12343e-05	-1.49764	-4.9349e-10	7.84106e-05	-1.51472	-4.9349e-10
109345028	chr12:109345028:A:G	1.04273e-13	-1.72542	2.25511	0.000835408	-1.13907	1.97201	0.000866993	-1.17396	2.06231
109345548	chr12:109345548:G:A	1.11259e-13	-1.68345	2.27798	0.000916864	-1.06735	1.99333	0.000950435	-1.10384	2.08409
109345577	chr12:109345577:T:C	1.4011e-14	-3.15636e-10	-1.47748	8.82141e-05	-3.15636e-10	-1.41521	8.50659e-05	-3.15636e-10	-1.43325
109346203	chr12:109346203:G:A	2.22245e-15	-2.06567	-1.25305	1.70941e-05	-1.94323	-1.11301	1.64158e-05	-1.95285	-1.12558
109346466	chr12:109346466:G:A	1.71871e-15	-2.06067	-1.51509	1.13803e-05	-1.95805	-1.50504	1.10875e-05	-1.96378	-1.50707
109346508	chr12:109346508:T:C	1.35009e-14	-3.15636e-10	-1.51457	8.12434e-05	-3.15636e-10	-1.49753	7.98467e-05	-3.15636e-10	-1.49657
109346600	chr12:109346600:A:C	9.65349e-15	-1.85001	-4.9349e-10	6.24614e-05	-1.76043	-4.9349e-10	6.24678e-05	-1.74202	-4.9349e-10
109346897	chr12:109346897:G:A	1.70996e-15	-2.06548	-1.51538	1.11705e-05	-1.97351	-1.50818	1.08924e-05	-1.97877	-1.50984
109347080	chr12:109347080:G:A	2.1963e-14	-2.0737	1.04573	0.000133983	-2.04173	1.04447	0.000135149	-2.04739	1.07709
109347082	chr12:109347082:A:AC	9.15519e-14	-3.15636e-10	0.399579	0.000391945	-3.15636e-10	0.076147	0.000384313	-3.15636e-10	0.074782
109347271	chr12:109347271:A:G	2.05123e-15	-2.06867	-1.33022	1.53331e-05	-1.95824	-1.20672	1.47163e-05	-1.96715	-1.22056
109347436	chr12:109347436:C:T	7.72125e-15	-2.07335	-4.9349e-10	4.90175e-05	-2.0028	-4.9349e-10	4.83153e-05	-1.99893	-4.9349e-10
109347805	chr12:109347805:C:T	1.36399e-14	-3.15636e-10	-1.50433	7.98063e-05	-3.15636e-10	-1.51537	7.83586e-05	-3.15636e-10	-1.51538
109348350	chr12:109348350:A:AT	1.16832e-14	-1.65917	-4.9349e-10	9.87294e-05	-1.30259	-4.9349e-10	9.99865e-05	-1.27164	-4.9349e-10
109348877	chr12:109348877:G:A	2.21719e-14	-2.07262	1.05412	0.000136423	-2.0319	1.05269	0.000137492	-2.03842	1.08531
109349682	chr12:109349682:C:T	1.84234e-15	-2.07253	-1.43376	1.15901e-05	-2.01919	-1.42563	1.14916e-05	-2.01957	-1.4155
109349727	chr12:109349727:G:A	2.02958e-14	-3.15636e-10	-1.10691	0.000106535	-3.15636e-10	-1.2265	0.000103657	-3.15636e-10	-1.23559
109349888	chr12:109349888:G:A	1.68733e-14	-1.46756	0.175964	9.39702e-05	-1.17511	-0.176891	9.73841e-05	-1.1903	-0.107715
109349939	chr12:109349939:C:T	2.12852e-14	-2.07376	1.01444	0.000131022	-2.04408	1.02447	0.000132168	-2.04966	1.05706
109350045	chr12:109350045:A:G	1.204e-14	-1.68477	0.0556833	9.83977e-05	-1.15401	-0.151948	9.89132e-05	-1.17971	-0.102723
109350227	chr12:109350227:C:G	2.29147e-15	-2.05571	-1.23242	1.19407e-05	-2.01359	-1.40144	1.17718e-05	-2.02251	-1.38845
109350365	chr12:109350365:C:T	2.11357e-15	-2.07255	-1.2964	1.50162e-05	-2.01834	-1.16751	1.48256e-05	-2.01764	-1.16268
109350548	chr12:109350548:G:A	2.03282e-14	-3.15636e-10	-1.10532	0.000143442	-3.15636e-10	-0.929045	0.00014277	-3.15636e-10	-0.915437
109351086	chr12:109351086:G:A	7.74014e-15	-2.07091	-4.9349e-10	5.19015e-05	-1.94563	-4.9349e-10	5.06278e-05	-1.95217	-4.9349e-10
109351501	chr12:109351501:A:G	2.0359e-14	-3.15636e-10	-1.1038	0.000106647	-3.15636e-10	-1.22545	0.000103907	-3.15636e-10	-1.23318
109352367	chr12:109352367:T:C	2.82251e-14	-3.15636e-10	-0.777115	0.000155606	-3.15636e-10	-0.847648	0.000156113	-3.15636e-10	-0.826096
109352415	chr12:109352415:T:C	1.54295e-14	-1.38105	-4.9349e-10	6.66409e-05	-1.69566	-4.9349e-10	6.59765e-05	-1.68738	-4.9349e-10
109352750	chr12:109352750:T:C	7.7799e-15	-2.06578	-4.9349e-10	5.06734e-05	-1.96957	-4.9349e-10	4.94715e-05	-1.97528	-4.9349e-10
109352761	chr12:109352761:G:T	7.78912e-15	-2.0646	-4.9349e-10	5.04643e-05	-1.97371	-4.9349e-10	4.92742e-05	-1.97927	-4.9349e-10
109352780	chr12:109352780:A:G	7.74546e-15	-2.07022	-4.9349e-10	5.17674e-05	-1.94821	-4.9349e-10	5.04984e-05	-1.95473	-4.9349e-10
109352936	chr12:109352936:T:A	5.36191e-15	-1.84052	-0.597486	3.42903e-05	-1.71853	-0.641583	3.51089e-05	-1.71787	-0.600355
109352947	chr12:109352947:C:A	3.51426e-15	-1.87523	-0.985271	2.68244e-05	-1.58164	-1.02402	2.69015e-05	-1.58058	-1.00392
109353165	chr12:109353165:G:C	1.48563e-14	-3.15636e-10	-1.4189	9.5407e-05	-3.15636e-10	-1.33682	9.42414e-05	-3.15636e-10	-1.33082
109353169	chr12:109353169:A:T	1.94406e-14	-3.15636e-10	-1.14997	0.000124656	-3.15636e-10	-1.06942	0.000122365	-3.15636e-10	-1.06967
109353298	chr12:109353298:G:A	7.73113e-15	-2.07207	-4.9349e-10	5.00127e-05	-1.9827	-4.9349e-10	4.87369e-05	-1.99024	-4.9349e-10
109353720	chr12:109353720:C:T	1.52267e-14	-3.15636e-10	-1.39427	8.75527e-05	-3.15636e-10	-1.42273	8.62687e-05	-3.15636e-10	-1.41921
109353815	chr12:109353815:C:A	2.85391e-15	-2.07143	-0.997209	1.22609e-05	-2.06807	-1.32049	1.2299e-05	-2.0691	-1.29806
109354043	chr12:109354043:ATTC:A	4.70562e-15	-1.85135	-0.717219	3.09602e-05	-1.73468	-0.727596	3.03907e-05	-1.73396	-0.728579
109354978	chr12:109354978:A:C	3.89786e-15	-2.04336	-0.713544	2.42255e-05	-1.99861	-0.708962	2.4333e-05	-2.0062	-0.678636
109355468	chr12:109355468:G:A	1.19246e-14	-1.63873	-4.9349e-10	4.99827e-05	-1.9833	-4.9349e-10	4.95266e-05	-1.97417	-4.9349e-10
109356932	chr12:109356932:A:G	4.87989e-15	-1.83848	-0.693729	4.05412e-05	-1.48023	-0.71243	3.94193e-05	-1.48487	-0.717551
109357070	chr12:109357070:A:G	4.50499e-15	-1.78583	-0.826312	3.00076e-05	-1.65281	-0.840709	2.94789e-05	-1.65123	-0.841769
109357121	chr12:109357121:G:GA	3.11753e-15	-1.69778	-1.2825	2.12631e-05	-1.62162	-1.21638	2.09224e-05	-1.61808	-1.21777
109357361	chr12:109357361:T:G	4.44e-15	-1.79293	-0.833744	2.95359e-05	-1.66159	-0.847778	2.90093e-05	-1.66013	-0.848925
109358709	chr12:109358709:A:G	2.49224e-14	-3.15636e-10	-0.901559	0.00012694	-3.15636e-10	-1.05126	0.000123509	-3.15636e-10	-1.06036
109358974	chr12:109358974:C:G	1.64864e-14	-3.15636e-10	-1.31479	0.000104094	-3.15636e-10	-1.24968	0.000102159	-3.15636e-10	-1.25014
109358994	chr12:109358994:C:A	5.42245e-15	-1.59184	-0.834941	5.53293e-05	-1.23419	-0.64748	5.40896e-05	-1.22922	-0.656811
109359027	chr12:109359027:C:T	3.68327e-15	-1.44342	-1.37011	2.41492e-05	-1.41725	-1.29348	2.39471e-05	-1.40417	-1.29666
109359246	chr12:109359246:G:A	1.75656e-15	-2.04822	-1.50575	1.16596e-05	-2.07364	-1.36521	1.12649e-05	-2.07317	-1.38181
109359323	chr12:109359323:G:A	1.35186e-14	-3.15636e-10	-1.51326	8.14626e-05	-3.15636e-10	-1.49483	8.00669e-05	-3.15636e-10	-1.49381
109360161	chr12:109360161:C:A	8.59741e-15	-1.96587	-4.9349e-10	5.70491e-05	-1.85106	-4.9349e-10	5.53691e-05	-1.86265	-4.9349e-10
109360677	chr12:109360677:TC:T	2.08425e-15	-2.03547	-1.34745	1.00429e-05	-2.07359	-1.51452	9.90041e-06	-2.07301	-1.51109
109361525	chr12:109361525:G:A	2.05615e-15	-2.05766	-1.33883	1.33711e-05	-2.07363	-1.22825	1.28225e-05	-2.07319	-1.25229
109361544	chr12:109361544:G:A	2.24941e-15	-1.94665	-1.36001	1.60899e-05	-1.76176	-1.35502	1.5967e-05	-1.76504	-1.34111
109361682	chr12:109361682:C:T	3.28639e-14	-3.15636e-10	-0.624953	0.000195145	-3.15636e-10	-0.621234	0.000196075	-3.15636e-10	-0.598176
109361837	chr12:109361837:AAAAG:A	1.50071e-14	-3.15636e-10	-1.4088	8.85988e-05	-3.15636e-10	-1.41086	8.79458e-05	-3.15636e-10	-1.39995
109361937	chr12:109361937:A:G	2.06859e-14	-3.15636e-10	-1.08788	0.000115436	-3.15636e-10	-1.14626	0.000117124	-3.15636e-10	-1.11344
109362061	chr12:109362061:C:CT	2.4445e-15	-2.01333	-1.21016	1.04644e-05	-2.06907	-1.47793	1.04344e-05	-2.06699	-1.46458
109362318	chr12:109362318:A:G	2.32468e-14	-3.15636e-10	-0.97116	0.000154802	-3.15636e-10	-0.85283	0.000153953	-3.15636e-10	-0.840026
109362604	chr12:109362604:G:A	2.28666e-14	-3.15636e-10	-0.987649	0.000152	-3.15636e-10	-0.871095	0.000151144	-3.15636e-10	-0.858441
109362638	chr12:109362638:G:A	2.07817e-14	-3.15636e-10	-1.08325	0.00010774	-3.15636e-10	-1.21526	0.000104866	-3.15636e-10	-1.22399
109362683	chr12:109362683:T:G	3.74142e-15	-2.01407	-0.783796	2.32955e-05	-1.95318	-0.793534	2.33829e-05	-1.96242	-0.762252
109362801	chr12:109362801:C:T	1.39828e-14	-3.15636e-10	-1.4795	8.52007e-05	-3.15636e-10	-1.44997	8.42467e-05	-3.15636e-10	-1.44293
109362951	chr12:109362951:C:T	2.35172e-14	-3.15636e-10	-0.959595	0.000156647	-3.15636e-10	-0.840977	0.000155832	-3.15636e-10	-0.8279
109363173	chr12:109363173:A:G	2.35948e-15	-2.07234	-1.18654	1.66631e-05	-2.05382	-1.02796	1.58308e-05	-2.057	-1.05771
109363332	chr12:109363332:C:T	2.52883e-15	-1.86256	-1.32701	1.88871e-05	-1.63556	-1.32093	1.87551e-05	-1.63951	-1.3057
109363571	chr12:109363571:G:A	2.71188e-14	-3.15636e-10	-0.817101	0.000144676	-3.15636e-10	-0.920481	0.000140611	-3.15636e-10	-0.93068
109363633	chr12:109363633:A:G	2.30153e-15	-1.92555	-1.3582	1.662e-05	-1.72923	-1.35514	1.64928e-05	-1.73268	-1.34107
109363848	chr12:109363848:A:G	1.0386e-14	-1.77687	-4.9349e-10	5.49482e-05	-1.88858	-4.9349e-10	5.23637e-05	-1.91846	-4.9349e-10
109363868	chr12:109363868:C:T	1.01912e-14	-1.79581	-4.9349e-10	7.88041e-05	-1.52801	-4.9349e-10	7.37787e-05	-1.57561	-4.9349e-10
109363998	chr12:109363998:A:G	7.25239e-15	-1.58292	-0.553079	5.97522e-05	-1.1801	-0.624672	5.74803e-05	-1.17548	-0.649751
109364454	chr12:109364454:C:T	3.39746e-15	-2.02668	-0.867615	2.10439e-05	-1.97114	-0.877227	2.11036e-05	-1.9795	-0.847728
109364505	chr12:109364505:T:C	7.90795e-15	-2.04946	-4.9349e-10	4.88661e-05	-2.00589	-4.9349e-10	4.77452e-05	-2.0108	-4.9349e-10
109364596	chr12:109364596:T:C	2.42057e-15	-1.91527	-1.31806	1.76252e-05	-1.71308	-1.31257	1.7509e-05	-1.71657	-1.29739
109364818	chr12:109364818:A:G	3.10517e-14	-3.15636e-10	-0.681673	0.000148773	-3.15636e-10	-0.892553	0.000146079	-3.15636e-10	-0.892529
109365036	chr12:109365036:C:T	1.42169e-14	-3.15636e-10	-1.4629	9.07131e-05	-3.15636e-10	-1.38727	9.1726e-05	-3.15636e-10	-1.35787
109365041	chr12:109365041:C:T	1.41968e-14	-3.15636e-10	-1.46431	9.05077e-05	-3.15636e-10	-1.38954	9.14982e-05	-3.15636e-10	-1.36036
109365042	chr12:109365042:G:A	2.32421e-15	-1.91968	-1.35427	1.66651e-05	-1.7309	-1.35076	1.65389e-05	-1.73462	-1.33634
109365067	chr12:109365067:T:G	2.02422e-15	-2.0212	-1.39094	1.00613e-05	-2.07124	-1.51504	9.89275e-06	-2.06965	-1.51522
109365444	chr12:109365444:C:A	2.02132e-15	-2.06603	-1.34755	1.29874e-05	-1.8918	-1.4392	1.26129e-05	-1.89744	-1.44452
109365912	chr12:109365912:C:T	2.04794e-14	-3.15636e-10	-1.09791	0.00010668	-3.15636e-10	-1.22514	0.000103818	-3.15636e-10	-1.23404
109366389	chr12:109366389:A:G	2.59942e-15	-1.991	-1.17104	1.07074e-05	-2.06139	-1.46264	1.07141e-05	-2.05814	-1.44698
109366417	chr12:109366417:G:A	7.2292e-15	-1.51424	-0.624959	6.19064e-05	-1.04818	-0.721174	6.02653e-05	-1.04454	-0.73338
109366604	chr12:109366604:C:T	2.05087e-14	-3.15636e-10	-1.09648	0.000106763	-3.15636e-10	-1.22436	0.000103938	-3.15636e-10	-1.23288
109366778	chr12:109366778:G:A	1.04258e-14	-1.03867	-0.734368	7.76761e-05	-0.530319	-1.01211	7.77879e-05	-0.551191	-0.971497
109367039	chr12:109367039:G:A	2.55011e-15	-1.89551	-1.28569	1.8814e-05	-1.6819	-1.27847	1.86937e-05	-1.68562	-1.26287
109367166	chr12:109367166:A:C	3.87338e-15	-2.04856	-0.71464	2.39582e-05	-2.00533	-0.713329	2.41412e-05	-2.01219	-0.680563
109367230	chr12:109367230:T:C	8.15131e-15	-2.01915	-4.9349e-10	4.73873e-05	-2.03662	-4.9349e-10	4.66404e-05	-2.03421	-4.9349e-10
109367276	chr12:109367276:T:C	2.50412e-14	-3.15636e-10	-0.896805	0.000163503	-3.15636e-10	-0.798143	0.000162645	-3.15636e-10	-0.785102
109367509	chr12:109367509:G:A	1.35596e-14	-3.15636e-10	-1.51023	8.1448e-05	-3.15636e-10	-1.49501	8.03176e-05	-3.15636e-10	-1.49069
109367832	chr12:109367832:G:A	8.29376e-15	-2.00182	-4.9349e-10	4.62417e-05	-2.06109	-4.9349e-10	4.52472e-05	-2.06453	-4.9349e-10
109368123	chr12:109368123:A:G	1.83611e-15	-1.99435	-1.51533	1.06994e-05	-2.02039	-1.5044	1.04989e-05	-2.01584	-1.50956
109368305	chr12:109368305:A:G	1.72951e-14	-3.15636e-10	-1.2669	9.47644e-05	-3.15636e-10	-1.34358	9.31948e-05	-3.15636e-10	-1.34198
109368549	chr12:109368549:G:A	7.91081e-15	-2.0491	-4.9349e-10	4.89237e-05	-2.00471	-4.9349e-10	4.77989e-05	-2.00967	-4.9349e-10
109369151	chr12:109369151:C:A	2.07315e-14	-3.15636e-10	-1.08567	0.000107523	-3.15636e-10	-1.21727	0.000104658	-3.15636e-10	-1.22598
109369541	chr12:109369541:A:G	2.38319e-15	-1.91738	-1.3315	1.73025e-05	-1.71599	-1.32813	1.71616e-05	-1.71949	-1.31452
109369904	chr12:109369904:T:G	7.10711e-15	-1.50139	-0.654843	5.92871e-05	-1.08019	-0.732388	5.75967e-05	-1.07845	-0.744763
109369986	chr12:109369986:C:G	1.06914e-14	-0.987406	-0.76048	8.19466e-05	-0.44578	-1.04313	8.20427e-05	-0.467848	-1.00159
109370070	chr12:109370070:T:A	4.79607e-14	-3.15636e-10	-0.246946	0.000178721	-3.15636e-10	-0.709149	0.000184622	-3.15636e-10	-0.658364
109370223	chr12:109370223:C:G	2.12253e-14	-3.15636e-10	-1.06213	0.000135148	-3.15636e-10	-0.988604	0.000130452	-3.15636e-10	-1.00567
109370768	chr12:109370768:T:A	4.31341e-15	-1.6192	-1.03639	3.30869e-05	-1.2899	-1.10594	3.21919e-05	-1.28121	-1.12375
109370966	chr12:109370966:C:G	6.86124e-15	-1.52375	-0.667686	5.6887e-05	-1.10914	-0.74477	5.52949e-05	-1.10706	-0.756934
109371100	chr12:109371100:C:G	3.22771e-15	-1.97521	-0.970347	1.15862e-05	-2.0618	-1.38336	1.17435e-05	-2.05883	-1.35454
109371118	chr12:109371118:C:T	7.7189e-15	-2.07366	-4.9349e-10	4.5937e-05	-2.0677	-4.9349e-10	4.52003e-05	-2.06557	-4.9349e-10
109371373	chr12:109371373:C:T	1.76928e-14	-3.15636e-10	-1.24417	9.71111e-05	-3.15636e-10	-1.31912	9.555e-05	-3.15636e-10	-1.31703
109371609	chr12:109371609:T:C	8.70697e-15	-1.9532	-4.9349e-10	4.56619e-05	-2.07371	-4.9349e-10	4.48652e-05	-2.07301	-4.9349e-10
109371969	chr12:109371969:C:T	1.37424e-14	-3.15636e-10	-1.49684	8.64159e-05	-3.15636e-10	-1.4358	8.52048e-05	-3.15636e-10	-1.43162
109372058	chr12:109372058:T:C	1.73706e-14	-3.15636e-10	-1.26255	9.48266e-05	-3.15636e-10	-1.34293	9.31817e-05	-3.15636e-10	-1.34212
109372311	chr12:109372311:G:A	2.47811e-15	-2.00223	-1.2076	1.03446e-05	-2.07023	-1.48827	1.03123e-05	-2.06852	-1.47482
109372599	chr12:109372599:T:A	1.64642e-14	-3.15636e-10	-1.31614	9.00357e-05	-3.15636e-10	-1.39477	8.84719e-05	-3.15636e-10	-1.39399
109372697	chr12:109372697:G:T	1.24166e-14	-0.978908	-0.619386	9.20464e-05	-0.456454	-0.916228	9.26154e-05	-0.477379	-0.870841
109372795	chr12:109372795:A:G	1.349e-14	-3.15636e-10	-1.51538	8.26202e-05	-3.15636e-10	-1.48072	8.11321e-05	-3.15636e-10	-1.4806
109372858	chr12:109372858:C:CT	7.80289e-15	-2.06283	-4.9349e-10	5.03903e-05	-1.97518	-4.9349e-10	4.91825e-05	-1.98114	-4.9349e-10
109373389	chr12:109373389:ATATAAT:A	2.71602e-14	-3.15636e-10	-0.815575	0.000161738	-3.15636e-10	-0.808998	0.000160691	-3.15636e-10	-0.797191
109373807	chr12:109373807:C:T	1.62966e-14	-3.15636e-10	-1.32637	8.94229e-05	-3.15636e-10	-1.4016	8.78249e-05	-3.15636e-10	-1.40133
109373910	chr12:109373910:C:A	1.60653e-14	-3.15636e-10	-1.34067	8.84127e-05	-3.15636e-10	-1.41296	8.68344e-05	-3.15636e-10	-1.41267
109373966	chr12:109373966:G:A	1.71712e-14	-3.15636e-10	-1.27409	9.24796e-05	-3.15636e-10	-1.36799	9.02997e-05	-3.15636e-10	-1.37354
109374347	chr12:109374347:C:T	1.61713e-14	-3.15636e-10	-1.33409	0.000111022	-3.15636e-10	-1.18525	0.000107957	-3.15636e-10	-1.19494
109374736	chr12:109374736:T:C	3.10553e-14	-3.15636e-10	-0.681558	0.000233385	-3.15636e-10	-0.442284	0.000234887	-3.15636e-10	-0.417569
109374771	chr12:109374771:G:A	2.15458e-15	-1.88419	-1.46554	1.61738e-05	-1.65358	-1.458	1.58811e-05	-1.6572	-1.45435
109374815	chr12:109374815:G:A	2.08404e-14	-3.15636e-10	-1.08043	0.000107886	-3.15636e-10	-1.2139	0.000104999	-3.15636e-10	-1.22272
109375119	chr12:109375119:T:TG	9.15849e-15	-1.90265	-4.9349e-10	4.9549e-05	-1.99201	-4.9349e-10	4.81632e-05	-2.00208	-4.9349e-10
109375135	chr12:109375135:G:A	1.71385e-14	-3.15636e-10	-1.276	9.32355e-05	-3.15636e-10	-1.35985	9.15774e-05	-3.15636e-10	-1.35949
109375603	chr12:109375603:A:G	1.62186e-14	-3.15636e-10	-1.33117	8.90733e-05	-3.15636e-10	-1.40552	8.74995e-05	-3.15636e-10	-1.40504
109375860	chr12:109375860:C:T	7.34171e-15	-1.51171	-0.61205	6.09615e-05	-1.09302	-0.691713	5.91431e-05	-1.09147	-0.70524
109375867	chr12:109375867:T:C	3.21246e-15	-1.99824	-0.952045	1.16011e-05	-2.06883	-1.37505	1.17574e-05	-2.06685	-1.34534
109376119	chr12:109376119:TCATACAC:T	1.68672e-14	-3.15636e-10	-1.29196	0.000106034	-3.15636e-10	-1.23121	0.000103957	-3.15636e-10	-1.2327
109376273	chr12:109376273:T:G	2.57065e-15	-1.88499	-1.28818	1.90258e-05	-1.66758	-1.28159	1.88986e-05	-1.67129	-1.2663
109376378	chr12:109376378:G:T	7.99323e-15	-2.03873	-4.9349e-10	4.81331e-05	-2.021	-4.9349e-10	4.70584e-05	-2.02529	-4.9349e-10
109376382	chr12:109376382:G:A	1.66808e-14	-3.15636e-10	-1.30307	9.10706e-05	-3.15636e-10	-1.38334	8.94519e-05	-3.15636e-10	-1.38297
109376423	chr12:109376423:C:G	2.60768e-15	-1.83952	-1.31934	1.96525e-05	-1.60722	-1.30955	1.95021e-05	-1.61103	-1.29512
109376630	chr12:109376630:C:T	1.7013e-14	-3.15636e-10	-1.28335	9.24991e-05	-3.15636e-10	-1.36778	9.08461e-05	-3.15636e-10	-1.36751
109377099	chr12:109377099:A:G	2.20146e-15	-1.87272	-1.45549	1.64738e-05	-1.64641	-1.4468	1.62337e-05	-1.64998	-1.4396
109377298	chr12:109377298:T:G	3.5852e-15	-1.66058	-1.17993	2.55871e-05	-1.31515	-1.33774	2.49318e-05	-1.30738	-1.35315
109377334	chr12:109377334:CAT:C	3.93287e-14	-3.15636e-10	-0.445373	0.000215842	-3.15636e-10	-0.520429	0.000216942	-3.15636e-10	-0.497045
109377488	chr12:109377488:C:A	1.42473e-14	-3.15636e-10	-1.46076	8.31586e-05	-3.15636e-10	-1.47423	8.21088e-05	-3.15636e-10	-1.46863
109377910	chr12:109377910:C:A	2.27073e-15	-1.84326	-1.45397	1.72353e-05	-1.60271	-1.4453	1.69845e-05	-1.60646	-1.43791
109378265	chr12:109378265:A:G	8.91442e-15	-1.92966	-4.9349e-10	7.54132e-05	-1.57199	-4.9349e-10	7.28372e-05	-1.58845	-4.9349e-10
109378815	chr12:109378815:G:A	2.69771e-15	-1.96751	-1.15741	1.65925e-05	-2.04475	-1.04128	1.58494e-05	-2.04465	-1.06889
109379093	chr12:109379093:C:G	7.99598e-15	-2.03839	-4.9349e-10	4.81186e-05	-2.02131	-4.9349e-10	4.70442e-05	-2.02559	-4.9349e-10
109379140	chr12:109379140:T:G	2.28269e-15	-1.85292	-1.43905	1.72559e-05	-1.61717	-1.42965	1.70132e-05	-1.62082	-1.42186
109379233	chr12:109379233:A:G	1.96024e-15	-1.9293	-1.51496	1.12463e-05	-1.96502	-1.50991	1.10761e-05	-1.95858	-1.5133
109379666	chr12:109379666:G:A	3.4982e-14	-3.15636e-10	-0.562495	0.00014153	-3.15636e-10	-0.942462	0.00014195	-3.15636e-10	-0.921197
109380051	chr12:109380051:A:G	7.9292e-15	-2.04677	-4.9349e-10	4.86774e-05	-2.00976	-4.9349e-10	4.75677e-05	-2.01452	-4.9349e-10
109380068	chr12:109380068:T:C	2.09322e-15	-1.99921	-1.37941	1.02074e-05	-2.06717	-1.50469	1.01297e-05	-2.06499	-1.49621
109380069	chr12:109380069:A:T	2.18895e-15	-1.99741	-1.3365	1.03546e-05	-2.06667	-1.49087	1.03216e-05	-2.0644	-1.47804
109380092	chr12:109380092:G:A	2.06643e-14	-3.15636e-10	-1.08892	0.000107265	-3.15636e-10	-1.21967	0.000104412	-3.15636e-10	-1.22833
109380530	chr12:109380530:T:C	5.50849e-15	-1.97796	-0.433079	1.55282e-05	-2.06256	-1.08975	1.61699e-05	-2.05969	-1.03384
109381185	chr12:109381185:T:C	3.28308e-15	-1.95155	-0.976991	1.17477e-05	-2.05158	-1.37974	1.18753e-05	-2.04759	-1.35462
109381376	chr12:109381376:G:A	3.19955e-14	-3.15636e-10	-0.651733	0.000159059	-3.15636e-10	-0.825701	0.000155745	-3.15636e-10	-0.828456
109381555	chr12:109381555:A:G	3.30213e-15	-1.9473	-0.975456	1.17721e-05	-2.04982	-1.37942	1.19007e-05	-2.04572	-1.35436
109381603	chr12:109381603:G:A	1.67665e-14	-3.15636e-10	-1.29794	9.14247e-05	-3.15636e-10	-1.37946	8.98003e-05	-3.15636e-10	-1.37909
109381640	chr12:109381640:AC:A	4.59396e-15	-2.01811	-0.57448	2.87042e-05	-1.959	-0.578932	2.8967e-05	-1.96807	-0.54245
109381643	chr12:109381643:A:T	4.62136e-15	-2.01529	-0.571348	2.89053e-05	-1.95507	-0.575876	2.91641e-05	-1.9643	-0.539434
109381668	chr12:109381668:TG:T	2.53023e-15	-1.86488	-1.32414	1.88992e-05	-1.63778	-1.31808	1.87529e-05	-1.64155	-1.30378
109381678	chr12:109381678:A:T	1.91527e-15	-1.95213	-1.51534	1.10762e-05	-1.98497	-1.50521	1.08855e-05	-1.97911	-1.51014
109381826	chr12:109381826:A:T	1.8062e-14	-3.15636e-10	-1.22352	9.75841e-05	-3.15636e-10	-1.31426	9.56732e-05	-3.15636e-10	-1.31574
109381916	chr12:109381916:G:A	2.12904e-14	-3.15636e-10	-1.05907	0.00010998	-3.15636e-10	-1.19467	0.000107017	-3.15636e-10	-1.20368
109381922	chr12:109381922:A:T	7.69186e-15	-1.41563	-0.661529	6.43725e-05	-0.962451	-0.767838	6.25376e-05	-0.960402	-0.780505
109382861	chr12:109382861:A:G	2.11209e-14	-3.15636e-10	-1.06706	0.000109301	-3.15636e-10	-1.20087	0.000106377	-3.15636e-10	-1.20969
109382972	chr12:109382972:A:G	2.35661e-15	-1.89955	-1.36055	1.72657e-05	-1.68889	-1.35736	1.71101e-05	-1.69249	-1.34451
109383060	chr12:109383060:T:C	1.92626e-15	-1.94693	-1.51482	1.10269e-05	-1.98484	-1.5098	1.08508e-05	-1.97913	-1.5133
109383070	chr12:109383070:A:G	7.53261e-15	-1.37048	-0.727606	6.31105e-05	-0.923718	-0.826371	6.13052e-05	-0.921524	-0.839287
109383399	chr12:109383399:C:T	9.82353e-15	-1.83255	-4.9349e-10	4.6248e-05	-2.06096	-4.9349e-10	4.5172e-05	-2.0662	-4.9349e-10
109383762	chr12:109383762:G:A	2.12904e-14	-3.15636e-10	-1.05907	0.00010998	-3.15636e-10	-1.19467	0.000107017	-3.15636e-10	-1.20368
109384054	chr12:109384054:G:A	1.63498e-14	-3.15636e-10	-1.32311	8.97778e-05	-3.15636e-10	-1.39764	8.81438e-05	-3.15636e-10	-1.39771
109384551	chr12:109384551:C:CA	2.12536e-14	-3.15636e-10	-1.0608	0.000109813	-3.15636e-10	-1.1962	0.000106856	-3.15636e-10	-1.20519
109385195	chr12:109385195:A:C	1.55763e-14	-3.15636e-10	-1.37158	0.000104835	-3.15636e-10	-1.24259	0.000104295	-3.15636e-10	-1.22946
109385767	chr12:109385767:G:A	2.25072e-15	-1.86144	-1.44463	1.69286e-05	-1.63081	-1.43516	1.66941e-05	-1.63437	-1.42725
109385865	chr12:109385865:C:A	1.64053e-14	-3.15636e-10	-1.31972	8.99334e-05	-3.15636e-10	-1.39591	8.8274e-05	-3.15636e-10	-1.39623
109386286	chr12:109386286:G:A	2.73388e-15	-1.66718	-1.44443	2.21608e-05	-1.36049	-1.43616	2.18604e-05	-1.36362	-1.42838
109386366	chr12:109386366:ATACT:A	4.4088e-14	-3.15636e-10	-0.331139	0.000241899	-3.15636e-10	-0.406456	0.000243527	-3.15636e-10	-0.381446
109386477	chr12:109386477:G:A	2.32339e-15	-1.83143	-1.44287	1.77274e-05	-1.58552	-1.43434	1.74895e-05	-1.58863	-1.42644
109386732	chr12:109386732:C:A	7.18174e-14	-3.15636e-10	0.156799	0.000256134	-3.15636e-10	-0.349276	0.00026483	-3.15636e-10	-0.297588
109386921	chr12:109386921:G:A	7.43969e-15	-1.44745	-0.663044	1.64607e-05	-1.91654	-1.17745	1.66499e-05	-1.92741	-1.13686
109387128	chr12:109387128:C:T	1.89986e-14	-3.15636e-10	-1.17296	0.00010143	-3.15636e-10	-1.27561	9.94382e-05	-3.15636e-10	-1.27714
109387337	chr12:109387337:A:G	1.96562e-14	-3.15636e-10	-1.13894	0.000105358	-3.15636e-10	-1.23761	0.000103589	-3.15636e-10	-1.23624
109387463	chr12:109387463:A:T	1.3614e-14	-3.15636e-10	-1.50623	8.19692e-05	-3.15636e-10	-1.48863	8.08713e-05	-3.15636e-10	-1.48382
109387683	chr12:109387683:C:T	1.77629e-14	-3.15636e-10	-1.24021	9.56027e-05	-3.15636e-10	-1.33477	9.38136e-05	-3.15636e-10	-1.33537
109387839	chr12:109387839:C:A	2.19314e-14	-3.15636e-10	-1.02941	0.000112645	-3.15636e-10	-1.17074	0.000109733	-3.15636e-10	-1.17863
109388022	chr12:109388022:A:G	1.75601e-14	-3.15636e-10	-1.2517	9.462e-05	-3.15636e-10	-1.34511	9.29075e-05	-3.15636e-10	-1.34507
109388058	chr12:109388058:T:A	1.70974e-14	-3.15636e-10	-1.2784	9.27761e-05	-3.15636e-10	-1.36479	9.10483e-05	-3.15636e-10	-1.36528
109388241	chr12:109388241:A:T	8.48388e-15	-1.47637	-0.502788	6.96972e-05	-1.04016	-0.610658	6.75177e-05	-1.03771	-0.626577
109388261	chr12:109388261:C:A	1.69298e-14	-3.15636e-10	-1.28825	9.20482e-05	-3.15636e-10	-1.37266	9.03354e-05	-3.15636e-10	-1.37315
109388289	chr12:109388289:T:C	1.94154e-14	-3.15636e-10	-1.15126	0.000146235	-3.15636e-10	-0.909758	0.000146452	-3.15636e-10	-0.889978
109388329	chr12:109388329:G:C	2.27003e-14	-3.15636e-10	-0.99495	0.0001159	-3.15636e-10	-1.14225	0.000112868	-3.15636e-10	-1.15045
109388363	chr12:109388363:C:T	4.55528e-15	-2.01345	-0.58759	2.85482e-05	-1.952	-0.591384	2.87941e-05	-1.96134	-0.55516
109388370	chr12:109388370:C:T	1.72124e-14	-3.15636e-10	-1.2717	9.3285e-05	-3.15636e-10	-1.35932	9.15457e-05	-3.15636e-10	-1.35984
109388464	chr12:109388464:G:A	1.71107e-14	-3.15636e-10	-1.27763	9.28291e-05	-3.15636e-10	-1.36421	9.11004e-05	-3.15636e-10	-1.36471
109388730	chr12:109388730:G:A	1.71055e-14	-3.15636e-10	-1.27793	9.28089e-05	-3.15636e-10	-1.36443	9.10801e-05	-3.15636e-10	-1.36494
109388966	chr12:109388966:C:T	4.36816e-15	-2.01293	-0.630053	2.71478e-05	-2.04369	-0.549986	2.58918e-05	-2.04691	-0.575841
109389252	chr12:109389252:G:A	1.70786e-14	-3.15636e-10	-1.2795	9.26906e-05	-3.15636e-10	-1.36571	9.09647e-05	-3.15636e-10	-1.3662
109389283	chr12:109389283:G:A	1.66509e-14	-3.15636e-10	-1.30486	9.08581e-05	-3.15636e-10	-1.38568	8.91623e-05	-3.15636e-10	-1.38622
109389398	chr12:109389398:G:A	1.70769e-14	-3.15636e-10	-1.2796	9.26849e-05	-3.15636e-10	-1.36577	9.09697e-05	-3.15636e-10	-1.36615
109389447	chr12:109389447:C:T	1.72662e-14	-3.15636e-10	-1.26858	9.34983e-05	-3.15636e-10	-1.35703	9.17552e-05	-3.15636e-10	-1.35755
109389593	chr12:109389593:T:G	2.33155e-15	-1.83906	-1.43174	1.79587e-05	-1.58426	-1.42264	1.77182e-05	-1.58798	-1.4141
109389656	chr12:109389656:T:C	1.99269e-14	-1.67362	0.548366	0.000173405	-0.577222	-0.162125	0.000168644	-0.61307	-0.135813
109389693	chr12:109389693:C:G	1.7302e-14	-3.15636e-10	-1.26651	9.36489e-05	-3.15636e-10	-1.35542	9.19021e-05	-3.15636e-10	-1.35595
109389764	chr12:109389764:T:A	1.55619e-14	-3.15636e-10	-1.3725	0.000104733	-3.15636e-10	-1.24356	0.00010416	-3.15636e-10	-1.23074
109389778	chr12:109389778:T:C	1.54494e-14	-3.15636e-10	-1.37976	8.58205e-05	-3.15636e-10	-1.44272	8.42437e-05	-3.15636e-10	-1.44296
109389835	chr12:109389835:G:T	8.01023e-15	-2.03661	-4.9349e-10	4.80525e-05	-2.02268	-4.9349e-10	4.69824e-05	-2.0269	-4.9349e-10
109389846	chr12:109389846:C:T	1.73203e-14	-3.15636e-10	-1.26545	9.37286e-05	-3.15636e-10	-1.35457	9.19819e-05	-3.15636e-10	-1.35508
109389945	chr12:109389945:C:T	1.74431e-14	-3.15636e-10	-1.25838	9.42714e-05	-3.15636e-10	-1.3488	9.25136e-05	-3.15636e-10	-1.34932
109390172	chr12:109390172:C:T	4.07245e-15	-2.02613	-0.686954	2.59193e-05	-2.03203	-0.607956	2.47197e-05	-2.03588	-0.633188
109390234	chr12:109390234:T:C	3.1766e-15	-1.98678	-0.97474	1.16093e-05	-2.06498	-1.37818	1.17229e-05	-2.06242	-1.35272
109390243	chr12:109390243:G:A	2.3826e-14	-3.15636e-10	-0.94655	0.000120554	-3.15636e-10	-1.10287	0.000117339	-3.15636e-10	-1.11161
109390389	chr12:109390389:C:A	2.21588e-14	-3.15636e-10	-1.01909	0.000113585	-3.15636e-10	-1.16242	0.000110647	-3.15636e-10	-1.17033
109390581	chr12:109390581:T:C	3.60261e-15	-1.91893	-0.916739	1.24067e-05	-2.03093	-1.34581	1.25979e-05	-2.02505	-1.31809
109391231	chr12:109391231:C:G	2.71681e-15	-1.88038	-1.23749	2.04277e-05	-1.65355	-1.22454	2.03322e-05	-1.65705	-1.20742
109391434	chr12:109391434:G:C	1.39028e-14	-3.15636e-10	-1.48524	8.06008e-05	-3.15636e-10	-1.50547	7.88562e-05	-3.15636e-10	-1.50905
109391852	chr12:109391852:T:C	1.63359e-14	-1.66555	0.341587	0.000130222	-0.834327	-0.191406	0.000130163	-0.863917	-0.143971
109392367	chr12:109392367:G:T	7.30922e-15	-1.46865	-0.659546	6.07375e-05	-1.0312	-0.757215	5.88614e-05	-1.02836	-0.773131
109392368	chr12:109392368:C:T	7.50506e-15	-1.45094	-0.650812	6.26777e-05	-1.0077	-0.749267	6.07406e-05	-1.00482	-0.765246
109392509	chr12:109392509:G:C	2.04686e-14	-3.15636e-10	-1.09844	0.000129652	-3.15636e-10	-1.03012	0.000125266	-3.15636e-10	-1.04624
109392515	chr12:109392515:G:A	2.35442e-15	-1.83316	-1.42788	1.81779e-05	-1.57624	-1.41853	1.79334e-05	-1.5799	-1.41011
109392601	chr12:109392601:A:G	5.30851e-15	-1.97845	-0.469564	1.51836e-05	-2.06314	-1.11162	1.57887e-05	-2.06033	-1.05705
109393100	chr12:109393100:G:A	6.86705e-15	-2.03739	-0.153208	4.38527e-05	-2.02119	-0.0929527	4.2067e-05	-2.02548	-0.111936
109393175	chr12:109393175:T:C	5.81291e-15	-1.28944	-1.06781	3.62299e-05	-1.15587	-1.14922	3.56631e-05	-1.14575	-1.15681
109393553	chr12:109393553:A:ATCCT	1.39862e-14	-3.15636e-10	-1.47925	8.18673e-05	-3.15636e-10	-1.48988	8.07422e-05	-3.15636e-10	-1.48541
109393830	chr12:109393830:C:G	1.3756e-14	-3.15636e-10	-1.49585	8.00381e-05	-3.15636e-10	-1.51247	7.85704e-05	-3.15636e-10	-1.51268
109393918	chr12:109393918:C:CTATAGTGCCA	1.67189e-14	-3.15636e-10	-1.30079	9.17656e-05	-3.15636e-10	-1.37574	9.00575e-05	-3.15636e-10	-1.37623
109393953	chr12:109393953:C:T	8.06161e-15	-2.03021	-4.9349e-10	4.77066e-05	-2.0299	-4.9349e-10	4.666e-05	-2.03379	-4.9349e-10
109394498	chr12:109394498:A:G	3.82304e-15	-1.56799	-1.20829	2.8745e-05	-1.18025	-1.35626	2.80386e-05	-1.17225	-1.37084
109394740	chr12:109394740:T:G	7.36861e-15	-1.31304	-0.807054	4.48502e-05	-1.18522	-0.906424	4.41422e-05	-1.1752	-0.914058
109394907	chr12:109394907:T:C	6.70908e-15	-1.38315	-0.83072	4.06572e-05	-1.26063	-0.929174	4.00112e-05	-1.25104	-0.936475
109395294	chr12:109395294:T:C	1.72539e-14	-1.2713	0.00200713	0.00010183	-0.769594	-0.502078	0.000102889	-0.788938	-0.454086
109395341	chr12:109395341:T:C	3.65605e-15	-1.59991	-1.22104	2.73852e-05	-1.21931	-1.36567	2.67121e-05	-1.21182	-1.37974
109395604	chr12:109395604:CT:C	2.45156e-15	-1.96855	-1.25205	1.03567e-05	-2.0589	-1.49844	1.02961e-05	-2.0556	-1.48931
109395720	chr12:109395720:G:A	1.27299e-14	-1.57337	-4.9349e-10	7.48273e-05	-1.57979	-4.9349e-10	7.45643e-05	-1.56501	-4.9349e-10
109395722	chr12:109395722:G:A	7.90971e-15	-2.04924	-4.9349e-10	4.56858e-05	-2.07319	-4.9349e-10	4.48471e-05	-2.07342	-4.9349e-10
109395953	chr12:109395953:G:C	8.14775e-15	-1.38851	-0.631074	6.91278e-05	-0.926484	-0.732534	6.70704e-05	-0.923267	-0.747665
109396075	chr12:109396075:T:C	1.36449e-14	-3.15636e-10	-1.50396	8.11672e-05	-3.15636e-10	-1.49846	7.94547e-05	-3.15636e-10	-1.50149
109396090	chr12:109396090:T:G	1.05725e-14	-1.69452	-0.0645487	0.000109182	-0.725196	-0.476763	0.000104908	-0.755614	-0.467974
109396115	chr12:109396115:A:G	3.90405e-15	-1.59371	-1.1616	2.8802e-05	-1.21138	-1.32316	2.80401e-05	-1.20404	-1.339
109397785	chr12:109397785:A:G	3.58353e-15	-1.93953	-0.901451	1.2281e-05	-2.04618	-1.34074	1.24568e-05	-2.04173	-1.31268
109397919	chr12:109397919:TA:T	1.37957e-14	-3.15636e-10	-1.49297	8.6256e-05	-3.15636e-10	-1.43765	8.44133e-05	-3.15636e-10	-1.44095
109398136	chr12:109398136:A:G	1.69781e-15	-2.07371	-1.51428	1.16829e-05	-1.95822	-1.47863	1.148e-05	-1.96235	-1.47372
109398170	chr12:109398170:G:C	3.63907e-15	-1.58546	-1.24014	2.76778e-05	-1.1961	-1.37824	2.70171e-05	-1.18848	-1.39172
109398185	chr12:109398185:T:C	5.56418e-15	-1.51183	-0.889146	4.33022e-05	-1.05718	-1.06959	4.18083e-05	-1.05488	-1.0887
109398284	chr12:109398284:G:A	3.61146e-15	-1.59573	-1.23749	2.7344e-05	-1.21057	-1.37591	2.66855e-05	-1.20304	-1.38952
109398314	chr12:109398314:C:T	2.06101e-14	-3.15636e-10	-1.09155	0.000130332	-3.15636e-10	-1.02489	0.000125892	-3.15636e-10	-1.04125
109398359	chr12:109398359:A:G	4.06175e-15	-1.91562	-0.800091	1.31464e-05	-2.03332	-1.28551	1.3398e-05	-2.02803	-1.25354
109398471	chr12:109398471:T:G	2.01313e-14	-1.69925	0.584202	0.000147039	-0.905486	0.00121168	0.000147248	-0.933209	0.0486548
109398624	chr12:109398624:A:C	5.78369e-15	-1.54684	-0.815449	4.39871e-05	-1.10473	-1.00635	4.24087e-05	-1.1027	-1.02662
109398905	chr12:109398905:G:C	1.80817e-14	-1.6805	0.458076	0.000137108	-0.873532	-0.100678	0.000136923	-0.901712	-0.0555416
109399032	chr12:109399032:G:A	1.4049e-14	-3.15636e-10	-1.47477	8.91775e-05	-3.15636e-10	-1.40435	8.71754e-05	-3.15636e-10	-1.40875
109399110	chr12:109399110:C:T	4.08631e-15	-1.92177	-0.78791	1.30685e-05	-2.03765	-1.28712	1.33828e-05	-2.03265	-1.25006
109399247	chr12:109399247:C:T	5.66618e-15	-1.50021	-0.8826	4.41764e-05	-1.0425	-1.06428	4.26482e-05	-1.04021	-1.08348
109399328	chr12:109399328:G:A	1.29227e-14	-1.55834	-4.9349e-10	4.99231e-05	-1.98449	-4.9349e-10	4.91934e-05	-1.98092	-4.9349e-10
109399330	chr12:109399330:A:C	1.23811e-14	-1.60116	-4.9349e-10	4.90835e-05	-2.00145	-4.9349e-10	4.83505e-05	-1.9982	-4.9349e-10
109399419	chr12:109399419:C:A	1.21242e-14	-1.62212	-4.9349e-10	4.87207e-05	-2.00887	-4.9349e-10	4.79843e-05	-2.0058	-4.9349e-10
109399521	chr12:109399521:G:A	1.77465e-13	-1.09437	2.15582	0.000843033	-0.698005	1.54004	0.000888818	-0.712745	1.62596
109399681	chr12:109399681:G:A	8.27559e-15	-1.96524	-0.0387798	5.06363e-05	-1.87271	-0.0975924	5.02134e-05	-1.88317	-0.0772255
109399717	chr12:109399717:G:T	2.44432e-15	-2.04348	-1.18008	1.49549e-05	-2.01039	-1.17955	1.44386e-05	-2.01528	-1.19149
109399776	chr12:109399776:G:A	2.45502e-15	-2.04803	-1.17116	1.51962e-05	-2.00409	-1.16983	1.46645e-05	-2.00921	-1.18203
109399800	chr12:109399800:A:C	1.63441e-14	-3.15636e-10	-1.32346	0.000102511	-3.15636e-10	-1.265	0.000100406	-3.15636e-10	-1.26745
109399822	chr12:109399822:G:A	3.95414e-15	-1.9291	-0.813468	1.29593e-05	-2.03986	-1.2933	1.31969e-05	-2.035	-1.26169
109399881	chr12:109399881:T:C	2.50684e-15	-2.03746	-1.16085	1.513e-05	-2.0185	-1.15979	1.46084e-05	-2.02303	-1.17205
109399913	chr12:109399913:T:C	2.48421e-15	-2.03953	-1.16784	1.50611e-05	-2.01608	-1.16678	1.45425e-05	-2.0207	-1.1789
109399928	chr12:109399928:A:C	2.48468e-15	-2.03877	-1.16841	1.50383e-05	-2.01703	-1.16735	1.45211e-05	-2.02161	-1.17947
109399962	chr12:109399962:C:T	2.48117e-15	-2.04489	-1.16371	1.52302e-05	-2.00864	-1.16306	1.46997e-05	-2.01356	-1.17529
109400164	chr12:109400164:T:C	3.94272e-15	-1.94678	-0.79868	1.29651e-05	-2.04804	-1.28468	1.32018e-05	-2.0438	-1.25252
109400231	chr12:109400231:C:T	2.7096e-15	-1.84229	-1.27824	2.08208e-05	-1.59396	-1.26506	2.06647e-05	-1.59772	-1.25053
109400337	chr12:109400337:G:A	1.38059e-14	-3.15636e-10	-1.49223	8.6406e-05	-3.15636e-10	-1.43592	8.45575e-05	-3.15636e-10	-1.43924
109400365	chr12:109400365:C:G	2.46216e-15	-2.0421	-1.17419	1.50107e-05	-2.01305	-1.17316	1.44934e-05	-2.01781	-1.18517
109400562	chr12:109400562:T:C	2.50651e-15	-2.037	-1.16143	1.51095e-05	-2.01927	-1.16038	1.45893e-05	-2.02376	-1.17263
109400656	chr12:109400656:A:G	2.27223e-14	-3.15636e-10	-0.993979	0.000116036	-3.15636e-10	-1.14108	0.000112976	-3.15636e-10	-1.1495
109401498	chr12:109401498:A:T	2.47037e-15	-1.95058	-1.26238	1.45771e-05	-2.05608	-1.15945	1.39843e-05	-2.05611	-1.18263
109401640	chr12:109401640:C:T	1.6421e-14	-3.15636e-10	-1.31876	0.000103187	-3.15636e-10	-1.25843	0.000101099	-3.15636e-10	-1.26058
109401661	chr12:109401661:G:A	7.72717e-15	-2.07258	-4.9349e-10	4.7026e-05	-2.04427	-4.9349e-10	4.61104e-05	-2.04564	-4.9349e-10
109401887	chr12:109401887:G:A	2.63765e-14	-3.15636e-10	-0.844855	0.000130944	-3.15636e-10	-1.02021	0.000127414	-3.15636e-10	-1.02923
109401959	chr12:109401959:C:T	9.09023e-15	-1.91013	-4.9349e-10	4.66481e-05	-2.05234	-4.9349e-10	4.58719e-05	-2.05082	-4.9349e-10
109401982	chr12:109401982:C:T	1.75258e-13	-1.04615	2.09508	0.000855701	-0.63757	1.49452	0.000900404	-0.653693	1.57986
109402363	chr12:109402363:G:A	2.75446e-15	-1.83451	-1.2696	2.11576e-05	-1.58174	-1.26124	2.10244e-05	-1.58558	-1.24541
109402451	chr12:109402451:G:A	3.50306e-15	-1.92255	-0.94114	2.25581e-05	-1.84516	-0.933724	2.24462e-05	-1.85568	-0.909869
109402555	chr12:109402555:T:G	2.15602e-14	-3.15636e-10	-1.04648	0.000113337	-3.15636e-10	-1.16461	0.000109404	-3.15636e-10	-1.18163
109402562	chr12:109402562:A:G	5.91981e-15	-1.49255	-0.846477	4.59363e-05	-1.03276	-1.03496	4.43308e-05	-1.03037	-1.05463
109403135	chr12:109403135:A:G	5.54247e-14	-0.783406	0.681105	0.000156506	-0.446912	-0.394968	0.000165515	-0.487172	-0.28044
109403188	chr12:109403188:A:G	1.61022e-13	-1.10065	2.06486	0.000775692	-0.708367	1.46715	0.000817289	-0.723088	1.55241
109403667	chr12:109403667:GACAA:G	4.35033e-15	-2.03578	-0.611291	2.15699e-05	-1.80047	-1.02321	2.23894e-05	-1.77603	-0.992058
109404049	chr12:109404049:C:G	2.0652e-14	-3.15636e-10	-1.08952	0.000136463	-3.15636e-10	-0.978922	0.00013191	-3.15636e-10	-0.994557
109404307	chr12:109404307:G:C	1.28186e-14	-1.56643	-4.9349e-10	4.80269e-05	-2.02321	-4.9349e-10	4.74128e-05	-2.01778	-4.9349e-10
109404311	chr12:109404311:G:C	1.71171e-15	-2.06905	-1.51079	1.14466e-05	-1.94695	-1.51033	1.1143e-05	-1.95386	-1.51201
109404560	chr12:109404560:G:T	7.73141e-15	-1.27328	-0.798758	7.3089e-05	-1.0159	-0.587393	6.9062e-05	-1.03106	-0.610614
109404629	chr12:109404629:A:G	7.89514e-15	-1.40318	-0.647902	6.10221e-05	-0.920448	-0.863291	5.8711e-05	-0.917952	-0.886096
109404810	chr12:109404810:G:A	2.51471e-15	-1.85232	-1.34285	1.08063e-05	-2.00084	-1.51401	1.07197e-05	-1.9938	-1.51079
109405253	chr12:109405253:T:C	2.48966e-14	-3.15636e-10	-0.902597	0.000124853	-3.15636e-10	-1.06784	0.000121607	-3.15636e-10	-1.07588
109405273	chr12:109405273:C:T	1.76271e-15	-2.07064	-1.47983	1.19356e-05	-1.93632	-1.47913	1.15874e-05	-1.94347	-1.48328
109405367	chr12:109405367:A:G	3.26091e-15	-1.89307	-1.04226	1.14159e-05	-2.02529	-1.43468	1.15591e-05	-2.01953	-1.40968
109405466	chr12:109405466:G:A	4.93595e-15	-1.5568	-0.963983	3.53048e-05	-1.17037	-1.16059	3.41585e-05	-1.16245	-1.18322
109405601	chr12:109405601:C:T	4.02665e-14	-1.14043	0.718625	0.000214409	-0.777869	0.250781	0.000220003	-0.790887	0.307855
109405789	chr12:109405789:G:A	7.1502e-15	-1.40749	-0.742694	5.60674e-05	-0.927399	-0.941022	5.39956e-05	-0.924627	-0.963145
109405861	chr12:109405861:C:T	1.51176e-14	-1.40009	-0.00138113	0.000109147	-0.662626	-0.539654	0.000106678	-0.683615	-0.523247
109406276	chr12:109406276:CTGGGCCTGG:C	1.75811e-15	-2.06633	-1.48676	1.16025e-05	-1.95758	-1.48618	1.12742e-05	-1.96414	-1.49001
109406627	chr12:109406627:A:G	7.28521e-15	-1.4365	-0.694984	5.60977e-05	-0.964723	-0.903157	5.40257e-05	-0.962261	-0.924954
109406707	chr12:109406707:C:G	2.90049e-15	-1.84483	-1.20762	2.21506e-05	-1.59895	-1.19817	2.20472e-05	-1.60263	-1.18086
109406768	chr12:109406768:C:T	1.7373e-15	-2.06781	-1.49719	1.15403e-05	-1.95251	-1.49662	1.12222e-05	-1.95914	-1.49964
109406873	chr12:109406873:A:C	1.80976e-15	-2.05683	-1.4673	1.2936e-05	-1.94203	-1.39292	1.26403e-05	-1.95052	-1.38927
109406923	chr12:109406923:C:T	1.4736e-14	-3.15636e-10	-1.42703	9.66818e-05	-3.15636e-10	-1.32355	9.49508e-05	-3.15636e-10	-1.32332
109407135	chr12:109407135:C:T	1.43527e-14	-3.15636e-10	-1.45339	9.30534e-05	-3.15636e-10	-1.3618	9.1367e-05	-3.15636e-10	-1.36179
109407412	chr12:109407412:T:TCATATGAAC	1.03592e-13	-1.34339	1.86653	0.000177183	-1.65573	0.937938	0.000184727	-1.68396	1.02616
109407450	chr12:109407450:T:C	4.42712e-15	-1.98621	-0.643371	2.79168e-05	-1.92244	-0.643304	2.81669e-05	-1.93072	-0.607803
109407790	chr12:109407790:T:C	1.3608e-14	-3.15636e-10	-1.50667	8.38655e-05	-3.15636e-10	-1.46576	8.39718e-05	-3.15636e-10	-1.44619
109408057	chr12:109408057:A:G	1.80368e-15	-2.06224	-1.46526	1.32002e-05	-1.92507	-1.38968	1.28919e-05	-1.9341	-1.38598
109408414	chr12:109408414:A:G	1.70602e-15	-2.06792	-1.51524	1.10409e-05	-2.0035	-1.48987	1.08355e-05	-2.00663	-1.48722
109408661	chr12:109408661:G:T	2.14651e-13	-0.956509	2.20819	0.00104782	-0.538466	1.59796	0.00110358	-0.553904	1.68354
109408760	chr12:109408760:G:A	1.26073e-14	-1.58305	-4.9349e-10	9.17823e-05	-1.37556	-4.9349e-10	8.90194e-05	-1.38782	-4.9349e-10
109408779	chr12:109408779:A:G	2.55387e-15	-1.90155	-1.27817	1.0589e-05	-2.02916	-1.506	1.05444e-05	-2.02357	-1.4975
109408812	chr12:109408812:C:T	1.40743e-14	-3.15636e-10	-1.47298	8.00652e-05	-3.15636e-10	-1.51213	7.86022e-05	-3.15636e-10	-1.51228
109408909	chr12:109408909:A:C	7.40036e-15	-1.37155	-0.744247	5.84955e-05	-0.880636	-0.945388	5.63838e-05	-0.877966	-0.966528
109408987	chr12:109408987:C:T	1.7164e-15	-2.07007	-1.50703	1.15838e-05	-1.93861	-1.50676	1.12706e-05	-1.94572	-1.50876
109409033	chr12:109409033:C:T	1.43053e-14	-3.15636e-10	-1.4567	9.09347e-05	-3.15636e-10	-1.38483	8.92593e-05	-3.15636e-10	-1.38513
109409054	chr12:109409054:G:A	4.57497e-15	-2.0007	-0.596025	2.88056e-05	-1.94235	-0.592052	2.91026e-05	-1.95013	-0.555717
109409077	chr12:109409077:C:T	2.83884e-15	-1.86103	-1.21291	2.13866e-05	-1.62569	-1.20652	2.13225e-05	-1.62933	-1.18758
109409253	chr12:109409253:T:C	8.85279e-15	-1.93659	-4.9349e-10	4.58154e-05	-2.07035	-4.9349e-10	4.49361e-05	-2.07143	-4.9349e-10
109409256	chr12:109409256:T:C	4.84368e-15	-2.05642	-0.483229	2.92874e-05	-1.9902	-0.52762	2.79615e-05	-1.9956	-0.550247
109409259	chr12:109409259:T:C	1.87526e-15	-2.03711	-1.45147	1.15336e-05	-2.01879	-1.43093	1.11812e-05	-2.02323	-1.4392
109409311	chr12:109409311:A:AG	6.99226e-15	-1.41239	-0.760135	5.41774e-05	-0.942378	-0.960333	5.23781e-05	-0.9391	-0.979086
109409393	chr12:109409393:G:A	2.41416e-14	-3.15636e-10	-0.93339	0.000159272	-3.15636e-10	-0.824361	0.000155205	-3.15636e-10	-0.831929
109409782	chr12:109409782:A:T	2.35561e-15	-1.89942	-1.3611	1.05154e-05	-2.02698	-1.51516	1.04033e-05	-2.02129	-1.51326
109410075	chr12:109410075:AT:A	6.93193e-14	-3.15636e-10	0.121397	0.000486135	-3.15636e-10	0.291512	0.000474777	-3.15636e-10	0.286171
109410237	chr12:109410237:G:A	2.19875e-14	-3.15636e-10	-1.02685	0.000173398	-3.15636e-10	-0.739383	0.000176011	-3.15636e-10	-0.706131
109410417	chr12:109410417:C:T	9.67786e-15	-1.59206	-0.255428	6.52127e-05	-0.94248	-0.774841	6.33342e-05	-0.9606	-0.76765
109410762	chr12:109410762:T:C	3.47347e-15	-1.9921	-0.880073	1.8186e-05	-1.79296	-1.20136	1.73758e-05	-1.78997	-1.23163
109410948	chr12:109410948:C:T	5.05687e-15	-1.59568	-0.900899	4.60592e-05	-1.20029	-0.864753	4.63751e-05	-1.20082	-0.839087
109411074	chr12:109411074:A:G	1.23998e-13	-3.15636e-10	0.702938	0.0004261	-3.15636e-10	0.159698	0.000444293	-3.15636e-10	0.21981
109411107	chr12:109411107:G:A	1.86307e-15	-2.01454	-1.48056	1.1178e-05	-1.99512	-1.48591	1.11106e-05	-1.98735	-1.48143
109411262	chr12:109411262:C:A	8.20441e-15	-2.01266	-4.9349e-10	4.6871e-05	-2.04758	-4.9349e-10	4.55409e-05	-2.05806	-4.9349e-10
109411380	chr12:109411380:G:A	1.57487e-14	-3.15636e-10	-1.36057	9.38953e-05	-3.15636e-10	-1.35279	9.27801e-05	-3.15636e-10	-1.34644
109411492	chr12:109411492:A:G	2.50102e-15	-1.84839	-1.35224	1.37664e-05	-1.81094	-1.4618	1.3524e-05	-1.80049	-1.47171
109411735	chr12:109411735:A:G	2.02283e-15	-1.90707	-1.50576	1.15736e-05	-1.9373	-1.50894	1.14805e-05	-1.92348	-1.51255
109411747	chr12:109411747:C:CCT	2.41129e-15	-1.87086	-1.36631	1.39266e-05	-1.82928	-1.4319	1.38433e-05	-1.81368	-1.43519
109411822	chr12:109411822:G:A	1.54061e-14	-3.15636e-10	-1.38256	9.28838e-05	-3.15636e-10	-1.36363	9.11407e-05	-3.15636e-10	-1.36427
109412144	chr12:109412144:A:T	5.84737e-14	-3.15636e-10	-0.0487504	0.000324107	-3.15636e-10	-0.113902	0.00031674	-3.15636e-10	-0.118593
109412164	chr12:109412164:T:C	1.39048e-14	-3.15636e-10	-1.4851	8.89528e-05	-3.15636e-10	-1.40687	8.68444e-05	-3.15636e-10	-1.41256
109412582	chr12:109412582:T:C	1.43904e-14	-3.15636e-10	-1.45076	8.65126e-05	-3.15636e-10	-1.43468	8.48521e-05	-3.15636e-10	-1.43577
109412667	chr12:109412667:T:A	1.41744e-14	-3.15636e-10	-1.46589	8.66719e-05	-3.15636e-10	-1.43285	8.49851e-05	-3.15636e-10	-1.4342
109412868	chr12:109412868:C:T	1.41691e-14	-3.15636e-10	-1.46626	8.66289e-05	-3.15636e-10	-1.43334	8.49447e-05	-3.15636e-10	-1.43468
109412885	chr12:109412885:A:T	1.40979e-14	-1.4713	-4.9349e-10	0.0001153	-1.14743	-4.9349e-10	0.000105006	-1.22266	-4.9349e-10
109412983	chr12:109412983:A:G	1.02902e-14	-1.78613	-4.9349e-10	5.91663e-05	-1.81462	-4.9349e-10	5.89973e-05	-1.79918	-4.9349e-10
109413117	chr12:109413117:G:C	3.73509e-14	-3.15636e-10	-0.496971	0.0001511	-3.15636e-10	-0.877031	0.000153316	-3.15636e-10	-0.844171
109413371	chr12:109413371:T:C	1.34964e-14	-3.15636e-10	-1.5149	8.15219e-05	-3.15636e-10	-1.4941	8.03208e-05	-3.15636e-10	-1.49065
109413431	chr12:109413431:C:G	1.3605e-14	-3.15636e-10	-1.50689	7.9835e-05	-3.15636e-10	-1.51501	7.87314e-05	-3.15636e-10	-1.51063
109413614	chr12:109413614:T:C	1.81387e-14	-3.15636e-10	-1.21928	0.000128459	-3.15636e-10	-1.03937	0.000128714	-3.15636e-10	-1.01908
109413676	chr12:109413676:G:A	1.47984e-14	-3.15636e-10	-1.42281	8.90975e-05	-3.15636e-10	-1.40524	8.71707e-05	-3.15636e-10	-1.40881
109413681	chr12:109413681:A:G	2.90521e-15	-2.01144	-1.03938	1.8052e-05	-1.8529	-1.14881	1.75711e-05	-1.84657	-1.16385
109413683	chr12:109413683:C:G	1.85682e-15	-2.00042	-1.49805	1.11681e-05	-1.99849	-1.48342	1.10519e-05	-1.99271	-1.48136
109414028	chr12:109414028:G:T	1.41784e-14	-3.15636e-10	-1.46561	8.67026e-05	-3.15636e-10	-1.43249	8.50158e-05	-3.15636e-10	-1.43384
109414094	chr12:109414094:C:T	1.84175e-15	-2.02606	-1.48055	1.11191e-05	-2.02521	-1.46111	1.10001e-05	-2.02042	-1.45835
109414391	chr12:109414391:C:T	2.93714e-15	-1.58674	-1.45315	1.72305e-05	-1.5565	-1.4918	1.72415e-05	-1.53518	-1.49417
109414447	chr12:109414447:C:T	1.88987e-14	-3.15636e-10	-1.17823	0.000116097	-3.15636e-10	-1.14054	0.000115357	-3.15636e-10	-1.12864
109414492	chr12:109414492:AAG:A	4.70226e-15	-1.61834	-0.950943	3.02677e-05	-1.39368	-1.09122	2.897e-05	-1.40425	-1.10616
109414567	chr12:109414567:T:C	1.79254e-15	-2.02298	-1.51072	1.07705e-05	-2.01796	-1.50021	1.06358e-05	-2.01303	-1.49941
109414640	chr12:109414640:T:C	6.37062e-15	-1.11466	-1.15097	4.55511e-05	-0.813702	-1.26244	4.37149e-05	-0.826365	-1.27262
109415044	chr12:109415044:T:C	6.62438e-15	-1.10554	-1.12103	4.72515e-05	-0.802275	-1.23721	4.53197e-05	-0.815144	-1.24779
109415159	chr12:109415159:C:T	6.4958e-15	-1.11644	-1.12973	4.6298e-05	-0.815181	-1.2447	4.44094e-05	-0.828003	-1.25522
109415471	chr12:109415471:A:G	5.78036e-14	-3.15636e-10	-0.060276	0.000320471	-3.15636e-10	-0.125184	0.000313191	-3.15636e-10	-0.129862
109415501	chr12:109415501:A:G	2.09615e-15	-1.95971	-1.41751	1.29801e-05	-1.89465	-1.43691	1.25831e-05	-1.90667	-1.43766
109415544	chr12:109415544:A:G	2.20474e-15	-2.07338	-1.25333	1.84454e-05	-1.82919	-1.15097	1.77123e-05	-1.82961	-1.1728
109415657	chr12:109415657:G:A	2.41653e-15	-1.96385	-1.27114	1.5003e-05	-1.90794	-1.27878	1.45671e-05	-1.91945	-1.27846
109415797	chr12:109415797:C:G	2.36157e-15	-1.97807	-1.27993	1.46169e-05	-1.92544	-1.28736	1.42018e-05	-1.93629	-1.28702
109416596	chr12:109416596:A:G	2.2883e-15	-1.97933	-1.31019	1.41739e-05	-1.92613	-1.31745	1.37715e-05	-1.93694	-1.31713
109416710	chr12:109416710:C:T	5.98846e-15	-1.92443	-0.403067	3.13227e-05	-2.07274	-0.377895	3.06145e-05	-2.07132	-0.383883
109416765	chr12:109416765:A:G	4.15298e-14	-3.15636e-10	-0.390915	0.000224519	-3.15636e-10	-0.481013	0.00022102	-3.15636e-10	-0.478422
109416833	chr12:109416833:CAA:C	4.1605e-14	-3.15636e-10	-0.389107	0.000224905	-3.15636e-10	-0.479296	0.000221402	-3.15636e-10	-0.476696
109416848	chr12:109416848:A:T	2.64349e-14	-3.15636e-10	-0.842644	0.000189468	-3.15636e-10	-0.650757	0.000191474	-3.15636e-10	-0.621925
109417036	chr12:109417036:T:C	3.98028e-15	-2.07369	-0.66228	2.41712e-05	-1.97361	-0.7362	2.33803e-05	-1.97652	-0.748266
109417224	chr12:109417224:G:A	5.82653e-15	-1.12966	-1.22524	4.2047e-05	-0.833347	-1.32284	4.03711e-05	-0.845765	-1.3328
109417306	chr12:109417306:A:G	2.22057e-15	-1.99712	-1.32245	1.37087e-05	-1.94738	-1.32957	1.33248e-05	-1.95762	-1.32942
109417313	chr12:109417313:C:T	2.63611e-15	-1.83496	-1.31306	1.49545e-05	-1.84158	-1.34839	1.46803e-05	-1.83691	-1.35326
109417396	chr12:109417396:C:T	2.01074e-15	-1.98662	-1.4322	1.23911e-05	-1.92771	-1.45029	1.20226e-05	-1.93884	-1.45105
109417397	chr12:109417397:G:A	5.36696e-15	-2.07265	-0.364411	3.2264e-05	-1.9951	-0.425926	3.09954e-05	-1.99992	-0.442913
109417713	chr12:109417713:A:G	5.11311e-15	-1.21354	-1.27198	3.67789e-05	-0.930341	-1.35971	3.53622e-05	-0.942381	-1.36865
109417876	chr12:109417876:C:T	5.43254e-15	-2.07315	-0.351767	3.24183e-05	-2.00063	-0.415625	3.11274e-05	-2.00523	-0.433356
109418215	chr12:109418215:G:A	6.64246e-15	-2.0712	-0.152646	3.97708e-05	-1.98461	-0.227234	3.86969e-05	-1.98977	-0.23115
109418220	chr12:109418220:A:G	1.37662e-14	-3.15636e-10	-1.49511	7.98561e-05	-3.15636e-10	-1.51475	7.85216e-05	-3.15636e-10	-1.5133
109418385	chr12:109418385:A:G	1.85164e-14	-1.75928	0.560611	0.000128255	-1.24961	0.208652	0.000121599	-1.27081	0.194863
109418409	chr12:109418409:C:T	3.42963e-14	-1.77127	1.18898	0.000135793	-2.05799	1.07414	0.000136454	-2.05277	1.09208
109418634	chr12:109418634:T:C	6.4082e-15	-1.07194	-1.18781	4.62357e-05	-0.767943	-1.29328	4.43974e-05	-0.780471	-1.30302
109418756	chr12:109418756:A:G	8.77416e-15	-2.04175	0.0962304	5.25746e-05	-1.89357	-0.0391683	5.12902e-05	-1.90066	-0.03851
109418797	chr12:109418797:G:C	8.68956e-15	-2.06219	0.106985	5.01766e-05	-1.94986	-0.0295638	4.89095e-05	-1.95587	-0.030831
109418897	chr12:109418897:T:A	2.66874e-14	-1.65254	0.819401	0.000184671	-1.17841	0.502009	0.000174443	-1.19908	0.484006
109418988	chr12:109418988:A:G	1.61092e-14	-3.15636e-10	-1.33794	0.000110029	-3.15636e-10	-1.19423	0.000109655	-3.15636e-10	-1.17934
109419323	chr12:109419323:G:A	8.06254e-15	-1.66754	-0.362555	3.88878e-05	-1.64248	-0.591818	3.99343e-05	-1.63695	-0.552488
109419325	chr12:109419325:G:A	2.76909e-15	-2.05033	-1.04848	2.68805e-05	-1.687	-0.916573	2.56547e-05	-1.68752	-0.944423
109419807	chr12:109419807:C:T	2.13004e-15	-1.99343	-1.36776	1.26696e-05	-1.93941	-1.41636	1.23157e-05	-1.94986	-1.41594
109419936	chr12:109419936:T:TA	1.04172e-14	-1.77387	-4.9349e-10	6.13093e-05	-1.77904	-4.9349e-10	5.90955e-05	-1.79752	-4.9349e-10
109420215	chr12:109420215:G:A	4.15275e-15	-1.68507	-1.00849	2.19583e-05	-1.69322	-1.11262	2.17758e-05	-1.68699	-1.10888
109420251	chr12:109420251:C:T	8.71716e-15	-2.06077	0.10874	4.81028e-05	-1.93988	-0.0817547	4.85485e-05	-1.94625	-0.0478582
109420269	chr12:109420269:C:T	2.11067e-15	-1.92643	-1.4439	1.1589e-05	-2.07128	-1.37364	1.12421e-05	-2.06932	-1.38768
109420459	chr12:109420459:A:T	6.14756e-15	-2.02059	-0.280681	3.42777e-05	-1.90847	-0.452006	3.43395e-05	-1.90534	-0.435038
109420509	chr12:109420509:G:A	1.40658e-14	-3.15636e-10	-1.47358	8.14423e-05	-3.15636e-10	-1.49508	8.00644e-05	-3.15636e-10	-1.49384
109420585	chr12:109420585:A:T	8.41139e-15	-2.06533	0.0775912	4.5978e-05	-1.95559	-0.111226	4.64069e-05	-1.96159	-0.0776416
109420824	chr12:109420824:C:T	3.91648e-15	-1.71618	-1.03595	2.0764e-05	-1.72544	-1.13631	2.05851e-05	-1.71957	-1.13254
109420860	chr12:109420860:G:A	8.17699e-15	-2.06614	0.0501381	4.47045e-05	-1.95887	-0.136031	4.51116e-05	-1.96476	-0.102773
109421259	chr12:109421259:TGAACAAGATGGAGCTCC:T	8.08816e-15	-2.06969	0.0427612	4.40951e-05	-1.97495	-0.133677	4.44786e-05	-1.98037	-0.101293
109421295	chr12:109421295:A:G	6.08908e-15	-2.03154	-0.279289	3.39742e-05	-1.92838	-0.440989	3.39912e-05	-1.92541	-0.425167
109421569	chr12:109421569:A:G	1.78255e-15	-2.03193	-1.50735	1.05637e-05	-2.03106	-1.50649	1.04289e-05	-2.02662	-1.50547
109421662	chr12:109421662:A:T	1.37e-14	-3.15636e-10	-1.49993	8.28556e-05	-3.15636e-10	-1.47788	8.00446e-05	-3.15636e-10	-1.49409
109421877	chr12:109421877:G:A	1.77184e-15	-2.03437	-1.51094	1.04973e-05	-2.03356	-1.5103	1.03595e-05	-2.02924	-1.50953
109422377	chr12:109422377:G:A	7.48679e-15	-0.821883	-1.2823	2.72475e-05	-1.41349	-1.17652	2.69191e-05	-1.38818	-1.19566
109422440	chr12:109422440:G:A	5.2051e-15	-1.20219	-1.26549	3.74115e-05	-0.916436	-1.35656	3.5967e-05	-0.92906	-1.36501
109422454	chr12:109422454:G:A	7.53494e-15	-2.07247	-0.025306	4.07444e-05	-1.99246	-0.195201	4.10436e-05	-1.99733	-0.164715
109422689	chr12:109422689:A:C	2.26726e-15	-1.90116	-1.39759	1.23979e-05	-2.06679	-1.31066	1.20033e-05	-2.06373	-1.32776
109422742	chr12:109422742:A:G	2.02657e-14	-3.15636e-10	-1.1084	0.000104671	-3.15636e-10	-1.24415	0.000102182	-3.15636e-10	-1.24992
109422792	chr12:109422792:T:G	5.94774e-15	-2.04045	-0.293868	3.29982e-05	-1.94654	-0.451985	3.29967e-05	-1.94367	-0.436596
109422839	chr12:109422839:C:T	1.75398e-15	-2.04184	-1.5136	1.03885e-05	-2.04115	-1.51313	1.02453e-05	-2.03724	-1.51262
109422848	chr12:109422848:T:C	7.26881e-15	-2.07143	-0.0623058	3.9511e-05	-1.98693	-0.231468	3.98108e-05	-1.99137	-0.201162
109423106	chr12:109423106:T:A	5.05723e-15	-2.04125	-0.455255	2.92496e-05	-1.94764	-0.571467	2.87602e-05	-1.94528	-0.572402
109423871	chr12:109423871:TA:T	1.37854e-14	-3.15636e-10	-1.49372	7.98905e-05	-3.15636e-10	-1.51432	7.85697e-05	-3.15636e-10	-1.51269
109423877	chr12:109423877:A:T	1.37726e-14	-3.15636e-10	-1.49464	7.98746e-05	-3.15636e-10	-1.51452	7.85443e-05	-3.15636e-10	-1.51301
109424188	chr12:109424188:TCTCAGTCTGTCA:T	1.88006e-14	-3.15636e-10	-1.18344	0.000127083	-3.15636e-10	-1.05014	0.000124676	-3.15636e-10	-1.05096
109424530	chr12:109424530:G:A	1.73166e-15	-2.06801	-1.50023	1.02562e-05	-2.06786	-1.49924	1.01006e-05	-2.06611	-1.49797
109425476	chr12:109425476:C:T	1.41767e-14	-1.56639	0.100657	8.02918e-05	-1.04711	-0.462196	8.60018e-05	-1.00515	-0.417155
109425606	chr12:109425606:A:G	2.26444e-14	-3.15636e-10	-0.997414	0.000122434	-3.15636e-10	-1.0874	0.000126097	-3.15636e-10	-1.03962
109426532	chr12:109426532:T:A	2.19526e-14	-3.15636e-10	-1.02844	0.000119034	-3.15636e-10	-1.11556	0.000122412	-3.15636e-10	-1.06929
109426794	chr12:109426794:C:T	6.0979e-15	-1.14768	-1.16171	4.31027e-05	-0.862637	-1.26875	4.1344e-05	-0.873944	-1.28081
109427113	chr12:109427113:C:T	1.51326e-14	-3.15636e-10	-1.40047	9.93677e-05	-3.15636e-10	-1.29615	9.96549e-05	-3.15636e-10	-1.27496
109427465	chr12:109427465:A:G	1.72534e-14	-3.15636e-10	-1.26932	9.43685e-05	-3.15636e-10	-1.34777	9.34328e-05	-3.15636e-10	-1.33943
109427773	chr12:109427773:G:A	1.62015e-14	-3.15636e-10	-1.33222	9.8817e-05	-3.15636e-10	-1.30171	9.6637e-05	-3.15636e-10	-1.30571
109428765	chr12:109428765:G:A	5.05231e-15	-1.39281	-1.10467	3.3586e-05	-1.15728	-1.22358	3.22521e-05	-1.1665	-1.23659
109428805	chr12:109428805:CT:C	1.76409e-15	-2.03543	-1.51426	1.00575e-05	-2.07134	-1.51532	9.87755e-06	-2.07104	-1.51537
109429012	chr12:109429012:C:T	1.08251e-14	-2.07377	0.338305	5.87245e-05	-1.98565	0.163529	5.91757e-05	-1.98998	0.19382
109429484	chr12:109429484:CTATT:C	2.33507e-14	-3.15636e-10	-0.966702	0.00016244	-3.15636e-10	-0.804666	0.000160303	-3.15636e-10	-0.799612
109430235	chr12:109430235:G:A	1.73339e-15	-2.05958	-1.50767	1.03364e-05	-2.05287	-1.50643	1.01846e-05	-2.05039	-1.50541
109430474	chr12:109430474:CTG:C	1.51538e-14	-3.15636e-10	-1.39908	0.000101297	-3.15636e-10	-1.27692	0.000100751	-3.15636e-10	-1.26402
109431058	chr12:109431058:A:C	1.34958e-14	-3.15636e-10	-1.51495	7.99872e-05	-3.15636e-10	-1.51311	7.84979e-05	-3.15636e-10	-1.5136
109431106	chr12:109431106:A:G	5.95559e-15	-1.10097	-1.23203	4.26622e-05	-0.793684	-1.34798	4.11076e-05	-0.805424	-1.35506
109431311	chr12:109431311:C:T	5.29515e-15	-1.25506	-1.19548	3.72126e-05	-0.977285	-1.30104	3.57333e-05	-0.988161	-1.31243
109431375	chr12:109431375:G:A	8.27194e-15	-2.00446	-4.9349e-10	4.65214e-05	-2.05506	-4.9349e-10	4.58722e-05	-2.05082	-4.9349e-10
109431413	chr12:109431413:A:T	1.73028e-15	-2.05553	-1.51351	1.03213e-05	-2.04784	-1.51293	1.01671e-05	-2.04512	-1.5124
109431422	chr12:109431422:G:A	1.49938e-14	-3.15636e-10	-1.40969	8.29683e-05	-3.15636e-10	-1.47652	8.16145e-05	-3.15636e-10	-1.47467
109431574	chr12:109431574:C:T	1.32969e-14	-1.52979	-4.9349e-10	5.09624e-05	-1.96389	-4.9349e-10	5.02695e-05	-1.95928	-4.9349e-10
109431580	chr12:109431580:G:A	4.27544e-15	-1.33684	-1.3276	2.34185e-05	-1.44078	-1.30066	2.35543e-05	-1.43519	-1.28217
109431614	chr12:109431614:C:T	2.17238e-14	-3.15636e-10	-1.03892	0.000117865	-3.15636e-10	-1.12543	0.000121132	-3.15636e-10	-1.07979
109432088	chr12:109432088:G:A	1.79226e-14	-1.23127	-4.9349e-10	9.24404e-05	-1.36841	-4.9349e-10	8.9244e-05	-1.3853	-4.9349e-10
109432244	chr12:109432244:T:C	1.76024e-15	-2.0476	-1.50428	1.05261e-05	-2.03815	-1.50297	1.03794e-05	-2.03502	-1.50183
109432320	chr12:109432320:C:T	6.1778e-15	-1.17719	-1.11918	4.31883e-05	-0.893665	-1.23574	4.14232e-05	-0.904452	-1.24838
109432486	chr12:109432486:G:A	1.7451e-15	-2.05673	-1.50378	1.04174e-05	-2.04908	-1.50242	1.02673e-05	-2.04646	-1.50126
109433167	chr12:109433167:T:C	2.38271e-14	-3.15636e-10	-0.946505	0.000128121	-3.15636e-10	-1.042	0.000132402	-3.15636e-10	-0.990831
109433374	chr12:109433374:A:G	3.33676e-15	-1.41552	-1.49681	2.29382e-05	-1.24679	-1.51538	2.21755e-05	-1.26233	-1.51536
109433907	chr12:109433907:T:C	4.98005e-15	-1.03258	-1.4793	2.99407e-05	-1.0598	-1.43596	2.95027e-05	-1.05463	-1.43756
109433953	chr12:109433953:T:A	7.14296e-15	-1.62383	-0.527372	2.92737e-05	-1.99854	-0.519748	2.96897e-05	-1.98807	-0.497803
109434168	chr12:109434168:A:C	6.39951e-15	-1.62056	-0.64055	2.60761e-05	-1.99803	-0.635922	2.63673e-05	-1.98746	-0.617095
109434182	chr12:109434182:G:A	7.40263e-14	-0.516914	0.704008	0.000133942	-1.10355	0.10598	0.000136369	-1.13928	0.177971
109434210	chr12:109434210:G:A	3.68282e-15	-1.79424	-1.01941	1.72864e-05	-2.03739	-1.00767	1.75854e-05	-2.03043	-0.979179
109434284	chr12:109434284:G:A	6.57806e-15	-1.61311	-0.62048	2.67786e-05	-1.9938	-0.613573	2.71439e-05	-1.98303	-0.592492
109434386	chr12:109434386:C:T	1.8908e-15	-1.96967	-1.51065	1.23659e-05	-1.86717	-1.51287	1.22133e-05	-1.8612	-1.51296
109434402	chr12:109434402:G:A	2.2502e-14	-1.00372	-4.9349e-10	0.000200746	-0.592935	-4.9349e-10	0.000178604	-0.691503	-4.9349e-10
109434638	chr12:109434638:A:G	1.83895e-14	-0.826148	-0.379401	0.000171929	-0.574454	-0.17344	0.000166007	-0.585124	-0.179523
109434673	chr12:109434673:G:A	3.28682e-14	-3.15636e-10	-0.624823	0.000168478	-3.15636e-10	-0.76817	0.000168337	-3.15636e-10	-0.750709
109434922	chr12:109434922:A:C	7.11302e-15	-1.0749	-1.08049	5.01693e-05	-0.776812	-1.20276	4.80672e-05	-0.788138	-1.21594
109435104	chr12:109435104:C:T	2.01675e-15	-1.93212	-1.48372	1.16585e-05	-1.92375	-1.51519	1.1483e-05	-1.92043	-1.51538
109435422	chr12:109435422:A:C	2.35322e-15	-1.75181	-1.50974	1.85348e-05	-1.46489	-1.51044	1.78955e-05	-1.48221	-1.50992
109435450	chr12:109435450:T:C	2.17381e-15	-2.0562	-1.28465	2.00819e-05	-1.70918	-1.18598	1.92687e-05	-1.71125	-1.20694
109435477	chr12:109435477:C:T	7.32381e-15	-1.50141	-0.624785	2.84441e-05	-1.9433	-0.603739	2.88736e-05	-1.92962	-0.584125
109436185	chr12:109436185:G:A	2.05193e-15	-1.9232	-1.47534	1.10742e-05	-2.07064	-1.41971	1.07766e-05	-2.06852	-1.43077
109436421	chr12:109436421:G:A	1.35075e-14	-3.15636e-10	-1.51409	8.07672e-05	-3.15636e-10	-1.5034	7.90115e-05	-3.15636e-10	-1.50708
109436425	chr12:109436425:A:G	3.71053e-15	-2.06943	-0.736725	2.09049e-05	-1.91421	-0.940776	2.07885e-05	-1.91668	-0.9256
109436816	chr12:109436816:C:T	2.00322e-15	-1.91517	-1.5074	1.36949e-05	-1.79757	-1.48038	1.3546e-05	-1.79048	-1.4801
109437358	chr12:109437358:C:T	1.95256e-15	-1.9338	-1.51438	1.32321e-05	-1.81821	-1.49412	1.30775e-05	-1.8115	-1.49429
109437760	chr12:109437760:GA:G	6.13709e-15	-1.5802	-0.722773	2.52547e-05	-1.9772	-0.688768	2.54232e-05	-1.9654	-0.67561
109437767	chr12:109437767:G:A	2.14184e-14	-3.15636e-10	-1.05308	0.000116275	-3.15636e-10	-1.13901	0.000119491	-3.15636e-10	-1.09343
109437948	chr12:109437948:C:T	1.95659e-15	-1.94143	-1.50469	1.34555e-05	-1.82766	-1.46793	1.32959e-05	-1.82112	-1.46811
109438129	chr12:109438129:A:C	2.03993e-15	-1.89185	-1.51256	1.40099e-05	-1.76528	-1.48993	1.386e-05	-1.75764	-1.49003
109438176	chr12:109438176:A:G	2.06165e-15	-1.8972	-1.49661	1.4388e-05	-1.77155	-1.45703	1.4218e-05	-1.76425	-1.45792
109438323	chr12:109438323:C:T	2.13264e-15	-2.06151	-1.29846	1.31023e-05	-2.07093	-1.25126	1.27815e-05	-2.07187	-1.2568
109438429	chr12:109438429:C:T	1.43945e-14	-3.15636e-10	-1.45048	8.72564e-05	-3.15636e-10	-1.42612	8.35793e-05	-3.15636e-10	-1.45088
109438633	chr12:109438633:GTACAACA:G	2.03813e-14	-3.15636e-10	-1.10271	0.000107457	-3.15636e-10	-1.21789	0.000109613	-3.15636e-10	-1.17972
109438641	chr12:109438641:GA:G	2.03813e-14	-3.15636e-10	-1.10271	0.000107457	-3.15636e-10	-1.21789	0.000109613	-3.15636e-10	-1.17972
109438643	chr12:109438643:G:A	1.55531e-14	-3.15636e-10	-1.37307	0.000105091	-3.15636e-10	-1.24015	0.000104595	-3.15636e-10	-1.22658
109439001	chr12:109439001:T:C	6.41943e-15	-1.10608	-1.15192	4.56487e-05	-0.812425	-1.26158	4.3778e-05	-0.823879	-1.27366
109440020	chr12:109440020:G:A	2.06287e-15	-1.90887	-1.48435	1.34324e-05	-1.79549	-1.50181	1.32791e-05	-1.78835	-1.50214
109440310	chr12:109440310:A:G	2.08312e-15	-1.93329	-1.45017	1.33207e-05	-1.82819	-1.47747	1.3161e-05	-1.8214	-1.47801
109440330	chr12:109440330:C:T	1.83324e-14	-3.15636e-10	-1.20866	0.000123329	-3.15636e-10	-1.08012	0.000123211	-3.15636e-10	-1.06278
109441425	chr12:109441425:C:CA	1.50975e-14	-3.15636e-10	-1.4028	0.000100793	-3.15636e-10	-1.28191	0.000100231	-3.15636e-10	-1.2692
109441487	chr12:109441487:T:C	1.98871e-15	-2.05402	-1.37582	1.11732e-05	-2.07334	-1.40812	1.10225e-05	-2.07295	-1.40379
109441492	chr12:109441492:T:C	2.85276e-14	-3.15636e-10	-0.766454	0.000208605	-3.15636e-10	-0.554532	0.000204191	-3.15636e-10	-0.557617
109441827	chr12:109441827:G:T	7.99758e-15	-2.03819	-4.9349e-10	4.56732e-05	-2.07346	-4.9349e-10	4.48313e-05	-2.07377	-4.9349e-10
109441960	chr12:109441960:T:C	2.14254e-14	-1.05275	-4.9349e-10	0.00018927	-0.651798	-4.9349e-10	0.000168845	-0.747693	-4.9349e-10
109442167	chr12:109442167:C:T	2.29094e-15	-1.90053	-1.38783	1.25783e-05	-2.06557	-1.29743	1.2173e-05	-2.06229	-1.31516
109442474	chr12:109442474:A:C	2.0361e-15	-2.06622	-1.34007	1.15599e-05	-2.06805	-1.37938	1.142e-05	-2.06681	-1.3745
109442520	chr12:109442520:T:C	1.38389e-14	-3.15636e-10	-1.48985	8.28017e-05	-3.15636e-10	-1.47853	8.10416e-05	-3.15636e-10	-1.48171
109442718	chr12:109442718:G:A	1.93256e-15	-2.06222	-1.39626	1.10224e-05	-2.06938	-1.42567	1.08741e-05	-2.0686	-1.42169
109444004	chr12:109444004:C:T	6.3732e-15	-1.11485	-1.15037	2.9709e-05	-1.12038	-1.38314	2.9238e-05	-1.14777	-1.35344
109444844	chr12:109444844:G:A	6.82466e-15	-1.16429	-1.03249	4.73269e-05	-0.876888	-1.16101	4.5326e-05	-0.88797	-1.17482
109445009	chr12:109445009:A:G	2.20191e-15	-1.91265	-1.41535	1.20888e-05	-2.06787	-1.33482	1.17128e-05	-2.06506	-1.35093
109445149	chr12:109445149:T:C	2.36611e-15	-1.93063	-1.32545	1.35297e-05	-2.0711	-1.21899	1.30375e-05	-2.06911	-1.23973
109445312	chr12:109445312:T:C	2.12657e-15	-2.06606	-1.29675	1.28838e-05	-1.98925	-1.34976	1.27228e-05	-1.98978	-1.34349
109445364	chr12:109445364:TTTCC:T	5.95202e-15	-1.135	-1.1986	2.81615e-05	-1.14531	-1.41171	2.76464e-05	-1.17196	-1.38522
109445449	chr12:109445449:T:C	2.05809e-15	-2.06297	-1.33259	1.16068e-05	-2.07035	-1.37303	1.14647e-05	-2.06937	-1.36803
109445772	chr12:109445772:C:T	2.0446e-15	-2.0615	-1.34062	1.1506e-05	-2.07189	-1.38022	1.13613e-05	-2.07113	-1.37533
109446203	chr12:109446203:GA:G	1.90591e-14	-0.649598	-0.520185	7.11911e-05	-1.12486	-0.504747	7.05698e-05	-1.1685	-0.451568
109446323	chr12:109446323:G:GA	3.98414e-15	-2.01545	-0.719561	1.77679e-05	-2.06732	-0.950267	1.77786e-05	-2.06854	-0.930136
109446591	chr12:109446591:C:T	1.96597e-15	-1.99964	-1.4417	1.16186e-05	-2.07101	-1.37136	1.12333e-05	-2.07248	-1.38532
109446719	chr12:109446719:G:A	1.39706e-14	-3.15636e-10	-1.48037	8.00125e-05	-3.15636e-10	-1.51279	7.86184e-05	-3.15636e-10	-1.51207
109446986	chr12:109446986:C:T	2.83229e-15	-2.07141	-1.00484	1.48543e-05	-2.00731	-1.18938	1.5236e-05	-2.0149	-1.13811
109447424	chr12:109447424:C:T	1.35058e-13	0.626165	0.162216	0.00022835	-0.115526	-0.348571	0.000224079	-0.178434	-0.286245
109447551	chr12:109447551:G:A	1.39046e-14	-3.15636e-10	-1.48511	8.32438e-05	-3.15636e-10	-1.4732	8.14625e-05	-3.15636e-10	-1.47653
109447569	chr12:109447569:G:A	3.73276e-15	-1.83211	-0.968074	2.39123e-05	-1.6355	-1.08508	2.47546e-05	-1.63268	-1.03498
109447679	chr12:109447679:C:T	1.29783e-14	-1.55405	-4.9349e-10	5.32751e-05	-1.91951	-4.9349e-10	5.28263e-05	-1.90967	-4.9349e-10
109447937	chr12:109447937:A:C	1.3667e-14	-3.15636e-10	-1.50234	7.99356e-05	-3.15636e-10	-1.51375	7.90097e-05	-3.15636e-10	-1.5071
109448025	chr12:109448025:G:T	8.29275e-14	1.04198	-0.741344	0.000324478	0.517695	-0.630453	0.000306534	0.467022	-0.618369
109448126	chr12:109448126:A:G	7.81896e-15	-2.06078	-4.9349e-10	5.03809e-05	-1.97536	-4.9349e-10	4.9151e-05	-1.98178	-4.9349e-10
109448129	chr12:109448129:TCA:T	2.01785e-15	-1.91309	-1.5022	1.41098e-05	-1.76413	-1.48397	1.36174e-05	-1.78726	-1.47807
109448556	chr12:109448556:T:C	1.08139e-14	-1.49182	-0.244679	6.88144e-05	-0.934517	-0.729045	7.35505e-05	-0.889163	-0.68954
109448689	chr12:109448689:C:T	1.71235e-15	-2.06713	-1.51233	1.0314e-05	-2.04967	-1.5118	1.00493e-05	-2.05521	-1.51395
109448798	chr12:109448798:G:A	3.68545e-15	-1.92689	-0.88604	2.0551e-05	-1.80886	-1.0632	2.1058e-05	-1.80473	-1.02466
109449025	chr12:109449025:T:C	9.49718e-15	-0.848884	-1.01745	7.82691e-05	-0.627854	-0.906968	8.05156e-05	-0.616566	-0.871658
109449631	chr12:109449631:C:T	2.02721e-15	-1.97289	-1.43778	1.15838e-05	-2.07369	-1.37168	1.12235e-05	-2.07308	-1.38559
109449676	chr12:109449676:A:AGAT	1.56597e-14	-3.15636e-10	-1.36624	8.53938e-05	-3.15636e-10	-1.4477	8.40756e-05	-3.15636e-10	-1.44496
109449720	chr12:109449720:C:T	2.41742e-15	-1.72757	-1.50706	1.0442e-05	-2.0648	-1.48434	1.01506e-05	-2.06504	-1.4941
109449956	chr12:109449956:AT:A	4.91075e-15	-1.04046	-1.48544	2.6211e-05	-1.14852	-1.48028	2.61029e-05	-1.14277	-1.47186
109450353	chr12:109450353:GGCC:G	2.81788e-15	-1.57357	-1.50777	2.51802e-05	-1.15489	-1.51403	2.36366e-05	-1.19862	-1.51525
109450402	chr12:109450402:T:C	1.37742e-14	-3.15636e-10	-1.49453	8.23292e-05	-3.15636e-10	-1.48425	8.06079e-05	-3.15636e-10	-1.48708
109450461	chr12:109450461:G:A	1.60257e-14	-3.15636e-10	-1.34313	0.000106267	-3.15636e-10	-1.22902	0.000108691	-3.15636e-10	-1.18816
109450667	chr12:109450667:A:G	1.75263e-14	-1.25363	-4.9349e-10	0.000115218	-1.14815	-4.9349e-10	0.000113211	-1.14742	-4.9349e-10
109450677	chr12:109450677:A:G	2.1269e-15	-1.86592	-1.49674	1.0548e-05	-2.07307	-1.46597	1.02345e-05	-2.07303	-1.47788
109450817	chr12:109450817:CAG:C	1.73671e-14	-3.15636e-10	-1.26275	8.81159e-05	-3.15636e-10	-1.41632	8.69661e-05	-3.15636e-10	-1.41116
109450895	chr12:109450895:A:G	2.13975e-15	-1.96203	-1.39461	1.22582e-05	-2.07313	-1.31565	1.18515e-05	-2.07196	-1.33226
109450913	chr12:109450913:A:G	1.35889e-14	-3.15636e-10	-1.50808	8.27107e-05	-3.15636e-10	-1.47963	7.95578e-05	-3.15636e-10	-1.50019
109450974	chr12:109450974:G:A	3.64731e-14	-0.891691	0.370939	0.000181957	-0.329838	-0.361369	0.000192787	-0.322739	-0.292352
109451088	chr12:109451088:AAC:A	5.12829e-15	-1.09171	-1.39085	3.76217e-05	-0.81759	-1.4498	3.63753e-05	-0.826152	-1.45663
109451308	chr12:109451308:C:T	7.39714e-14	-0.152721	0.339072	0.000152202	-0.706714	-0.163053	0.000151478	-0.759243	-0.0969949
109451402	chr12:109451402:A:G	1.55151e-14	-3.15636e-10	-1.37551	8.48611e-05	-3.15636e-10	-1.45396	8.3537e-05	-3.15636e-10	-1.45139
109451883	chr12:109451883:C:G	1.38189e-14	-3.15636e-10	-1.49129	8.01306e-05	-3.15636e-10	-1.51132	7.86854e-05	-3.15636e-10	-1.51122
109451899	chr12:109451899:A:AATCAGG	3.8643e-14	-0.78094	0.317979	0.0002032	-0.17813	-0.402657	0.000214636	-0.173126	-0.334604
109452275	chr12:109452275:G:C	3.00776e-15	-1.9985	-1.01763	1.66122e-05	-1.92587	-1.15897	1.6893e-05	-1.92192	-1.12786
109452534	chr12:109452534:G:A	2.06708e-15	-2.06401	-1.32718	1.15221e-05	-2.04464	-1.40606	1.1601e-05	-2.0379	-1.38768
109452705	chr12:109452705:T:C	1.76686e-15	-2.05155	-1.49657	1.08961e-05	-1.99346	-1.51312	1.06697e-05	-1.99784	-1.51143
109452837	chr12:109452837:T:C	8.19018e-15	-1.14956	-0.864831	1.71441e-05	-1.87522	-1.1781	1.76867e-05	-1.87572	-1.12815
109453433	chr12:109453433:A:G	2.38297e-15	-1.79067	-1.4583	1.19071e-05	-2.02225	-1.39559	1.16291e-05	-2.01389	-1.40928
109453654	chr12:109453654:C:T	2.47581e-14	0.036247	-0.944422	7.47556e-05	-0.46754	-1.11321	7.22176e-05	-0.514849	-1.08214
109453710	chr12:109453710:C:T	7.83299e-15	-2.05898	-4.9349e-10	4.59407e-05	-2.06762	-4.9349e-10	4.52296e-05	-2.06492	-4.9349e-10
109453937	chr12:109453937:A:G	2.73392e-14	0.432308	-1.24131	0.000239556	0.960692	-1.37688	0.000238463	0.970059	-1.37252
109454095	chr12:109454095:TAAC:T	1.6241e-14	-0.913105	-0.416685	5.60904e-05	-1.01353	-0.854481	5.88839e-05	-1.00711	-0.793995
109454194	chr12:109454194:G:A	1.84594e-14	-0.0196667	-1.18209	0.000156234	0.528587	-1.37221	0.000157394	0.534087	-1.35201
109454301	chr12:109454301:T:C	1.85544e-14	-0.0672694	-1.12935	0.000152989	0.47298	-1.33759	0.000154487	0.478556	-1.31512
109454374	chr12:109454374:T:C	1.9087e-14	-0.0506266	-1.11769	0.000156962	0.490758	-1.32973	0.000158591	0.496539	-1.30689
109454527	chr12:109454527:G:A	1.38362e-14	-3.15636e-10	-1.49004	8.27986e-05	-3.15636e-10	-1.47856	8.10423e-05	-3.15636e-10	-1.4817
109455329	chr12:109455329:T:C	1.72769e-14	-0.149063	-1.1189	0.000140558	0.380579	-1.32994	0.000141924	0.385971	-1.30736
109455709	chr12:109455709:A:G	1.77678e-14	-0.124668	-1.11527	0.000144889	0.408402	-1.32741	0.000146326	0.413861	-1.3047
109456223	chr12:109456223:A:G	1.82121e-14	-0.0833048	-1.13193	0.000149993	0.454356	-1.33874	0.000151379	0.459884	-1.31677
109456591	chr12:109456591:T:C	1.80506e-14	-0.0736784	-1.15047	0.000149902	0.465735	-1.35073	0.000151185	0.47121	-1.32938
109456916	chr12:109456916:C:T	1.75496e-14	-0.127035	-1.12526	0.000143373	0.405104	-1.33463	0.00014474	0.410629	-1.31237
109456997	chr12:109456997:A:G	1.79631e-15	-2.05069	-1.48091	1.20619e-05	-1.9723	-1.43262	1.17147e-05	-1.97328	-1.44254
109457338	chr12:109457338:T:C	6.39706e-14	-0.456791	0.497887	0.000346972	0.163586	-0.209317	0.000369548	0.165081	-0.129474
109457363	chr12:109457363:C:G	2.18523e-15	-1.86809	-1.46752	1.68947e-05	-1.56387	-1.50411	1.62026e-05	-1.59266	-1.49885
109457423	chr12:109457423:T:C	2.18204e-14	-0.77945	-0.25503	7.24686e-05	-0.852956	-0.758865	7.87324e-05	-0.846854	-0.663766
109457831	chr12:109457831:C:A	1.53552e-14	-0.229745	-1.15613	0.000124851	0.287217	-1.35507	0.000125871	0.292614	-1.33404
109458049	chr12:109458049:C:T	1.65396e-14	-3.15636e-10	-1.31157	0.000114505	-3.15636e-10	-1.15436	0.000114446	-3.15636e-10	-1.13657
109458153	chr12:109458153:G:A	1.6734e-14	-0.168904	-1.13098	0.000136348	0.358267	-1.33803	0.000137589	0.363551	-1.31596
109458197	chr12:109458197:A:G	1.78496e-14	-0.0779354	-1.15741	0.000149095	0.457619	-1.34801	0.000150422	0.463026	-1.32626
109458199	chr12:109458199:G:A	1.24488e-14	-1.59571	-4.9349e-10	5.31758e-05	-1.92137	-4.9349e-10	5.25412e-05	-1.91508	-4.9349e-10
109458200	chr12:109458200:G:T	2.79691e-14	-0.786227	-4.9349e-10	0.000319739	-0.127468	-4.9349e-10	0.000268971	-0.28207	-4.9349e-10
109458360	chr12:109458360:T:C	2.48783e-15	-1.73446	-1.47145	1.62015e-05	-1.59971	-1.51017	1.57142e-05	-1.6167	-1.50541
109458511	chr12:109458511:G:T	5.57403e-14	-0.540691	0.444067	0.000302903	0.0634064	-0.244969	0.00032268	0.0649582	-0.164971
109458542	chr12:109458542:C:T	7.78123e-15	-2.06561	-4.9349e-10	4.96098e-05	-1.99079	-4.9349e-10	4.87726e-05	-1.98951	-4.9349e-10
109458585	chr12:109458585:A:G	1.70062e-14	-0.154995	-1.12875	0.000138746	0.374188	-1.33652	0.000140024	0.37949	-1.31435
109459099	chr12:109459099:C:G	1.36468e-14	-3.15636e-10	-1.50382	7.98319e-05	-3.15636e-10	-1.51505	7.83898e-05	-3.15636e-10	-1.51498
109459331	chr12:109459331:T:C	1.71091e-14	-0.145026	-1.13269	0.000140175	0.387296	-1.33938	0.00014145	0.392655	-1.31738
109459346	chr12:109459346:G:A	1.73714e-14	-0.93045	-0.332051	5.92115e-05	-1.00005	-0.813812	6.40232e-05	-0.994315	-0.723115
109460193	chr12:109460193:T:G	1.71579e-14	-0.128733	-1.14614	0.00014145	0.404806	-1.34783	0.000142724	0.410593	-1.32636
109460270	chr12:109460270:T:C	1.92564e-15	-2.01876	-1.4433	1.15577e-05	-2.06793	-1.37969	1.11698e-05	-2.07022	-1.39324
109460389	chr12:109460389:G:A	7.71916e-15	-2.07362	-4.9349e-10	4.8572e-05	-2.01193	-4.9349e-10	4.73594e-05	-2.01891	-4.9349e-10
109460568	chr12:109460568:G:A	1.26922e-14	-1.57634	-4.9349e-10	5.37601e-05	-1.91044	-4.9349e-10	5.3131e-05	-1.90392	-4.9349e-10
109460589	chr12:109460589:A:C	1.35058e-14	-3.15636e-10	-1.51421	7.99475e-05	-3.15636e-10	-1.51361	7.83627e-05	-3.15636e-10	-1.51533
109460622	chr12:109460622:AG:A	1.42214e-14	-3.15636e-10	-1.46258	8.76849e-05	-3.15636e-10	-1.42123	8.36745e-05	-3.15636e-10	-1.44974
109460738	chr12:109460738:C:T	1.54029e-14	-3.15636e-10	-1.38277	8.44328e-05	-3.15636e-10	-1.45902	8.31128e-05	-3.15636e-10	-1.45648
109460879	chr12:109460879:TCTCTCGG:T	1.35177e-14	-3.15636e-10	-1.51332	7.9808e-05	-3.15636e-10	-1.51535	7.84026e-05	-3.15636e-10	-1.51482
109460992	chr12:109460992:A:G	1.68748e-14	-0.138864	-1.15264	0.000139546	0.388162	-1.34474	0.000140853	0.393831	-1.32279
109461108	chr12:109461108:G:C	1.93017e-14	0.316904	-1.47404	0.000315789	1.30923	-1.44913	0.000296553	1.24441	-1.42886
109461409	chr12:109461409:C:T	2.8696e-14	-0.644494	-0.116076	9.21025e-05	-0.757096	-0.614977	9.78215e-05	-0.749649	-0.543882
109461507	chr12:109461507:C:A	1.37198e-14	-3.15636e-10	-1.49849	7.99363e-05	-3.15636e-10	-1.51374	7.84984e-05	-3.15636e-10	-1.5136
109461540	chr12:109461540:A:G	1.645e-14	-3.15636e-10	-1.317	9.96119e-05	-3.15636e-10	-1.29369	9.59075e-05	-3.15636e-10	-1.31329
109462026	chr12:109462026:G:C	2.20075e-14	-0.76187	-0.264075	7.31598e-05	-0.836517	-0.765812	7.94414e-05	-0.830374	-0.671282
109462272	chr12:109462272:C:T	1.95323e-15	-2.00454	-1.4433	1.15171e-05	-2.07146	-1.37969	1.11412e-05	-2.07279	-1.39324
109462733	chr12:109462733:T:C	3.92377e-14	-0.533116	0.0854282	8.46196e-05	-1.07563	-0.38118	8.5336e-05	-1.10913	-0.320951
109462960	chr12:109462960:T:C	2.5426e-14	-3.15636e-10	-0.881556	0.000110987	-3.15636e-10	-1.18556	0.000113531	-3.15636e-10	-1.1446
109463172	chr12:109463172:G:A	1.43113e-14	-3.15636e-10	-1.45628	8.23586e-05	-3.15636e-10	-1.48389	8.03763e-05	-3.15636e-10	-1.48996
109463550	chr12:109463550:A:G	1.9276e-15	-2.01752	-1.44354	1.15504e-05	-2.0683	-1.37996	1.11638e-05	-2.07051	-1.39349
109463816	chr12:109463816:C:T	1.64501e-14	-0.148572	-1.16842	0.00013611	0.38177	-1.36328	0.000137138	0.386929	-1.34262
109463852	chr12:109463852:A:G	1.49162e-14	-0.275726	-1.13916	0.000120218	0.238035	-1.34371	0.000121256	0.24302	-1.32179
109464061	chr12:109464061:C:T	1.3947e-14	-3.15636e-10	-1.48207	8.35737e-05	-3.15636e-10	-1.46925	8.17652e-05	-3.15636e-10	-1.47282
109464111	chr12:109464111:C:T	1.57024e-14	-0.204569	-1.15894	0.000128729	0.319771	-1.35703	0.000129743	0.324951	-1.33607
109464374	chr12:109464374:G:A	2.242e-14	-0.735162	-0.272211	7.45839e-05	-0.810782	-0.772268	8.09212e-05	-0.804586	-0.678614
109464499	chr12:109464499:T:C	1.70155e-14	-0.155549	-1.12766	0.000138778	0.374074	-1.33617	0.000140079	0.379323	-1.31379
109465033	chr12:109465033:G:C	1.35126e-14	-3.15636e-10	-1.51371	8.16149e-05	-3.15636e-10	-1.49296	7.89617e-05	-3.15636e-10	-1.50771
109465098	chr12:109465098:G:A	1.53066e-14	-0.209621	-1.17942	0.000126194	0.313439	-1.37059	0.000127097	0.318676	-1.3504
109465257	chr12:109465257:C:G	8.2368e-15	-1.21624	-0.792476	3.41041e-05	-1.22485	-1.14071	3.74085e-05	-1.21428	-1.0405
109465295	chr12:109465295:C:T	1.3826e-14	-3.15636e-10	-1.49078	8.50988e-05	-3.15636e-10	-1.45116	8.11886e-05	-3.15636e-10	-1.4799
109465390	chr12:109465390:T:C	1.38062e-14	-3.15636e-10	-1.49221	8.48998e-05	-3.15636e-10	-1.4535	8.10478e-05	-3.15636e-10	-1.48164
109465846	chr12:109465846:C:T	1.58767e-14	-0.210147	-1.14233	0.000129461	0.31407	-1.34566	0.000130616	0.31946	-1.32387
109466009	chr12:109466009:C:T	1.68729e-14	-3.15636e-10	-1.29162	0.00010505	-3.15636e-10	-1.24054	0.00010216	-3.15636e-10	-1.25014
109466121	chr12:109466121:A:G	1.60002e-14	-0.172195	-1.17253	0.000132368	0.356444	-1.36583	0.000133386	0.361903	-1.34533
109466393	chr12:109466393:T:C	1.65186e-14	-0.184739	-1.1281	0.000134433	0.342114	-1.33603	0.000135712	0.347505	-1.31365
109466513	chr12:109466513:C:T	2.22899e-15	-1.84961	-1.46617	1.74618e-05	-1.53169	-1.50327	1.67176e-05	-1.56221	-1.498
109466587	chr12:109466587:GTTC:G	7.11079e-14	1.26986	-1.12298	0.000918563	2.31645	-1.38861	0.000886016	2.26504	-1.35498
109466631	chr12:109466631:A:G	1.80853e-14	-0.37486	-0.847369	5.07714e-05	-0.889476	-1.07817	4.84292e-05	-0.926771	-1.0698
109466964	chr12:109466964:A:G	1.91339e-14	-1.16587	-4.9349e-10	7.39671e-05	-1.59135	-4.9349e-10	7.38256e-05	-1.57497	-4.9349e-10
109467127	chr12:109467127:G:A	1.69804e-14	-3.15636e-10	-1.28527	0.000118429	-3.15636e-10	-1.12066	0.000118382	-3.15636e-10	-1.10276
109467223	chr12:109467223:T:A	4.19944e-15	-1.20286	-1.47952	6.84128e-05	-0.159141	-1.51027	6.56832e-05	-0.178233	-1.5136
109467239	chr12:109467239:C:G	1.74097e-14	-0.121063	-1.13924	0.000143539	0.41531	-1.34368	0.000144833	0.420675	-1.32177
109467374	chr12:109467374:T:C	1.67854e-14	-0.142734	-1.15408	0.000138668	0.390598	-1.35349	0.000139822	0.395906	-1.33221
109467417	chr12:109467417:C:T	6.30023e-14	-0.472086	0.49793	0.00034416	0.149089	-0.202957	0.00036712	0.150801	-0.121788
109467563	chr12:109467563:C:A	2.65401e-15	-1.65415	-1.48711	1.79892e-05	-1.49134	-1.51387	1.73301e-05	-1.51325	-1.51098
109467569	chr12:109467569:C:T	1.43547e-14	-3.15636e-10	-1.45325	8.56138e-05	-3.15636e-10	-1.44513	8.2198e-05	-3.15636e-10	-1.46754
109467656	chr12:109467656:T:C	2.23198e-14	-3.15636e-10	-1.01185	0.000119458	-3.15636e-10	-1.11201	0.000118859	-3.15636e-10	-1.09874
109467904	chr12:109467904:G:A	1.98214e-14	-0.791208	-0.339357	6.7008e-05	-0.866436	-0.823727	7.24975e-05	-0.86024	-0.732883
109467915	chr12:109467915:G:A	1.66034e-14	-0.172164	-1.13556	0.000135579	0.355864	-1.34129	0.000136814	0.361169	-1.31922
109468201	chr12:109468201:G:A	1.72067e-14	-3.15636e-10	-1.27203	9.01027e-05	-3.15636e-10	-1.39403	8.86787e-05	-3.15636e-10	-1.39166
109468313	chr12:109468313:A:G	6.87511e-15	-0.682926	-1.50649	5.20227e-05	-0.427936	-1.51536	5.02426e-05	-0.444515	-1.5153
109469146	chr12:109469146:T:C	1.60114e-14	-3.15636e-10	-1.34403	8.66672e-05	-3.15636e-10	-1.4329	8.53567e-05	-3.15636e-10	-1.42984
109469498	chr12:109469498:A:G	2.15468e-14	0.133914	-1.18101	0.000187502	0.704354	-1.36554	0.00018908	0.710333	-1.34484
109469673	chr12:109469673:C:T	1.35167e-14	-3.15636e-10	-1.5134	8.02412e-05	-3.15636e-10	-1.50994	7.88528e-05	-3.15636e-10	-1.50909
109469859	chr12:109469859:A:T	3.96451e-14	-0.470752	0.0333931	8.54177e-05	-1.02673	-0.420692	8.59699e-05	-1.06096	-0.361716
109469865	chr12:109469865:A:T	1.72206e-14	-0.142634	-1.12859	0.000140903	0.389765	-1.33667	0.000142204	0.394948	-1.31436
109470131	chr12:109470131:C:CT	1.16073e-14	-1.6657	-4.9349e-10	8.98355e-05	-1.39699	-4.9349e-10	8.72469e-05	-1.40793	-4.9349e-10
109470279	chr12:109470279:G:C	1.72222e-14	-0.128627	-1.1425	0.000141781	0.405592	-1.34628	0.000143018	0.410811	-1.32452
109470447	chr12:109470447:A:C	1.16161e-14	-1.66494	-4.9349e-10	6.47886e-05	-1.72384	-4.9349e-10	6.43337e-05	-1.71259	-4.9349e-10
109470568	chr12:109470568:G:A	1.73974e-14	-0.10527	-1.15574	0.000144465	0.433055	-1.35499	0.000145662	0.438405	-1.33379
109470725	chr12:109470725:C:T	5.40994e-14	-0.239482	0.112978	0.000116327	-0.784521	-0.35405	0.000115608	-0.83303	-0.293442
109470812	chr12:109470812:T:C	1.95318e-14	0.00742407	-1.15271	0.000164093	0.558837	-1.35338	0.000165507	0.564363	-1.33203
109470835	chr12:109470835:G:A	1.75702e-14	-0.0923817	-1.15874	0.000146205	0.446946	-1.35691	0.0001474	0.452294	-1.33582
109470927	chr12:109470927:C:G	1.2433e-14	-1.59698	-4.9349e-10	5.3101e-05	-1.92278	-4.9349e-10	5.24684e-05	-1.91646	-4.9349e-10
109471206	chr12:109471206:A:G	2.18546e-15	-1.86725	-1.46825	1.69462e-05	-1.56019	-1.50474	1.62445e-05	-1.58999	-1.49894
109471946	chr12:109471946:A:C	1.49576e-14	-3.15636e-10	-1.41211	8.28687e-05	-3.15636e-10	-1.47772	8.15482e-05	-3.15636e-10	-1.47548
109471991	chr12:109471991:G:T	1.37859e-14	-3.15636e-10	-1.49368	8.2428e-05	-3.15636e-10	-1.48305	8.06923e-05	-3.15636e-10	-1.48603
109472347	chr12:109472347:C:T	1.28978e-13	-3.15636e-10	0.742312	0.000422284	-3.15636e-10	0.150702	0.00044666	-3.15636e-10	0.225122
109472713	chr12:109472713:C:A	1.37226e-14	-3.15636e-10	-1.49828	7.99397e-05	-3.15636e-10	-1.5137	7.85016e-05	-3.15636e-10	-1.51356
109472747	chr12:109472747:C:T	1.68808e-14	-0.137155	-1.15399	0.000139462	0.396647	-1.35383	0.000140623	0.401961	-1.33255
109472993	chr12:109472993:C:T	2.07638e-14	-0.814905	-0.269209	3.79119e-05	-1.54452	-0.715194	3.83801e-05	-1.56477	-0.664363
109473022	chr12:109473022:T:TACC	1.72267e-14	-0.106116	-1.16475	0.00014349	0.432335	-1.36105	0.000144629	0.437722	-1.34023
109473508	chr12:109473508:C:T	6.57662e-15	-0.739593	-1.49421	4.89595e-05	-0.491732	-1.51225	4.7229e-05	-0.508053	-1.51361
109473651	chr12:109473651:A:G	1.72313e-14	-0.114144	-1.15646	0.000142883	0.42242	-1.35537	0.000144074	0.427852	-1.3342
109473737	chr12:109473737:A:T	1.35408e-14	-0.318901	-1.19272	0.000110904	0.192639	-1.37894	0.000111672	0.198074	-1.35919
109473983	chr12:109473983:G:A	1.40254e-14	-3.15636e-10	-1.47646	8.70001e-05	-3.15636e-10	-1.42907	8.25652e-05	-3.15636e-10	-1.46309
109474143	chr12:109474143:G:A	1.35844e-14	-3.15636e-10	-1.50841	8.28196e-05	-3.15636e-10	-1.47831	7.97012e-05	-3.15636e-10	-1.49839
109474259	chr12:109474259:C:T	1.64597e-14	-0.140514	-1.1759	0.000137189	0.394798	-1.36841	0.000138182	0.40008	-1.34818
109474527	chr12:109474527:C:T	1.75249e-14	-0.0865549	-1.16715	0.000147425	0.453197	-1.35485	0.000148734	0.458877	-1.33339
109475242	chr12:109475242:G:A	2.42769e-14	-3.15636e-10	-0.927801	0.000107102	-3.15636e-10	-1.22119	0.000109712	-3.15636e-10	-1.17881
109475518	chr12:109475518:T:TG	2.11015e-14	-0.790221	-0.277763	7.00917e-05	-0.866633	-0.778538	7.64091e-05	-0.860553	-0.680021
109475535	chr12:109475535:CAATT:C	2.10998e-14	-0.802696	-0.26537	6.99144e-05	-0.878609	-0.769094	7.62572e-05	-0.872544	-0.670019
109475887	chr12:109475887:C:CTG	2.23019e-15	-1.87682	-1.43842	1.69593e-05	-1.57563	-1.48853	1.63179e-05	-1.6048	-1.47962
109477688	chr12:109477688:A:G	1.37476e-14	-3.15636e-10	-1.49646	8.33666e-05	-3.15636e-10	-1.47173	8.10532e-05	-3.15636e-10	-1.48157
109478124	chr12:109478124:C:G	6.81127e-14	-0.160413	0.26425	0.000143376	-0.706098	-0.223408	0.000142781	-0.755691	-0.159671
109478150	chr12:109478150:G:A	1.37395e-14	-3.15636e-10	-1.49705	8.32056e-05	-3.15636e-10	-1.47366	8.02141e-05	-3.15636e-10	-1.49198
109478657	chr12:109478657:T:A	1.7981e-15	-2.05155	-1.47905	1.21129e-05	-1.97092	-1.42978	1.17628e-05	-1.97184	-1.43989
109478848	chr12:109478848:A:G	1.49343e-14	-3.15636e-10	-1.41367	8.48535e-05	-3.15636e-10	-1.45405	8.30224e-05	-3.15636e-10	-1.45756
109480298	chr12:109480298:G:A	1.71069e-15	-2.06536	-1.51508	1.36599e-05	-1.76687	-1.51363	1.3397e-05	-1.77066	-1.51098
109480406	chr12:109480406:G:T	1.13362e-14	-1.68933	-4.9349e-10	6.03756e-05	-1.79439	-4.9349e-10	6.01498e-05	-1.77984	-4.9349e-10
109480600	chr12:109480600:A:G	1.31629e-14	-0.333172	-1.20675	0.000109262	0.186678	-1.38791	0.000109844	0.191137	-1.36875
109480669	chr12:109480669:T:TA	1.41283e-14	-3.15636e-10	-1.46914	8.18384e-05	-3.15636e-10	-1.49023	8.01935e-05	-3.15636e-10	-1.49223
109481029	chr12:109481029:C:T	2.11455e-14	-0.778877	-0.287025	7.04909e-05	-0.853855	-0.785637	7.6781e-05	-0.847697	-0.688021
109481062	chr12:109481062:G:A	1.98153e-15	-1.99099	-1.44246	1.15054e-05	-2.07343	-1.37872	1.11395e-05	-2.07377	-1.3924
109481129	chr12:109481129:C:T	1.84386e-14	0.00621271	-1.20909	0.000162517	0.584545	-1.38874	0.000163453	0.589411	-1.36956
109481275	chr12:109481275:C:T	1.41356e-14	-3.15636e-10	-1.46863	8.80043e-05	-3.15636e-10	-1.41759	8.33083e-05	-3.15636e-10	-1.45413
109481532	chr12:109481532:C:A	1.75402e-14	0.192544	-1.44538	0.000282146	1.1689	-1.42145	0.0002663	1.10569	-1.39774
109481682	chr12:109481682:G:A	1.64682e-14	-3.15636e-10	-1.3159	9.97221e-05	-3.15636e-10	-1.29259	9.6009e-05	-3.15636e-10	-1.31223
109481804	chr12:109481804:G:A	1.40233e-14	-3.15636e-10	-1.47661	8.06825e-05	-3.15636e-10	-1.50445	7.92476e-05	-3.15636e-10	-1.5041
109482160	chr12:109482160:A:C	1.40135e-14	-0.29722	-1.18009	0.000115716	0.226523	-1.37036	0.000116488	0.23112	-1.35001
109482266	chr12:109482266:G:T	2.25168e-15	-1.85422	-1.45142	1.76742e-05	-1.52613	-1.49674	1.69082e-05	-1.55969	-1.48918
109482358	chr12:109482358:A:G	7.73175e-15	-1.22719	-0.844807	3.23716e-05	-1.23844	-1.17925	3.54538e-05	-1.22771	-1.08074
109482473	chr12:109482473:C:G	1.49945e-14	-3.15636e-10	-1.40964	8.95305e-05	-3.15636e-10	-1.4004	8.53378e-05	-3.15636e-10	-1.43006
109482696	chr12:109482696:T:C	1.52652e-14	-0.729402	-0.66235	6.38829e-05	-0.746525	-0.991398	6.82979e-05	-0.742046	-0.910751
109483188	chr12:109483188:T:C	1.53599e-14	-3.15636e-10	-1.38557	8.66296e-05	-3.15636e-10	-1.43333	8.47003e-05	-3.15636e-10	-1.43756
109483356	chr12:109483356:A:T	6.8454e-15	-0.696724	-1.49703	5.12047e-05	-0.445875	-1.51327	4.94213e-05	-0.46194	-1.51435
109483918	chr12:109483918:A:C	1.3746e-14	-3.15636e-10	-1.49658	8.43839e-05	-3.15636e-10	-1.4596	8.06894e-05	-3.15636e-10	-1.48607
109484081	chr12:109484081:T:C	2.18746e-14	-0.829297	-0.202704	7.15113e-05	-0.90318	-0.721939	7.82037e-05	-0.897174	-0.620184
109484356	chr12:109484356:C:T	1.41549e-14	-1.46727	-4.9349e-10	5.72493e-05	-1.84756	-4.9349e-10	5.66384e-05	-1.83999	-4.9349e-10
109484538	chr12:109484538:C:T	1.98675e-15	-1.99012	-1.44071	1.15277e-05	-2.07355	-1.37667	1.11604e-05	-2.07377	-1.39054
109485070	chr12:109485070:T:A	1.87308e-14	-1.18716	-4.9349e-10	7.28991e-05	-1.6059	-4.9349e-10	7.27356e-05	-1.58984	-4.9349e-10
109485439	chr12:109485439:A:G	1.41059e-14	-0.261475	-1.20926	0.000118303	0.26782	-1.38955	0.000118943	0.272441	-1.37047
109486901	chr12:109486901:C:T	1.56128e-14	-0.685322	-0.683916	6.58515e-05	-0.689369	-1.0182	7.04064e-05	-0.684835	-0.937556
109486974	chr12:109486974:G:A	1.46346e-14	-3.15636e-10	-1.43394	8.40038e-05	-3.15636e-10	-1.46411	8.22322e-05	-3.15636e-10	-1.46713
109487684	chr12:109487684:A:G	2.34782e-15	-1.81811	-1.44573	1.87704e-05	-1.46923	-1.49346	1.79346e-05	-1.50464	-1.48531
109487917	chr12:109487917:A:G	3.4372e-15	-1.37901	-1.50366	5.21358e-05	-0.425741	-1.51538	5.033e-05	-0.443507	-1.51457
109488060	chr12:109488060:C:T	1.48822e-14	-0.214747	-1.20242	0.00012493	0.318045	-1.38527	0.000125642	0.322692	-1.36593
109488491	chr12:109488491:T:C	9.2265e-15	-1.89525	-4.9349e-10	9.5644e-05	-1.33434	-4.9349e-10	9.17174e-05	-1.35796	-4.9349e-10
109489882	chr12:109489882:A:T	1.14861e-14	-1.67619	-4.9349e-10	8.94983e-05	-1.40076	-4.9349e-10	8.45618e-05	-1.43919	-4.9349e-10
109490001	chr12:109490001:G:C	1.37303e-14	-3.15636e-10	-1.49773	8.41183e-05	-3.15636e-10	-1.46275	8.0504e-05	-3.15636e-10	-1.48837
109490150	chr12:109490150:C:T	2.11872e-14	-3.15636e-10	-1.06393	0.000100031	-3.15636e-10	-1.2895	9.9336e-05	-3.15636e-10	-1.27817
109490923	chr12:109490923:C:T	1.59615e-14	-3.15636e-10	-1.34715	8.64638e-05	-3.15636e-10	-1.43525	8.51348e-05	-3.15636e-10	-1.43244
109492185	chr12:109492185:C:T	1.56104e-14	-3.15636e-10	-1.36939	8.51678e-05	-3.15636e-10	-1.45035	8.38358e-05	-3.15636e-10	-1.44781
109492519	chr12:109492519:A:G	2.2198e-14	-3.15636e-10	-1.01732	0.000103424	-3.15636e-10	-1.25614	0.000102796	-3.15636e-10	-1.24393
109492692	chr12:109492692:G:A	1.17002e-14	-0.39396	-1.26376	9.89475e-05	0.112892	-1.41328	9.92281e-05	0.117085	-1.39634
109493100	chr12:109493100:C:G	1.48748e-14	-0.241623	-1.17603	0.000123882	0.293158	-1.3688	0.000124645	0.297523	-1.34873
109493565	chr12:109493565:C:T	2.34915e-14	-0.763223	-0.197467	7.6601e-05	-0.838991	-0.717374	8.37982e-05	-0.833082	-0.615182
109493700	chr12:109493700:G:A	1.98941e-14	-1.1269	-4.9349e-10	0.000167195	-0.775815	-4.9349e-10	0.00014986	-0.86697	-4.9349e-10
109493825	chr12:109493825:G:A	1.38967e-14	-0.250283	-1.23539	0.000121919	0.308745	-1.40036	0.000122471	0.313481	-1.38228
109493854	chr12:109493854:C:T	1.96912e-15	-1.99646	-1.44328	1.14999e-05	-2.07297	-1.37967	1.11319e-05	-2.07365	-1.39322
109493936	chr12:109493936:C:T	1.30052e-14	-0.350769	-1.20121	0.000108082	0.173194	-1.38528	0.00010866	0.177779	-1.36623
109494380	chr12:109494380:C:T	2.18937e-14	-3.15636e-10	-1.03113	0.000115136	-3.15636e-10	-1.14886	0.000114935	-3.15636e-10	-1.13231
109494780	chr12:109494780:C:T	1.34287e-14	-0.31387	-1.20606	0.000113615	0.22634	-1.3885	0.000114201	0.230955	-1.36967
109494829	chr12:109494829:C:T	1.4315e-14	-3.15636e-10	-1.45602	8.01812e-05	-3.15636e-10	-1.51069	7.88931e-05	-3.15636e-10	-1.50858
109495175	chr12:109495175:A:T	1.47762e-14	-0.438418	-0.985892	6.43784e-05	-0.524248	-1.20595	6.72929e-05	-0.517803	-1.14982
109495179	chr12:109495179:C:G	1.4252e-14	-0.476168	-0.98426	6.21591e-05	-0.560654	-1.20462	6.49709e-05	-0.554282	-1.14845
109495290	chr12:109495290:G:A	1.62665e-14	-3.15636e-10	-1.32822	9.84939e-05	-3.15636e-10	-1.30498	9.48862e-05	-3.15636e-10	-1.324
109495444	chr12:109495444:G:A	7.71805e-15	-2.07377	-4.9349e-10	4.61586e-05	-2.06289	-4.9349e-10	4.53292e-05	-2.06272	-4.9349e-10
109495518	chr12:109495518:C:T	1.39981e-14	-3.15636e-10	-1.47841	8.57563e-05	-3.15636e-10	-1.44347	8.21616e-05	-3.15636e-10	-1.46799
109495717	chr12:109495717:G:A	1.41589e-14	-0.479873	-0.987112	6.18062e-05	-0.564166	-1.2068	6.45881e-05	-0.557823	-1.15082
109496183	chr12:109496183:C:G	1.77945e-15	-2.05977	-1.48126	1.23278e-05	-1.94993	-1.43319	1.19722e-05	-1.95101	-1.44308
109496324	chr12:109496324:T:C	2.06152e-15	-1.95035	-1.44353	1.15107e-05	-2.07135	-1.38034	1.11729e-05	-2.06934	-1.39384
109496585	chr12:109496585:C:G	1.37045e-14	-0.281244	-1.21836	0.00011607	0.248613	-1.38939	0.000116722	0.253461	-1.37034
109497276	chr12:109497276:G:A	1.82781e-14	0.205666	-1.41729	0.000297193	1.18791	-1.38851	0.000281354	1.12376	-1.36082
109497670	chr12:109497670:C:T	1.30654e-14	-0.304272	-1.24309	0.000111176	0.221808	-1.40567	0.000111662	0.226712	-1.38791
109497723	chr12:109497723:T:C	1.35496e-14	-3.15636e-10	-1.51097	8.19352e-05	-3.15636e-10	-1.48905	7.90985e-05	-3.15636e-10	-1.50598
109498084	chr12:109498084:A:G	1.69182e-14	-3.15636e-10	-1.28893	0.00010254	-3.15636e-10	-1.26473	9.86135e-05	-3.15636e-10	-1.28547
109498089	chr12:109498089:G:C	1.31259e-14	-0.356863	-1.18588	0.000108817	0.162916	-1.36823	0.000109578	0.167661	-1.3477
109498251	chr12:109498251:T:C	1.52605e-13	0.910527	-4.9349e-10	0.000814967	0.808172	-4.9349e-10	0.000750663	0.744281	-4.9349e-10
109498406	chr12:109498406:G:A	1.4611e-14	-0.180865	-1.25469	0.000127012	0.361569	-1.41226	0.000127475	0.366575	-1.39533
109498433	chr12:109498433:G:T	1.94528e-15	-2.00217	-1.44975	1.14044e-05	-2.07238	-1.38859	1.10412e-05	-2.07336	-1.40167
109499143	chr12:109499143:C:T	1.32563e-14	-0.314321	-1.21854	0.00011128	0.213872	-1.3968	0.000111813	0.21872	-1.37857
109499287	chr12:109499287:A:G	6.50724e-14	-0.109546	0.167719	0.000136962	-0.662993	-0.312278	0.000135971	-0.713841	-0.25039
109499438	chr12:109499438:C:G	1.39211e-14	-3.15636e-10	-1.48392	8.34406e-05	-3.15636e-10	-1.47084	8.16519e-05	-3.15636e-10	-1.47421
109499729	chr12:109499729:G:A	2.31801e-15	-1.81126	-1.46536	1.87264e-05	-1.46157	-1.50348	1.78506e-05	-1.49735	-1.49729
109500102	chr12:109500102:C:T	2.2814e-15	-1.84287	-1.44967	1.80332e-05	-1.51163	-1.49113	1.726e-05	-1.54581	-1.48248
109500271	chr12:109500271:A:C	1.05039e-14	-1.76558	-4.9349e-10	0.000100929	-1.28056	-4.9349e-10	9.33363e-05	-1.34047	-4.9349e-10
109500512	chr12:109500512:A:G	7.84571e-15	-2.05736	-4.9349e-10	5.0771e-05	-1.96765	-4.9349e-10	4.99218e-05	-1.96622	-4.9349e-10
109500846	chr12:109500846:C:T	1.80446e-15	-2.043	-1.48406	1.19387e-05	-1.98613	-1.42906	1.15753e-05	-1.98711	-1.44069
109500856	chr12:109500856:C:T	1.37768e-14	-3.15636e-10	-1.49434	8.36018e-05	-3.15636e-10	-1.46891	8.26732e-05	-3.15636e-10	-1.46178
109501052	chr12:109501052:A:G	2.28338e-15	-1.82235	-1.46932	1.84219e-05	-1.47916	-1.50227	1.75764e-05	-1.51437	-1.49574
109501244	chr12:109501244:C:T	1.80815e-14	-3.15636e-10	-1.22244	0.000128506	-3.15636e-10	-1.039	0.000128685	-3.15636e-10	-1.01931
109501437	chr12:109501437:G:C	2.25724e-14	-3.15636e-10	-1.0006	0.000158813	-3.15636e-10	-0.827245	0.000160164	-3.15636e-10	-0.800479
109501543	chr12:109501543:C:T	1.53074e-14	-3.15636e-10	-1.38899	9.7179e-05	-3.15636e-10	-1.31842	9.03832e-05	-3.15636e-10	-1.37262
109502504	chr12:109502504:C:T	1.39299e-14	-1.48329	-4.9349e-10	6.93957e-05	-1.65515	-4.9349e-10	6.68309e-05	-1.67451	-4.9349e-10
109502762	chr12:109502762:A:G	8.72749e-14	-3.15636e-10	0.351735	0.000299392	-3.15636e-10	-0.193222	0.00030618	-3.15636e-10	-0.152501
109503498	chr12:109503498:G:A	1.47883e-14	-0.203538	-1.21995	0.000127864	0.346791	-1.3908	0.000128522	0.351392	-1.37197
109503645	chr12:109503645:T:A	1.46564e-14	-0.211861	-1.22059	0.00012606	0.33967	-1.39789	0.000126615	0.344284	-1.37981
109503646	chr12:109503646:C:T	1.47587e-14	-0.192564	-1.23293	0.000127905	0.362029	-1.40572	0.000128402	0.366715	-1.38823
109503666	chr12:109503666:G:T	2.46572e-15	-1.74435	-1.4705	1.76738e-05	-1.58178	-1.44111	1.74688e-05	-1.58573	-1.43053
109503700	chr12:109503700:C:T	1.40237e-14	-3.15636e-10	-1.47658	8.07009e-05	-3.15636e-10	-1.50423	7.92662e-05	-3.15636e-10	-1.50386
109504414	chr12:109504414:G:A	2.32719e-14	-0.810181	-0.159897	7.52893e-05	-0.885087	-0.688549	8.25164e-05	-0.879061	-0.584618
109504691	chr12:109504691:A:C	7.71829e-15	-2.07373	-4.9349e-10	4.62446e-05	-2.06103	-4.9349e-10	4.54131e-05	-2.06087	-4.9349e-10
109504823	chr12:109504823:G:A	1.39735e-14	-3.15636e-10	-1.48016	8.67373e-05	-3.15636e-10	-1.43209	8.24662e-05	-3.15636e-10	-1.46429
109505104	chr12:109505104:C:T	1.85778e-14	0.240832	-1.43619	0.000306255	1.23973	-1.41029	0.000288911	1.17466	-1.38521
109505215	chr12:109505215:C:T	8.46313e-15	-1.22086	-0.76075	3.17455e-05	-1.23787	-1.19935	3.30704e-05	-1.2337	-1.14434
109505833	chr12:109505833:C:T	1.37093e-14	-3.15636e-10	-1.49925	7.99854e-05	-3.15636e-10	-1.51313	7.90875e-05	-3.15636e-10	-1.50612
109506509	chr12:109506509:C:T	1.64607e-14	-3.15636e-10	-1.31635	9.96752e-05	-3.15636e-10	-1.29306	9.59658e-05	-3.15636e-10	-1.31268
109506881	chr12:109506881:A:G	1.96939e-15	-1.99217	-1.44743	1.14331e-05	-2.07336	-1.3851	1.10728e-05	-2.07376	-1.39842
109507398	chr12:109507398:G:A	1.95307e-14	-1.14081	-0.00453023	9.41189e-05	-0.798759	-0.551657	0.000102723	-0.759106	-0.485533
109507413	chr12:109507413:A:T	1.50102e-14	-3.15636e-10	-1.4086	8.96526e-05	-3.15636e-10	-1.39903	8.54478e-05	-3.15636e-10	-1.42877
109507628	chr12:109507628:C:T	1.42826e-14	-3.15636e-10	-1.45829	8.8173e-05	-3.15636e-10	-1.41567	8.40683e-05	-3.15636e-10	-1.44505
109508207	chr12:109508207:G:A	1.39517e-14	-0.304599	-1.17713	0.000115903	0.2271	-1.36932	0.000116623	0.231423	-1.34915
109508231	chr12:109508231:A:G	1.35331e-14	-3.15636e-10	-1.51219	8.19837e-05	-3.15636e-10	-1.48845	7.91806e-05	-3.15636e-10	-1.50494
109509002	chr12:109509002:C:G	1.64794e-14	-3.15636e-10	-1.31521	9.9795e-05	-3.15636e-10	-1.29186	9.60763e-05	-3.15636e-10	-1.31153
109509389	chr12:109509389:A:G	1.26425e-14	-1.13865	-0.441611	9.27136e-05	-0.512299	-0.85316	9.92964e-05	-0.461892	-0.816673
109509426	chr12:109509426:C:T	1.95451e-14	-1.1446	-4.9349e-10	0.000114027	-1.15854	-4.9349e-10	0.000108363	-1.19119	-4.9349e-10
109509429	chr12:109509429:T:C	1.29627e-14	-1.55525	-4.9349e-10	5.42359e-05	-1.90163	-4.9349e-10	5.36136e-05	-1.89487	-4.9349e-10
109509482	chr12:109509482:T:C	1.35191e-14	-3.15636e-10	-1.51322	8.17583e-05	-3.15636e-10	-1.49121	7.90441e-05	-3.15636e-10	-1.50667
109510100	chr12:109510100:C:T	4.67153e-15	-1.27035	-1.30549	2.57197e-05	-1.2938	-1.35391	2.6787e-05	-1.27868	-1.31007
109510736	chr12:109510736:T:C	2.28319e-14	-0.749438	-0.239731	7.44245e-05	-0.82842	-0.75677	8.11872e-05	-0.822318	-0.6576
109511329	chr12:109511329:C:T	1.7756e-14	-0.0908093	-1.14979	0.000150088	0.460817	-1.34457	0.000151486	0.466497	-1.32268
109511530	chr12:109511530:C:T	1.6631e-14	-3.15636e-10	-1.30606	0.000100607	-3.15636e-10	-1.28375	9.70073e-05	-3.15636e-10	-1.30189
109511643	chr12:109511643:A:G	1.99214e-15	-1.99223	-1.43588	1.16162e-05	-2.07337	-1.3692	1.12411e-05	-2.07376	-1.38334
109511756	chr12:109511756:T:C	9.61252e-15	-0.570614	-1.28365	8.1196e-05	-0.370225	-1.12788	7.66738e-05	-0.391741	-1.14537
109511770	chr12:109511770:G:A	1.35111e-14	-3.15636e-10	-1.51381	8.00464e-05	-3.15636e-10	-1.51237	7.87892e-05	-3.15636e-10	-1.5099
109512339	chr12:109512339:A:G	2.29067e-15	-1.84142	-1.44706	1.8109e-05	-1.50891	-1.48966	1.73386e-05	-1.54298	-1.48075
109512848	chr12:109512848:G:A	2.27444e-14	-0.78635	-0.206656	7.42585e-05	-0.862539	-0.724884	8.11468e-05	-0.856477	-0.623937
109513294	chr12:109513294:GTGGCCACTGGAGGTGC:G	2.34341e-14	-3.15636e-10	-0.963135	0.000119878	-3.15636e-10	-1.1085	0.000116612	-3.15636e-10	-1.11782
109514086	chr12:109514086:C:A	1.3588e-14	-3.15636e-10	-1.50814	8.18068e-05	-3.15636e-10	-1.49061	7.97432e-05	-3.15636e-10	-1.49786
109514098	chr12:109514098:G:A	1.38265e-14	-3.15636e-10	-1.49074	8.51026e-05	-3.15636e-10	-1.45112	8.11912e-05	-3.15636e-10	-1.47987
109514789	chr12:109514789:C:T	1.35428e-14	-3.15636e-10	-1.51147	8.21896e-05	-3.15636e-10	-1.48595	7.9303e-05	-3.15636e-10	-1.5034
109514974	chr12:109514974:C:T	1.39727e-14	-3.15636e-10	-1.48022	8.0408e-05	-3.15636e-10	-1.50786	7.897e-05	-3.15636e-10	-1.50761
109515015	chr12:109515015:G:A	1.06478e-14	-0.646645	-1.10533	8.83482e-05	-0.470388	-0.943301	8.50474e-05	-0.484831	-0.948635
109515182	chr12:109515182:G:T	2.77632e-14	-0.44238	-0.351234	0.000328744	0.820146	-0.919841	0.000330105	0.801263	-0.878526
109515366	chr12:109515366:TG:T	6.50674e-14	-0.0465293	0.104627	0.000164989	-0.576447	-0.212647	0.000157126	-0.628389	-0.191238
109515370	chr12:109515370:G:T	2.88144e-15	-1.55155	-1.50748	1.92811e-05	-1.52456	-1.41129	1.91903e-05	-1.49412	-1.42815
109515526	chr12:109515526:C:T	1.42642e-14	-0.123408	-1.33617	0.00014091	0.500787	-1.44764	0.000140729	0.504433	-1.43427
109515612	chr12:109515612:A:G	2.68379e-15	-1.71612	-1.41397	2.22428e-05	-1.31916	-1.4738	2.12187e-05	-1.35872	-1.46308
109515869	chr12:109515869:A:AC	1.18069e-14	-1.64864	-4.9349e-10	4.75806e-05	-2.03255	-4.9349e-10	4.70416e-05	-2.02564	-4.9349e-10
109516446	chr12:109516446:G:A	1.38131e-14	-1.49171	-4.9349e-10	5.64241e-05	-1.86208	-4.9349e-10	5.58112e-05	-1.8547	-4.9349e-10
109516594	chr12:109516594:C:A	1.36225e-14	-3.15636e-10	-1.50561	7.9896e-05	-3.15636e-10	-1.51425	7.83783e-05	-3.15636e-10	-1.51513
109517512	chr12:109517512:C:T	1.36815e-14	-0.240106	-1.26118	0.00012422	0.350475	-1.4234	0.000124417	0.354453	-1.40749
109518289	chr12:109518289:C:T	1.91773e-15	-2.02001	-1.44618	1.15131e-05	-2.06823	-1.38326	1.11289e-05	-2.07048	-1.39665
109519103	chr12:109519103:T:A	1.38678e-14	-3.15636e-10	-1.48776	8.55085e-05	-3.15636e-10	-1.44636	8.14808e-05	-3.15636e-10	-1.47631
109519220	chr12:109519220:G:A	8.55294e-15	-1.02392	-0.947127	7.00643e-05	-0.817905	-0.827657	7.2212e-05	-0.807059	-0.79001
109519327	chr12:109519327:G:A	1.88352e-15	-2.03666	-1.44753	1.15902e-05	-2.06035	-1.38446	1.11871e-05	-2.06409	-1.39783
109519426	chr12:109519426:G:A	1.64607e-14	-3.15636e-10	-1.31635	9.96752e-05	-3.15636e-10	-1.29306	9.59658e-05	-3.15636e-10	-1.31268
109519779	chr12:109519779:CCTT:C	1.53539e-14	-3.15636e-10	-1.38596	9.7468e-05	-3.15636e-10	-1.31545	9.06179e-05	-3.15636e-10	-1.37002
109521389	chr12:109521389:G:T	1.42246e-14	-3.15636e-10	-1.46236	8.75297e-05	-3.15636e-10	-1.423	8.35642e-05	-3.15636e-10	-1.45106
109521702	chr12:109521702:C:A	1.78723e-14	-3.15636e-10	-1.23407	9.57561e-05	-3.15636e-10	-1.33317	9.33616e-05	-3.15636e-10	-1.34019
109522478	chr12:109522478:G:T	6.88119e-14	-0.0594165	0.173466	0.000143486	-0.62133	-0.307405	0.000142362	-0.672915	-0.24539
109522584	chr12:109522584:G:A	1.69473e-14	-3.15636e-10	-1.28722	8.68676e-05	-3.15636e-10	-1.43059	8.56392e-05	-3.15636e-10	-1.42653
109522585	chr12:109522585:C:T	3.07466e-14	-0.581557	-0.109992	9.72842e-05	-0.700936	-0.616402	0.000103884	-0.693153	-0.540248
109522620	chr12:109522620:G:A	1.38757e-14	-3.15636e-10	-1.48719	8.55738e-05	-3.15636e-10	-1.4456	8.15259e-05	-3.15636e-10	-1.47575
109523157	chr12:109523157:T:C	2.36254e-15	-1.81842	-1.43917	1.88298e-05	-1.47488	-1.48465	1.80272e-05	-1.50982	-1.47497
109523317	chr12:109523317:C:T	1.18087e-13	-0.0797576	0.733855	0.000253296	-0.616005	0.255587	0.000242134	-0.667811	0.280628
109524332	chr12:109524332:GCCATGGGTGTTCC:G	1.40252e-14	-3.15636e-10	-1.47647	8.42318e-05	-3.15636e-10	-1.4614	8.24157e-05	-3.15636e-10	-1.4649
109524713	chr12:109524713:C:T	6.74295e-14	-0.201831	0.295587	0.000141763	-0.747543	-0.193277	0.00014112	-0.796885	-0.130181
109524925	chr12:109524925:G:T	1.88232e-14	-3.15636e-10	-1.18224	0.000127584	-3.15636e-10	-1.0462	0.000127977	-3.15636e-10	-1.02483
109525171	chr12:109525171:A:G	2.12158e-14	-0.65674	-0.405844	7.09882e-05	-0.775421	-0.857039	7.40682e-05	-0.767743	-0.803945
109525720	chr12:109525720:C:T	1.38435e-14	-3.15636e-10	-1.48951	8.01655e-05	-3.15636e-10	-1.51088	7.99678e-05	-3.15636e-10	-1.49505
109526067	chr12:109526067:C:T	2.34814e-14	-0.961118	-4.9349e-10	0.000120793	-1.1009	-4.9349e-10	0.000115095	-1.13092	-4.9349e-10
109526096	chr12:109526096:A:G	1.06056e-14	-0.341088	-1.41486	7.0811e-05	-0.136231	-1.49873	6.82916e-05	-0.158713	-1.49418
109526297	chr12:109526297:C:T	1.48133e-14	-0.240852	-1.18095	0.00013043	0.349587	-1.37372	0.000131207	0.353127	-1.35303
109526591	chr12:109526591:G:A	2.00099e-14	-3.15636e-10	-1.1211	0.000102756	-3.15636e-10	-1.26261	0.000101361	-3.15636e-10	-1.25799
109526664	chr12:109526664:A:T	1.22006e-13	-0.0453165	0.732056	0.000260516	-0.58634	0.254028	0.000248896	-0.6387	0.279061
109527151	chr12:109527151:A:G	2.04959e-14	-3.15636e-10	-1.0971	0.000104626	-3.15636e-10	-1.24458	0.000103238	-3.15636e-10	-1.23963
109527434	chr12:109527434:CTT:C	1.64607e-14	-3.15636e-10	-1.31635	9.96752e-05	-3.15636e-10	-1.29306	9.59658e-05	-3.15636e-10	-1.31268
109527707	chr12:109527707:C:G	2.32492e-15	-1.81854	-1.4551	1.86685e-05	-1.47589	-1.49225	1.7853e-05	-1.51087	-1.48363
109527852	chr12:109527852:G:A	1.5969e-14	-3.15636e-10	-1.34668	9.44409e-05	-3.15636e-10	-1.347	8.9657e-05	-3.15636e-10	-1.38068
109527854	chr12:109527854:G:A	1.59812e-14	-3.15636e-10	-1.34591	9.45158e-05	-3.15636e-10	-1.34621	8.97209e-05	-3.15636e-10	-1.37997
109528080	chr12:109528080:C:T	1.26416e-14	-0.146645	-1.43369	0.000129548	0.466622	-1.49755	0.000128564	0.470878	-1.49112
109528393	chr12:109528393:G:A	1.10691e-14	-1.71317	-4.9349e-10	4.97606e-05	-1.98775	-4.9349e-10	4.91117e-05	-1.98258	-4.9349e-10
109528683	chr12:109528683:G:A	6.31436e-15	-0.800051	-1.47445	4.63352e-05	-0.556899	-1.50217	4.46552e-05	-0.572526	-1.50518
109528803	chr12:109528803:C:T	2.02593e-15	-2.01036	-1.40094	1.21719e-05	-2.07082	-1.32502	1.17505e-05	-2.07237	-1.3404
109528857	chr12:109528857:AAAAG:A	1.26162e-14	-0.317435	-1.26491	0.000113326	0.254764	-1.41947	0.000113381	0.258766	-1.40469
109529127	chr12:109529127:C:T	1.93879e-14	0.253179	-1.40586	0.000334493	1.29305	-1.37541	0.000316626	1.22744	-1.34639
109529259	chr12:109529259:T:A	1.73455e-14	-0.956278	-0.307713	5.82174e-05	-1.05059	-0.780199	6.15913e-05	-1.04488	-0.711274
109529607	chr12:109529607:C:T	1.91925e-15	-2.02209	-1.4433	1.15601e-05	-2.06773	-1.37969	1.11715e-05	-2.07008	-1.39324
109530040	chr12:109530040:C:T	1.34923e-14	-3.15636e-10	-1.51521	8.04953e-05	-3.15636e-10	-1.50678	7.90188e-05	-3.15636e-10	-1.50699
109530622	chr12:109530622:C:T	1.63108e-14	-1.052	-0.273494	5.42346e-05	-1.11353	-0.788123	5.89568e-05	-1.10895	-0.690919
109531043	chr12:109531043:T:C	3.44337e-14	-0.619119	0.0408285	0.000212354	0.0437752	-0.580495	0.000223097	0.0437327	-0.512801
109531370	chr12:109531370:C:T	8.60987e-15	-1.96442	-4.9349e-10	4.57421e-05	-2.07196	-4.9349e-10	4.48699e-05	-2.07291	-4.9349e-10
109531457	chr12:109531457:A:G	1.91173e-15	-1.97867	-1.49065	1.07633e-05	-2.07376	-1.44508	1.04706e-05	-2.07334	-1.45476
109531473	chr12:109531473:G:A	1.34932e-14	-3.15636e-10	-1.51514	8.01292e-05	-3.15636e-10	-1.51133	7.86637e-05	-3.15636e-10	-1.51149
109531881	chr12:109531881:C:T	3.39906e-15	-1.38442	-1.50941	5.3623e-05	-0.398584	-1.51441	5.1818e-05	-0.417217	-1.51172
109532165	chr12:109532165:G:A	2.09175e-15	-2.00401	-1.37532	1.25645e-05	-2.07212	-1.29198	1.21117e-05	-2.07321	-1.30929
109532259	chr12:109532259:A:C	1.78681e-14	-0.945277	-0.289031	5.96749e-05	-1.04005	-0.766013	6.31869e-05	-1.03445	-0.696129
109532296	chr12:109532296:T:C	1.95743e-14	-3.15636e-10	-1.14311	0.000100797	-3.15636e-10	-1.28187	9.94162e-05	-3.15636e-10	-1.27736
109532300	chr12:109532300:G:A	2.06588e-14	-3.15636e-10	-1.08919	0.000106875	-3.15636e-10	-1.22332	0.000104066	-3.15636e-10	-1.23165
109532815	chr12:109532815:AT:A	5.074e-14	-3.15636e-10	-0.190612	0.000193181	-3.15636e-10	-0.631345	0.000196164	-3.15636e-10	-0.597724
109532825	chr12:109532825:GT:G	5.05849e-14	-3.15636e-10	-0.193674	0.000192699	-3.15636e-10	-0.633848	0.000195665	-3.15636e-10	-0.600273
109533366	chr12:109533366:C:T	1.36121e-14	-3.15636e-10	-1.50637	7.98294e-05	-3.15636e-10	-1.51508	7.83584e-05	-3.15636e-10	-1.51538
109533410	chr12:109533410:C:T	1.35058e-14	-0.271167	-1.24304	0.000121515	0.311008	-1.40594	0.000121657	0.314759	-1.39023
109534005	chr12:109534005:C:T	2.04471e-14	-3.15636e-10	-1.09949	0.00010594	-3.15636e-10	-1.23211	0.000103197	-3.15636e-10	-1.24004
109534018	chr12:109534018:G:A	2.6053e-14	-0.857193	-4.9349e-10	0.000293915	-0.211685	-4.9349e-10	0.000248012	-0.363198	-4.9349e-10
109534232	chr12:109534232:G:A	1.43907e-14	-0.468243	-0.982502	0.000120862	0.1406	-1.24093	0.000121622	0.137501	-1.21325
109535451	chr12:109535451:G:A	1.12642e-14	-1.69569	-4.9349e-10	0.000129191	-1.03368	-4.9349e-10	0.000126238	-1.03851	-4.9349e-10
109535492	chr12:109535492:A:G	1.40344e-14	-0.345369	-1.13045	0.0001142	0.181086	-1.33811	0.000115168	0.185665	-1.31595
109535594	chr12:109535594:C:T	2.34571e-13	-3.15636e-10	1.34043	0.00101202	-3.15636e-10	1.02473	0.000972179	-3.15636e-10	1.00286
109535869	chr12:109535869:C:A	1.35296e-14	-3.15636e-10	-1.51245	7.99453e-05	-3.15636e-10	-1.51363	7.83988e-05	-3.15636e-10	-1.51487
109536174	chr12:109536174:G:C	2.3689e-15	-1.80617	-1.44873	1.9073e-05	-1.45627	-1.49043	1.82319e-05	-1.49186	-1.48165
109536224	chr12:109536224:A:G	1.24958e-14	-0.869246	-0.722686	5.33042e-05	-0.870532	-1.04843	5.68172e-05	-0.866975	-0.969862
109536295	chr12:109536295:C:T	2.89929e-14	-3.15636e-10	-0.750278	0.000124061	-3.15636e-10	-1.0742	0.000124886	-3.15636e-10	-1.04927
109536346	chr12:109536346:C:T	1.41797e-14	-0.273106	-1.19241	0.00012548	0.310305	-1.37313	0.000126139	0.313882	-1.35318
109536389	chr12:109536389:T:A	1.44761e-14	-3.15636e-10	-1.44483	8.27779e-05	-3.15636e-10	-1.47881	8.105e-05	-3.15636e-10	-1.48161
109536459	chr12:109536459:G:A	3.79317e-14	-0.684878	0.203337	0.000213655	-0.0849134	-0.445698	0.000225949	-0.0842995	-0.372066
109536922	chr12:109536922:C:T	8.59211e-15	-1.96648	-4.9349e-10	4.57101e-05	-2.07265	-4.9349e-10	4.48508e-05	-2.07333	-4.9349e-10
109537126	chr12:109537126:T:C	2.39542e-15	-1.79353	-1.45024	1.94299e-05	-1.43664	-1.49152	1.85598e-05	-1.47278	-1.4829
109537395	chr12:109537395:G:A	1.61145e-14	-3.15636e-10	-1.33761	8.98027e-05	-3.15636e-10	-1.39736	8.78726e-05	-3.15636e-10	-1.40079
109537485	chr12:109537485:A:G	6.71219e-14	-0.122414	0.211598	0.000140946	-0.671418	-0.27518	0.000140057	-0.722271	-0.212354
109537491	chr12:109537491:G:A	2.33798e-14	-0.965454	-4.9349e-10	0.000138921	-0.961066	-4.9349e-10	0.000139316	-0.93993	-4.9349e-10
109538452	chr12:109538452:G:C	2.36872e-14	-3.15636e-10	-0.95239	0.000104597	-3.15636e-10	-1.24486	0.000106925	-3.15636e-10	-1.20455
109538471	chr12:109538471:G:A	1.20003e-14	-1.6324	-4.9349e-10	4.783e-05	-2.02732	-4.9349e-10	4.73082e-05	-2.01999	-4.9349e-10
109539088	chr12:109539088:G:T	2.3699e-15	-1.78166	-1.47282	1.95194e-05	-1.41655	-1.50701	1.85711e-05	-1.45337	-1.5017
109539249	chr12:109539249:C:A	1.40497e-14	-0.349783	-1.12495	0.000120192	0.229273	-1.33516	0.000121048	0.232837	-1.31332
109539478	chr12:109539478:C:T	5.58089e-14	-0.1317	0.0363061	0.000120014	-0.681357	-0.42601	0.000118856	-0.731874	-0.366886
109539548	chr12:109539548:C:T	3.08023e-14	-0.644963	-0.0447749	0.000192755	0.013628	-0.647184	0.000201986	0.0132501	-0.581728
109539613	chr12:109539613:A:C	1.54659e-14	-1.04685	-0.33184	5.20829e-05	-1.10918	-0.832961	5.65146e-05	-1.10455	-0.73763
109539659	chr12:109539659:T:G	3.30351e-14	0.459254	-1.07901	0.000745553	2.05612	-1.33697	0.000692792	1.96304	-1.29899
109539742	chr12:109539742:G:A	1.36638e-14	-3.15636e-10	-1.50258	8.2577e-05	-3.15636e-10	-1.48124	8.03978e-05	-3.15636e-10	-1.48969
109539779	chr12:109539779:G:A	1.42862e-14	-0.280345	-1.17769	0.000125265	0.30611	-1.37066	0.000125874	0.309461	-1.35085
109539802	chr12:109539802:C:T	1.37705e-14	-0.321611	-1.17319	0.000119855	0.259148	-1.36784	0.000120458	0.262425	-1.3478
109540368	chr12:109540368:C:T	1.55087e-14	-3.15636e-10	-1.37593	9.11488e-05	-3.15636e-10	-1.38248	8.67734e-05	-3.15636e-10	-1.41337
109540536	chr12:109540536:T:G	1.85576e-14	0.208525	-1.40497	0.000317007	1.2386	-1.37465	0.000300143	1.17311	-1.34553
109541349	chr12:109541349:G:A	1.35773e-14	-0.361461	-1.14747	0.000113634	0.188545	-1.35054	0.000114293	0.191511	-1.32942
109541438	chr12:109541438:A:G	1.55465e-14	-1.04194	-0.331552	5.23746e-05	-1.10372	-0.832829	5.68262e-05	-1.09911	-0.737565
109541442	chr12:109541442:T:C	1.93206e-15	-2.01475	-1.44399	1.15257e-05	-2.06979	-1.38061	1.11442e-05	-2.07164	-1.39411
109541462	chr12:109541462:T:C	1.56161e-14	-1.27065	-0.0983709	7.66367e-05	-0.921912	-0.633987	8.31328e-05	-0.884617	-0.571618
109541657	chr12:109541657:G:A	1.35254e-14	-3.15636e-10	-1.51276	8.12557e-05	-3.15636e-10	-1.49737	7.87193e-05	-3.15636e-10	-1.51079
109541993	chr12:109541993:T:G	1.92978e-15	-2.0173	-1.44263	1.1555e-05	-2.06911	-1.37875	1.11695e-05	-2.07114	-1.39234
109542461	chr12:109542461:G:A	3.56997e-14	0.539259	-1.08144	0.000823665	2.16311	-1.34432	0.000763403	2.0685	-1.30739
109542711	chr12:109542711:C:T	2.33279e-15	-1.81524	-1.45502	1.87426e-05	-1.46984	-1.49434	1.79121e-05	-1.50502	-1.48618
109542779	chr12:109542779:C:T	1.44308e-14	-0.312276	-1.13569	0.000124199	0.269803	-1.34289	0.000125022	0.273123	-1.32131
109542814	chr12:109542814:G:A	3.5207e-15	-1.3479	-1.51077	5.66832e-05	-0.343706	-1.51379	5.47806e-05	-0.362766	-1.51057
109543005	chr12:109543005:AGCT:A	1.28034e-14	-1.56762	-4.9349e-10	5.39023e-05	-1.9078	-4.9349e-10	5.32771e-05	-1.90117	-4.9349e-10
109543185	chr12:109543185:C:T	1.9233e-15	-2.01998	-1.4433	1.15536e-05	-2.06829	-1.37969	1.11665e-05	-2.07052	-1.39324
109543387	chr12:109543387:AAC:A	1.59326e-14	-3.15636e-10	-1.34896	8.77628e-05	-3.15636e-10	-1.42034	8.66549e-05	-3.15636e-10	-1.41474
109543459	chr12:109543459:G:T	1.45136e-14	-0.28126	-1.16098	0.000126583	0.305453	-1.35953	0.000127302	0.308776	-1.33889
109543873	chr12:109543873:C:T	2.385e-15	-1.7621	-1.48603	1.9957e-05	-1.39126	-1.51013	1.89545e-05	-1.42876	-1.50587
109543891	chr12:109543891:T:G	2.64447e-15	-1.69425	-1.45061	1.92363e-05	-1.52139	-1.41679	1.90361e-05	-1.5257	-1.40464
109544145	chr12:109544145:T:C	1.98865e-14	-3.15636e-10	-1.12729	0.000141406	-3.15636e-10	-0.943341	0.00014408	-3.15636e-10	-0.906308
109544220	chr12:109544220:C:T	1.4774e-14	-1.42446	-4.9349e-10	7.88472e-05	-1.52746	-4.9349e-10	7.70779e-05	-1.53186	-4.9349e-10
109544291	chr12:109544291:A:G	1.15406e-14	-0.795988	-0.875464	4.53993e-05	-0.871686	-1.20779	4.77109e-05	-0.866748	-1.14477
109544498	chr12:109544498:A:G	5.67703e-14	-0.166959	0.088646	0.000121681	-0.711448	-0.382127	0.000120638	-0.761472	-0.322407
109544730	chr12:109544730:G:A	1.17544e-14	-0.41297	-1.24013	7.53908e-05	-0.208786	-1.3635	7.15978e-05	-0.275405	-1.33021
109544773	chr12:109544773:T:A	3.15891e-15	-1.54476	-1.42234	2.43519e-05	-1.25843	-1.44393	2.43741e-05	-1.25732	-1.42584
109545057	chr12:109545057:CCTCA:C	2.37806e-15	-1.93132	-1.31972	1.17464e-05	-2.04865	-1.38277	1.19575e-05	-2.04646	-1.34885
109545311	chr12:109545311:A:C	4.27888e-14	-3.15636e-10	-0.361051	0.000163693	-3.15636e-10	-0.796981	0.000168543	-3.15636e-10	-0.749486
109545371	chr12:109545371:G:A	8.84372e-15	-1.93762	-4.9349e-10	4.68286e-05	-2.04848	-4.9349e-10	4.60716e-05	-2.04648	-4.9349e-10
109545504	chr12:109545504:A:G	1.8126e-14	-0.917794	-0.302187	5.98928e-05	-0.985759	-0.816659	6.51182e-05	-0.980775	-0.719696
109546173	chr12:109546173:T:C	1.46174e-14	-1.43511	-4.9349e-10	5.82243e-05	-1.83067	-4.9349e-10	5.7629e-05	-1.82265	-4.9349e-10
109547055	chr12:109547055:A:G	1.39734e-14	-3.15636e-10	-1.48017	8.38141e-05	-3.15636e-10	-1.46637	8.19967e-05	-3.15636e-10	-1.47
109547087	chr12:109547087:CAA:C	1.39332e-14	-0.272504	-1.21055	0.00012389	0.316316	-1.39189	0.000124346	0.319907	-1.37352
109548180	chr12:109548180:A:G	8.03707e-15	-2.03326	-4.9349e-10	6.24614e-05	-1.76043	-4.9349e-10	6.05559e-05	-1.77311	-4.9349e-10
109548279	chr12:109548279:C:T	1.99879e-15	-1.99507	-1.42972	1.17106e-05	-2.07311	-1.36138	1.1325e-05	-2.07369	-1.37597
109548810	chr12:109548810:C:T	1.40358e-14	-3.15636e-10	-1.47571	8.12057e-05	-3.15636e-10	-1.49799	7.93828e-05	-3.15636e-10	-1.50239
109549002	chr12:109549002:C:T	1.35491e-14	-3.15636e-10	-1.51101	8.1613e-05	-3.15636e-10	-1.49299	7.89047e-05	-3.15636e-10	-1.50843
109549113	chr12:109549113:C:G	2.74578e-15	-1.68955	-1.41771	1.72852e-05	-1.55377	-1.49136	1.67727e-05	-1.57404	-1.48288
109549130	chr12:109549130:G:A	2.39782e-15	-1.79189	-1.45088	1.94743e-05	-1.43379	-1.49209	1.85945e-05	-1.47025	-1.48356
109549493	chr12:109549493:A:G	8.23581e-15	-2.00884	-4.9349e-10	4.60101e-05	-2.06611	-4.9349e-10	4.52188e-05	-2.06516	-4.9349e-10
109549771	chr12:109549771:C:G	1.44043e-14	-0.059896	-1.38991	0.000242846	0.913828	-1.31638	0.000226508	0.85731	-1.31121
109549786	chr12:109549786:A:G	3.30693e-14	-0.653256	0.0345341	0.000202652	0.00253054	-0.586017	0.0002128	0.00224856	-0.518569
109549843	chr12:109549843:C:T	1.47688e-14	-3.15636e-10	-1.42481	8.35247e-05	-3.15636e-10	-1.46983	8.1262e-05	-3.15636e-10	-1.479
109550033	chr12:109550033:A:G	2.38797e-15	-1.80632	-1.44057	1.91532e-05	-1.45681	-1.4857	1.83228e-05	-1.49234	-1.47619
109550057	chr12:109550057:C:A	1.73275e-14	0.128827	-1.39386	0.000296734	1.13078	-1.33292	0.000276813	1.07302	-1.32636
109550348	chr12:109550348:G:T	1.37674e-14	-3.15636e-10	-1.49502	8.22626e-05	-3.15636e-10	-1.48506	8.05472e-05	-3.15636e-10	-1.48783
109550381	chr12:109550381:A:G	1.50824e-14	-3.15636e-10	-1.4038	8.54137e-05	-3.15636e-10	-1.44747	8.35504e-05	-3.15636e-10	-1.45122
109550383	chr12:109550383:C:T	1.44995e-14	-0.023132	-1.42008	0.00024397	0.958221	-1.35615	0.00022734	0.901098	-1.35133
109550398	chr12:109550398:A:C	1.48113e-14	-0.00231323	-1.41962	0.000250354	0.983459	-1.35556	0.000233205	0.925951	-1.35071
109550409	chr12:109550409:A:G	8.64913e-14	1.23683	-0.894117	0.00128537	2.53923	-1.2754	0.00123042	2.46971	-1.23128
109550437	chr12:109550437:G:C	1.37138e-14	-3.15636e-10	-1.49892	7.99026e-05	-3.15636e-10	-1.51417	7.84642e-05	-3.15636e-10	-1.51403
109550539	chr12:109550539:C:A	5.63987e-14	-3.15636e-10	-0.0848802	0.000202788	-3.15636e-10	-0.582812	0.000206036	-3.15636e-10	-0.548626
109550541	chr12:109550541:G:A	1.35049e-14	-3.15636e-10	-1.51428	8.01554e-05	-3.15636e-10	-1.51101	7.83715e-05	-3.15636e-10	-1.51521
109550813	chr12:109550813:T:C	3.16535e-14	-0.682981	0.0205035	9.71609e-05	-0.770436	-0.54817	0.000107706	-0.763176	-0.434098
109550918	chr12:109550918:G:A	2.94484e-14	-0.734198	-0.000488757	0.000177536	-0.101664	-0.614135	0.000186337	-0.10145	-0.547666
109551053	chr12:109551053:C:T	4.03495e-15	-1.22366	-1.49867	2.68642e-05	-1.26345	-1.34073	2.61927e-05	-1.24399	-1.36721
109551205	chr12:109551205:T:C	1.35322e-14	-3.15636e-10	-1.51226	7.98187e-05	-3.15636e-10	-1.51522	7.84355e-05	-3.15636e-10	-1.5144
109551423	chr12:109551423:G:T	2.6536e-15	-2.07118	-1.07023	1.53989e-05	-1.9709	-1.18978	1.54269e-05	-1.98549	-1.15508
109551636	chr12:109551636:A:G	5.99017e-15	-0.843953	-1.48325	4.39679e-05	-0.604537	-1.50698	4.2401e-05	-0.620158	-1.50935
109551794	chr12:109551794:T:C	1.4613e-14	-3.15636e-10	-1.43542	8.36767e-05	-3.15636e-10	-1.46801	8.15372e-05	-3.15636e-10	-1.47562
109551903	chr12:109551903:G:A	1.45471e-14	-3.15636e-10	-1.43994	8.30583e-05	-3.15636e-10	-1.47543	8.12985e-05	-3.15636e-10	-1.47855
109552170	chr12:109552170:G:A	1.19721e-14	-1.63475	-4.9349e-10	5.18125e-05	-1.94734	-4.9349e-10	5.11805e-05	-1.94132	-4.9349e-10
109552564	chr12:109552564:T:C	4.4694e-15	-1.54207	-1.078	3.38568e-05	-1.20062	-1.17222	3.43779e-05	-1.20158	-1.13768
109552998	chr12:109552998:T:C	1.35856e-14	-3.15636e-10	-1.50832	8.16827e-05	-3.15636e-10	-1.49213	7.96472e-05	-3.15636e-10	-1.49907
109553245	chr12:109553245:A:G	2.42075e-15	-1.82114	-1.41211	1.90973e-05	-1.47812	-1.46731	1.83326e-05	-1.5127	-1.45529
109553850	chr12:109553850:G:T	1.36678e-14	-3.15636e-10	-1.50229	8.26244e-05	-3.15636e-10	-1.48067	8.04327e-05	-3.15636e-10	-1.48925
109553880	chr12:109553880:C:T	1.35423e-14	-0.129935	-1.38157	0.000224753	0.826923	-1.3069	0.000209861	0.771685	-1.30192
109554009	chr12:109554009:T:C	1.85157e-14	-3.15636e-10	-1.19871	9.67312e-05	-3.15636e-10	-1.32304	9.5365e-05	-3.15636e-10	-1.31896
109554193	chr12:109554193:A:G	1.31882e-14	-0.332849	-1.20516	0.000115661	0.236902	-1.38121	0.000116226	0.240349	-1.36149
109554344	chr12:109554344:C:G	1.31458e-14	-0.312675	-1.22855	0.000116393	0.265075	-1.40308	0.000116714	0.268293	-1.38524
109554400	chr12:109554400:G:A	1.35551e-14	-3.15636e-10	-1.51057	8.13663e-05	-3.15636e-10	-1.49601	7.93812e-05	-3.15636e-10	-1.50241
109555076	chr12:109555076:A:G	2.1122e-14	-0.645226	-0.421785	8.38815e-05	-0.664089	-0.801481	9.15406e-05	-0.658274	-0.701619
109555218	chr12:109555218:C:T	2.10141e-14	-0.684951	-0.387183	8.20915e-05	-0.712254	-0.774886	9.00994e-05	-0.706081	-0.669681
109555493	chr12:109555493:C:T	1.47281e-14	-0.295047	-1.13252	0.000127789	0.28649	-1.33109	0.000128797	0.289182	-1.30762
109555561	chr12:109555561:G:A	1.93897e-14	-0.69562	-0.456965	7.75556e-05	-0.714485	-0.829496	8.45043e-05	-0.708682	-0.731191
109555798	chr12:109555798:C:A	2.47627e-15	-1.78443	-1.42614	1.99748e-05	-1.42463	-1.47588	1.91304e-05	-1.46067	-1.46472
109556023	chr12:109556023:T:C	1.94111e-15	-1.99463	-1.45944	1.12414e-05	-2.07317	-1.4022	1.08962e-05	-2.07372	-1.41455
109556137	chr12:109556137:G:T	1.46195e-14	-0.0452184	-1.38975	0.000245942	0.927196	-1.31708	0.000229352	0.870903	-1.31232
109556307	chr12:109556307:A:C	2.76275e-14	-0.838398	0.0398835	8.4671e-05	-0.921028	-0.535173	9.40059e-05	-0.913932	-0.419385
109556372	chr12:109556372:G:T	6.4028e-15	-0.789435	-1.47116	4.6895e-05	-0.546241	-1.50082	4.51758e-05	-0.562157	-1.50396
109556403	chr12:109556403:C:G	1.53126e-14	0.00641259	-1.39506	0.000259776	0.989844	-1.325	0.000242007	0.932859	-1.32057
109556660	chr12:109556660:A:T	1.91784e-15	-1.98158	-1.48455	1.08045e-05	-2.07374	-1.44127	1.05067e-05	-2.07364	-1.45102
109556662	chr12:109556662:A:T	1.72129e-15	-2.06885	-1.5054	1.10115e-05	-2.01939	-1.47664	1.06592e-05	-2.02687	-1.48338
109556836	chr12:109556836:A:G	1.94355e-14	-0.708632	-0.441594	7.78358e-05	-0.724007	-0.816367	8.48816e-05	-0.718238	-0.71718
109557065	chr12:109557065:A:T	2.36155e-15	-1.84599	-1.41202	1.83918e-05	-1.51638	-1.46669	1.76793e-05	-1.54985	-1.45443
109557292	chr12:109557292:A:G	2.3957e-15	-1.82391	-1.41974	1.89155e-05	-1.48344	-1.47156	1.81571e-05	-1.51783	-1.45978
109557383	chr12:109557383:C:T	1.44373e-14	-1.30076	-0.146752	7.09242e-05	-0.964707	-0.668656	7.67735e-05	-0.928635	-0.60718
109557845	chr12:109557845:C:T	2.09541e-14	-3.15636e-10	-1.07499	0.000106375	-3.15636e-10	-1.228	0.000105035	-3.15636e-10	-1.22238
109557958	chr12:109557958:G:A	1.9937e-15	-1.99168	-1.43566	1.16195e-05	-2.07338	-1.36891	1.12442e-05	-2.07377	-1.38306
109558052	chr12:109558052:C:T	1.98594e-15	-1.98829	-1.44294	1.14985e-05	-2.07357	-1.37919	1.11356e-05	-2.07377	-1.39276
109558171	chr12:109558171:T:C	3.11132e-14	-0.764691	0.0849976	9.37114e-05	-0.857782	-0.496974	0.000104373	-0.850516	-0.378186
109558176	chr12:109558176:C:T	3.19911e-14	-0.750936	0.0990667	9.63763e-05	-0.841396	-0.485319	0.000107349	-0.834853	-0.365735
109558269	chr12:109558269:T:C	3.01124e-14	-0.973744	0.261354	8.60474e-05	-0.993467	-0.446609	9.29125e-05	-0.988369	-0.356648
109558312	chr12:109558312:C:A	3.46092e-14	-0.755153	0.181946	0.000102038	-0.84913	-0.420503	0.000114161	-0.841884	-0.297179
109558322	chr12:109558322:G:A	1.4367e-14	-3.15636e-10	-1.45239	8.87623e-05	-3.15636e-10	-1.40901	8.44313e-05	-3.15636e-10	-1.44074
109558505	chr12:109558505:G:C	1.35028e-14	-3.15636e-10	-1.51443	7.9928e-05	-3.15636e-10	-1.51385	7.86206e-05	-3.15636e-10	-1.51204
109558653	chr12:109558653:G:A	1.3939e-14	-3.15636e-10	-1.48263	8.62483e-05	-3.15636e-10	-1.43774	8.2108e-05	-3.15636e-10	-1.46864
109558883	chr12:109558883:C:T	2.52878e-14	-3.15636e-10	-0.887004	0.000111418	-3.15636e-10	-1.18169	0.00011394	-3.15636e-10	-1.141
109558884	chr12:109558884:G:A	1.3974e-14	-0.328025	-1.1521	0.000118782	0.233158	-1.35084	0.000119801	0.237518	-1.32836
109559024	chr12:109559024:G:A	7.24917e-14	-3.15636e-10	0.166145	0.00025899	-3.15636e-10	-0.338184	0.000263819	-3.15636e-10	-0.301412
109559282	chr12:109559282:G:A	2.54288e-14	-3.15636e-10	-0.881443	0.000127472	-3.15636e-10	-1.04708	0.000123998	-3.15636e-10	-1.05641
109559358	chr12:109559358:A:G	1.37558e-14	-3.15636e-10	-1.49587	8.016e-05	-3.15636e-10	-1.51095	7.8737e-05	-3.15636e-10	-1.51056
109559417	chr12:109559417:C:T	1.8811e-15	-2.04788	-1.43759	1.17797e-05	-2.054	-1.37459	1.13471e-05	-2.05859	-1.38912
109559840	chr12:109559840:G:C	2.28503e-15	-1.80564	-1.48531	1.8613e-05	-1.46916	-1.50195	1.77578e-05	-1.50417	-1.49568
109559933	chr12:109559933:GGT:G	1.36782e-14	-3.15636e-10	-1.50153	8.00305e-05	-3.15636e-10	-1.51257	7.84542e-05	-3.15636e-10	-1.51416
109560024	chr12:109560024:C:T	1.77719e-15	-2.05196	-1.49033	1.49401e-05	-1.68487	-1.50605	1.453e-05	-1.68984	-1.51062
109560042	chr12:109560042:C:T	1.27745e-14	-0.442302	-1.12757	0.000107595	0.112011	-1.32861	0.000108453	0.114881	-1.30524
109560173	chr12:109560173:G:A	1.17352e-14	-0.24714	-1.4076	0.000189522	0.689018	-1.33949	0.000177068	0.634735	-1.33488
109560186	chr12:109560186:A:G	2.70872e-14	-3.15636e-10	-0.818264	0.000137692	-3.15636e-10	-0.969956	0.000133936	-3.15636e-10	-0.979315
109560292	chr12:109560292:A:G	2.61868e-15	-1.7796	-1.37505	2.09042e-05	-1.4145	-1.44053	2.00798e-05	-1.45124	-1.42572
109560320	chr12:109560320:C:T	3.4186e-14	-0.328719	-0.256793	0.000130075	-0.353941	-0.672922	0.000142867	-0.347861	-0.566897
109560440	chr12:109560440:T:C	2.55431e-15	-1.71551	-1.46404	1.85875e-05	-1.54022	-1.43227	1.8375e-05	-1.54471	-1.42097
109560479	chr12:109560479:G:A	3.28305e-14	-0.384022	-0.241948	0.000124694	-0.408735	-0.660375	0.000137049	-0.402768	-0.553569
109560786	chr12:109560786:T:C	2.65585e-15	-1.74621	-1.39435	2.15671e-05	-1.363	-1.46081	2.06404e-05	-1.40113	-1.44829
109560789	chr12:109560789:C:T	2.00925e-15	-1.98357	-1.436	1.16099e-05	-2.07374	-1.36938	1.12404e-05	-2.07365	-1.38351
109561200	chr12:109561200:G:A	1.27463e-14	-0.446608	-1.12548	0.000106866	0.106297	-1.3297	0.000107755	0.110169	-1.30698
109561232	chr12:109561232:G:A	1.38105e-14	-0.366562	-1.12533	0.000117283	0.199372	-1.32976	0.00011827	0.20346	-1.30717
109561243	chr12:109561243:C:T	1.74215e-15	-2.06702	-1.49519	1.38182e-05	-1.7602	-1.50879	1.34563e-05	-1.7647	-1.51253
109561263	chr12:109561263:G:A	1.24071e-14	-0.398795	-1.20027	0.000107365	0.161459	-1.3802	0.000107643	0.164803	-1.36266
109561718	chr12:109561718:G:T	2.55833e-15	-1.69914	-1.47883	1.86007e-05	-1.52031	-1.45147	1.83632e-05	-1.52488	-1.44145
109562059	chr12:109562059:T:C	3.21716e-15	-1.44932	-1.49951	4.85621e-05	-0.497089	-1.51504	4.67776e-05	-0.515999	-1.51527
109562186	chr12:109562186:A:G	8.46932e-15	-0.735245	-1.24563	7.15385e-05	-0.543763	-1.08098	6.75531e-05	-0.564601	-1.09916
109562388	chr12:109562388:C:T	2.51508e-15	-1.8162	-1.37882	1.97495e-05	-1.46922	-1.44263	1.89966e-05	-1.50431	-1.4281
109562589	chr12:109562589:C:T	1.3111e-14	-0.392623	-1.15125	0.000129451	0.325775	-1.35745	0.000131669	0.341399	-1.33778
109562654	chr12:109562654:T:A	1.38711e-14	-3.15636e-10	-1.48752	7.98342e-05	-3.15636e-10	-1.51502	7.84858e-05	-3.15636e-10	-1.51376
109562877	chr12:109562877:A:G	1.90861e-14	-3.15636e-10	-1.16837	9.89879e-05	-3.15636e-10	-1.29998	9.76216e-05	-3.15636e-10	-1.29558
109562943	chr12:109562943:G:A	1.28242e-14	-0.323403	-1.24259	0.000113938	0.248445	-1.40776	0.000113987	0.251525	-1.39212
109562989	chr12:109562989:C:T	1.53044e-14	-3.15636e-10	-1.38919	8.59409e-05	-3.15636e-10	-1.44132	8.40836e-05	-3.15636e-10	-1.44486
109563390	chr12:109563390:A:G	2.70478e-15	-1.77882	-1.34349	2.14459e-05	-1.41268	-1.41676	2.06383e-05	-1.44961	-1.39992
109563410	chr12:109563410:G:A	2.96764e-15	-1.53053	-1.49903	4.27875e-05	-0.623705	-1.51502	4.12283e-05	-0.642266	-1.51528
109563478	chr12:109563478:C:A	1.42014e-14	-1.46399	-4.9349e-10	5.70631e-05	-1.85082	-4.9349e-10	5.6472e-05	-1.84293	-4.9349e-10
109563582	chr12:109563582:C:T	5.53368e-14	-0.599774	0.495885	0.00015329	-0.69311	-0.169537	0.000173422	-0.685756	-0.0351884
109563784	chr12:109563784:A:C	8.34691e-15	-1.99544	-4.9349e-10	4.5765e-05	-2.07146	-4.9349e-10	4.5034e-05	-2.06926	-4.9349e-10
109563811	chr12:109563811:G:A	1.29875e-14	-0.331938	-1.2214	0.000114552	0.240338	-1.39429	0.000114737	0.243632	-1.37767
109563956	chr12:109563956:T:C	1.51077e-14	-3.15636e-10	-1.40212	8.51473e-05	-3.15636e-10	-1.45059	8.33243e-05	-3.15636e-10	-1.45393
109564077	chr12:109564077:C:T	1.96955e-15	-1.9966	-1.44292	1.15058e-05	-2.07295	-1.37917	1.11373e-05	-2.07364	-1.39274
109564328	chr12:109564328:C:T	1.25156e-14	-0.384387	-1.20597	0.000109442	0.175023	-1.37461	0.000109817	0.178468	-1.35633
109564559	chr12:109564559:T:TA	8.01407e-15	-2.03613	-4.9349e-10	5.11109e-05	-1.96098	-4.9349e-10	4.98016e-05	-1.96863	-4.9349e-10
109564972	chr12:109564972:C:T	2.79765e-15	-1.96315	-1.12539	1.60556e-05	-1.86891	-1.25	1.63996e-05	-1.88382	-1.1956
109565014	chr12:109565014:A:G	2.63643e-15	-1.76275	-1.38515	2.11826e-05	-1.38708	-1.45472	2.02964e-05	-1.42471	-1.44153
109565438	chr12:109565438:G:A	1.37026e-14	-3.15636e-10	-1.49974	7.99946e-05	-3.15636e-10	-1.51302	7.91072e-05	-3.15636e-10	-1.50587
109565594	chr12:109565594:G:A	1.83401e-15	-1.99605	-1.51477	1.00738e-05	-2.07286	-1.51218	9.87335e-06	-2.0736	-1.51324
109565697	chr12:109565697:T:G	1.36267e-14	-3.15636e-10	-1.50529	8.0061e-05	-3.15636e-10	-1.51219	7.84849e-05	-3.15636e-10	-1.51377
109565867	chr12:109565867:G:A	1.74926e-14	-0.24251	-1.01304	0.000146838	0.312309	-1.21795	0.00014341	0.310347	-1.22131
109566220	chr12:109566220:C:T	1.42382e-14	-3.15636e-10	-1.4614	8.51687e-05	-3.15636e-10	-1.45034	8.3366e-05	-3.15636e-10	-1.45343
109566235	chr12:109566235:C:T	1.11384e-13	1.53997	-0.944315	0.00150812	2.66922	-1.24557	0.00141329	2.59858	-1.22158
109566643	chr12:109566643:C:T	1.35849e-14	-3.15636e-10	-1.50837	7.98104e-05	-3.15636e-10	-1.51532	7.86056e-05	-3.15636e-10	-1.51223
109566929	chr12:109566929:C:G	1.42277e-13	-3.15636e-10	0.840452	0.000459705	-3.15636e-10	0.23561	0.000486589	-3.15636e-10	0.310746
109566934	chr12:109566934:A:G	1.723e-14	-3.15636e-10	-1.27068	0.000111765	-3.15636e-10	-1.17858	0.000102243	-3.15636e-10	-1.24933
109566999	chr12:109566999:C:T	2.40875e-14	-0.738366	-0.197268	0.000152605	-0.104921	-0.7622	0.000159299	-0.104955	-0.700934
109567007	chr12:109567007:T:C	3.28096e-14	-3.15636e-10	-0.626607	0.000137693	-3.15636e-10	-0.969948	0.000139084	-3.15636e-10	-0.941595
109567084	chr12:109567084:C:T	1.76901e-14	-3.15636e-10	-1.24432	0.000115258	-3.15636e-10	-1.1478	0.000105084	-3.15636e-10	-1.22192
109567155	chr12:109567155:C:T	2.6478e-15	-1.77091	-1.37269	2.11177e-05	-1.39925	-1.44562	2.02547e-05	-1.43669	-1.4316
109567192	chr12:109567192:G:A	6.40038e-14	0.592933	-0.551318	0.00126966	2.21156	-0.960024	0.00116094	2.11045	-0.930134
109567597	chr12:109567597:G:A	1.75734e-15	-2.03831	-1.51522	1.04091e-05	-2.05718	-1.49511	1.01467e-05	-2.06134	-1.49819
109568127	chr12:109568127:A:G	1.70777e-14	-3.15636e-10	-1.27955	0.000110607	-3.15636e-10	-1.189	0.000101298	-3.15636e-10	-1.2586
109568566	chr12:109568566:G:A	1.41861e-14	-3.15636e-10	-1.46507	8.48483e-05	-3.15636e-10	-1.45411	8.30664e-05	-3.15636e-10	-1.45703
109569237	chr12:109569237:G:A	2.8737e-14	-3.15636e-10	-0.759142	0.00012463	-3.15636e-10	-1.06963	0.000125534	-3.15636e-10	-1.0441
109570594	chr12:109570594:C:T	1.39495e-14	-3.15636e-10	-1.48188	8.07127e-05	-3.15636e-10	-1.50408	8.02708e-05	-3.15636e-10	-1.49127
109570641	chr12:109570641:G:T	1.9633e-15	-2.01161	-1.43109	1.17245e-05	-2.07052	-1.36278	1.13279e-05	-2.07217	-1.37724
109571249	chr12:109571249:G:T	1.20707e-14	-0.434754	-1.19179	0.000103176	0.12312	-1.38166	0.000103611	0.126513	-1.36254
109571370	chr12:109571370:T:G	1.99369e-15	-1.98183	-1.44551	1.14563e-05	-2.07376	-1.38267	1.1101e-05	-2.07358	-1.39606
109571733	chr12:109571733:A:G	2.41022e-15	-1.74398	-1.49363	1.72637e-05	-1.57444	-1.47193	1.70189e-05	-1.57881	-1.46354
109571951	chr12:109571951:A:G	1.51947e-13	1.55798	-0.651776	0.00194684	2.74918	-1.07019	0.00183845	2.67682	-1.03682
109572346	chr12:109572346:A:G	2.6414e-15	-1.84058	-1.30544	1.83434e-05	-1.60381	-1.38189	1.81599e-05	-1.62124	-1.35622
109573061	chr12:109573061:A:G	2.87354e-15	-1.57108	-1.4907	1.9388e-05	-1.42073	-1.50959	1.85828e-05	-1.44586	-1.50858
109573144	chr12:109573144:T:C	8.55711e-15	-1.97056	-4.9349e-10	4.89431e-05	-2.00432	-4.9349e-10	4.78698e-05	-2.00819	-4.9349e-10
109573681	chr12:109573681:T:A	8.7393e-15	-1.9495	-4.9349e-10	4.56609e-05	-2.07373	-4.9349e-10	4.48329e-05	-2.07373	-4.9349e-10
109574662	chr12:109574662:G:T	9.86893e-14	1.46937	-0.994721	0.00134489	2.57948	-1.27039	0.00126061	2.50942	-1.24674
109574705	chr12:109574705:C:G	9.95437e-14	1.46896	-0.985686	0.00135512	2.58062	-1.26394	0.00127083	2.51053	-1.23978
109574961	chr12:109574961:A:G	1.80179e-13	1.55188	-0.475261	0.000363066	0.809477	-0.809869	0.000358142	0.758959	-0.754703
109575225	chr12:109575225:A:G	1.34984e-14	-3.15636e-10	-1.51476	8.0517e-05	-3.15636e-10	-1.50651	7.9358e-05	-3.15636e-10	-1.50271
109575834	chr12:109575834:T:G	3.06266e-15	-1.77578	-1.22227	2.35934e-05	-1.41632	-1.31768	2.22667e-05	-1.45541	-1.31818
109576074	chr12:109576074:G:A	1.76037e-15	-2.05274	-1.49906	1.48367e-05	-1.68689	-1.51098	1.44513e-05	-1.69199	-1.5139
109576250	chr12:109576250:C:T	1.5568e-13	1.55757	-0.627094	0.00197645	2.74609	-1.05201	0.00186947	2.67425	-1.01751
109576325	chr12:109576325:A:G	1.39138e-14	-3.15636e-10	-1.48444	8.03718e-05	-3.15636e-10	-1.50831	7.89454e-05	-3.15636e-10	-1.50792
109576509	chr12:109576509:CAG:C	1.5505e-14	-3.15636e-10	-1.37617	0.000101304	-3.15636e-10	-1.27684	0.000103143	-3.15636e-10	-1.24056
109576692	chr12:109576692:G:A	2.38373e-14	-0.77572	-0.170356	0.000148943	-0.150618	-0.740793	0.000155655	-0.150608	-0.678423
109576827	chr12:109576827:C:T	2.0803e-14	-0.37314	-0.709092	0.000145684	0.182477	-1.09601	0.000144139	0.156662	-1.06256
109577331	chr12:109577331:G:T	1.36582e-14	-3.15636e-10	-1.50298	7.99029e-05	-3.15636e-10	-1.51416	7.89107e-05	-3.15636e-10	-1.50836
109577554	chr12:109577554:C:T	3.24777e-15	-1.44269	-1.49666	4.91863e-05	-0.484757	-1.5146	4.73421e-05	-0.503894	-1.51538
109577682	chr12:109577682:TG:T	8.93093e-14	1.48604	-1.11126	0.00129516	2.61932	-1.34791	0.00121261	2.54864	-1.32479
109577759	chr12:109577759:G:A	9.67702e-14	1.46841	-1.01339	0.00132455	2.55502	-1.26117	0.00122413	2.48602	-1.25271
109577854	chr12:109577854:A:C	1.94168e-15	-2.01047	-1.4433	1.15248e-05	-2.07078	-1.37969	1.1146e-05	-2.07236	-1.39324
109578108	chr12:109578108:G:A	1.98604e-15	-1.99606	-1.43513	1.16322e-05	-2.07302	-1.36818	1.12531e-05	-2.07367	-1.38236
109578165	chr12:109578165:T:C	1.4106e-14	-3.15636e-10	-1.47073	8.77879e-05	-3.15636e-10	-1.42005	8.31021e-05	-3.15636e-10	-1.4566
109578438	chr12:109578438:CTAAG:C	7.90962e-14	1.39316	-1.13982	0.00114409	2.51367	-1.36628	0.00107071	2.44387	-1.34446
109578754	chr12:109578754:G:A	1.26397e-14	-0.402847	-1.17764	0.000108658	0.159232	-1.366	0.000109296	0.162781	-1.3454
109579142	chr12:109579142:T:A	2.76582e-15	-1.76848	-1.33151	2.17556e-05	-1.40053	-1.41457	2.08855e-05	-1.43778	-1.39985
109579147	chr12:109579147:T:A	4.11259e-15	-1.40498	-1.2983	1.75681e-05	-1.62005	-1.40884	1.69709e-05	-1.63968	-1.40549
109579320	chr12:109579320:T:C	2.82737e-15	-1.58141	-1.49656	1.91169e-05	-1.43319	-1.51122	1.83253e-05	-1.45811	-1.51028
109580259	chr12:109580259:T:TCC	2.03923e-14	-1.10217	-4.9349e-10	7.76149e-05	-1.54322	-4.9349e-10	7.75123e-05	-1.52624	-4.9349e-10
109580603	chr12:109580603:G:A	7.73202e-15	-2.07196	-4.9349e-10	4.99336e-05	-1.98428	-4.9349e-10	4.86219e-05	-1.9926	-4.9349e-10
109581093	chr12:109581093:C:T	1.51106e-14	-0.221766	-1.18017	0.000134494	0.365709	-1.35917	0.000135059	0.36917	-1.34013
109581428	chr12:109581428:G:A	2.30016e-15	-1.77947	-1.50488	1.62205e-05	-1.61936	-1.48934	1.59645e-05	-1.62336	-1.48295
109582078	chr12:109582078:C:T	1.69601e-15	-2.07369	-1.51536	1.25155e-05	-1.85532	-1.51269	1.22823e-05	-1.85884	-1.50968
109582565	chr12:109582565:CA:C	1.5388e-14	-3.15636e-10	-1.38374	9.77998e-05	-3.15636e-10	-1.31205	9.07681e-05	-3.15636e-10	-1.36837
109582570	chr12:109582570:A:G	3.4793e-14	-3.15636e-10	-0.56791	0.00013814	-3.15636e-10	-0.966706	0.000145479	-3.15636e-10	-0.896641
109582774	chr12:109582774:G:A	1.41071e-14	-0.232309	-1.23834	0.00012807	0.356717	-1.39912	0.000128329	0.360414	-1.38249
109583117	chr12:109583117:C:T	7.77672e-15	-2.06619	-4.9349e-10	4.60325e-05	-2.06563	-4.9349e-10	4.53177e-05	-2.06298	-4.9349e-10
109583648	chr12:109583648:G:A	9.63026e-14	1.37498	-0.924811	0.00132826	2.50117	-1.20452	0.00123945	2.4315	-1.18575
109583656	chr12:109583656:T:A	1.58987e-14	-3.15636e-10	-1.35109	0.000101805	-3.15636e-10	-1.27191	9.39448e-05	-3.15636e-10	-1.33397
109584337	chr12:109584337:A:G	5.26012e-15	-0.957789	-1.49938	3.84167e-05	-0.732584	-1.5139	3.71338e-05	-0.747391	-1.51476
109584659	chr12:109584659:C:A	1.36702e-14	-3.15636e-10	-1.50211	8.01636e-05	-3.15636e-10	-1.5109	7.85454e-05	-3.15636e-10	-1.513
109585866	chr12:109585866:C:T	1.84879e-14	-3.15636e-10	-1.20021	0.000114407	-3.15636e-10	-1.15521	0.000111675	-3.15636e-10	-1.16108
109585867	chr12:109585867:G:A	9.14651e-14	1.26559	-0.866962	0.000214482	0.568688	-1.09544	0.000212906	0.519846	-1.03567
109585884	chr12:109585884:G:A	1.36022e-14	-0.281842	-1.22525	0.00012163	0.303342	-1.39733	0.000121849	0.306795	-1.38069
109587782	chr12:109587782:C:T	1.92408e-14	-3.15636e-10	-1.16029	9.966e-05	-3.15636e-10	-1.29321	9.82787e-05	-3.15636e-10	-1.28887
109587798	chr12:109587798:T:C	1.53968e-14	-3.15636e-10	-1.38316	9.78695e-05	-3.15636e-10	-1.31134	9.08236e-05	-3.15636e-10	-1.36776
109587812	chr12:109587812:C:T	1.89116e-14	-1.17755	-4.9349e-10	0.00012802	-1.04279	-4.9349e-10	0.000125649	-1.04319	-4.9349e-10
109587832	chr12:109587832:G:C	1.46122e-14	-0.167353	-1.26812	0.000135565	0.432723	-1.41825	0.000135508	0.435374	-1.40302
109587875	chr12:109587875:T:C	5.63604e-14	0.452659	-0.538221	0.0010993	2.08151	-0.974054	0.00101752	1.98054	-0.932095
109587896	chr12:109587896:C:CCCCA	2.18345e-15	-1.94648	-1.38994	1.23776e-05	-2.07123	-1.30786	1.19733e-05	-2.06922	-1.32478
109587994	chr12:109587994:CTTGCCGCCGACCT:C	1.42564e-14	-0.19646	-1.26366	0.000131553	0.399779	-1.41534	0.000131591	0.402898	-1.39987
109588219	chr12:109588219:G:T	2.34757e-15	-1.85996	-1.40399	1.82494e-05	-1.54419	-1.44665	1.74131e-05	-1.57924	-1.44021
109588237	chr12:109588237:C:T	1.37425e-14	-3.15636e-10	-1.49684	8.41199e-05	-3.15636e-10	-1.46273	8.04189e-05	-3.15636e-10	-1.48943
109588916	chr12:109588916:C:T	1.06455e-14	-1.75219	-4.9349e-10	5.39097e-05	-1.90766	-4.9349e-10	5.33277e-05	-1.90022	-4.9349e-10
109589017	chr12:109589017:C:T	1.00172e-13	0.10754	0.38202	0.000183588	-0.476258	-0.206024	0.000181389	-0.52955	-0.146484
109589295	chr12:109589295:G:A	1.4257e-14	-0.174465	-1.28561	0.00013303	0.424358	-1.42876	0.000132921	0.427506	-1.41443
109589332	chr12:109589332:G:C	2.15757e-15	-1.95837	-1.38998	1.23588e-05	-2.07267	-1.30794	1.19482e-05	-2.07124	-1.32486
109589411	chr12:109589411:G:C	2.43507e-14	-0.924767	-4.9349e-10	0.000217672	-0.511985	-4.9349e-10	0.000193241	-0.612736	-4.9349e-10
109589788	chr12:109589788:C:T	1.25039e-14	-0.337733	-1.25355	0.000112844	0.244971	-1.41394	0.000112872	0.248149	-1.39857
109589947	chr12:109589947:C:T	1.48126e-14	-3.15636e-10	-1.42185	9.31635e-05	-3.15636e-10	-1.36062	8.71447e-05	-3.15636e-10	-1.40911
109589990	chr12:109589990:A:G	1.98315e-15	-1.95706	-1.47558	1.06156e-05	-2.06295	-1.46971	1.04612e-05	-2.0616	-1.4674
109590032	chr12:109590032:G:A	2.12806e-15	-1.88473	-1.47739	1.11557e-05	-2.05691	-1.42611	1.08813e-05	-2.05215	-1.43748
109590227	chr12:109590227:A:G	1.97977e-15	-1.9381	-1.49624	1.36256e-05	-1.76933	-1.51369	1.30594e-05	-1.79285	-1.51431
109590528	chr12:109590528:A:G	3.48535e-15	-1.4113	-1.45746	2.70992e-05	-1.16928	-1.42619	2.67357e-05	-1.17621	-1.41446
109590947	chr12:109590947:G:C	1.38011e-14	-3.15636e-10	-1.49258	8.01063e-05	-3.15636e-10	-1.51162	7.86727e-05	-3.15636e-10	-1.51138
109591203	chr12:109591203:C:T	1.13509e-14	-0.220813	-1.46722	0.000118573	0.391832	-1.51128	0.000117204	0.395158	-1.50792
109591303	chr12:109591303:C:T	1.54956e-14	-3.15636e-10	-1.37677	9.87371e-05	-3.15636e-10	-1.30251	9.14988e-05	-3.15636e-10	-1.36035
109591381	chr12:109591381:G:A	2.4448e-14	-0.747081	-0.173699	0.000155832	-0.102795	-0.743399	0.000162755	-0.103306	-0.681124
109591945	chr12:109591945:T:A	1.09581e-14	-0.257996	-1.46526	0.000113994	0.351799	-1.51063	0.000112668	0.354796	-1.50703
109593246	chr12:109593246:C:T	2.30036e-14	-0.841749	-0.139927	7.72237e-05	-0.947198	-0.601071	8.47734e-05	-0.940268	-0.496425
109593363	chr12:109593363:C:T	3.14526e-15	-1.47099	-1.50044	2.35929e-05	-1.25036	-1.48367	2.32223e-05	-1.25495	-1.47661
109593763	chr12:109593763:G:A	3.19848e-14	-0.652068	-4.9349e-10	0.000245506	-0.391653	-4.9349e-10	0.000236785	-0.409521	-4.9349e-10
109593965	chr12:109593965:G:A	1.28201e-14	-1.56631	-4.9349e-10	8.35434e-05	-1.46961	-4.9349e-10	8.20178e-05	-1.46974	-4.9349e-10
109594439	chr12:109594439:G:T	2.009e-14	-1.1171	-4.9349e-10	0.0001798	-0.703132	-4.9349e-10	0.000177233	-0.699212	-4.9349e-10
109594607	chr12:109594607:C:T	2.19497e-15	-1.95051	-1.38065	1.25233e-05	-2.07185	-1.29554	1.21047e-05	-2.07005	-1.31304
109594610	chr12:109594610:C:T	8.48425e-15	-0.730592	-1.24852	7.09843e-05	-0.546785	-1.08573	6.7052e-05	-0.567294	-1.10391
109594649	chr12:109594649:G:A	2.42504e-14	-0.928894	-4.9349e-10	0.000216438	-0.517671	-4.9349e-10	0.000192209	-0.618093	-4.9349e-10
109594735	chr12:109594735:G:T	1.36985e-14	-3.15636e-10	-1.50004	8.23368e-05	-3.15636e-10	-1.48416	8.13961e-05	-3.15636e-10	-1.47735
109595377	chr12:109595377:C:T	7.77997e-15	-0.616933	-1.44884	7.36573e-05	-0.0922782	-1.50327	7.25306e-05	-0.0945312	-1.49814
109595465	chr12:109595465:G:C	4.10262e-15	-2.01681	-0.688886	2.51887e-05	-1.79576	-0.872818	2.45287e-05	-1.82091	-0.855921
109595929	chr12:109595929:C:A	4.47957e-14	0.767757	-1.08297	0.000832915	1.92891	-1.09895	0.000796226	1.85399	-1.05078
109596989	chr12:109596989:C:T	3.68624e-14	-3.15636e-10	-0.510135	0.000179401	-3.15636e-10	-0.705354	0.000174502	-3.15636e-10	-0.714738
109597455	chr12:109597455:A:T	1.06954e-14	-0.292712	-1.4548	0.000109435	0.301141	-1.50078	0.000108437	0.304207	-1.49471
109597521	chr12:109597521:C:T	1.03746e-14	-0.297842	-1.48012	0.000108012	0.300087	-1.51282	0.000106668	0.303099	-1.51005
109597587	chr12:109597587:T:G	4.70229e-15	-1.55476	-1.01452	4.42846e-05	-1.15708	-0.947254	4.58304e-05	-1.14595	-0.905775
109597778	chr12:109597778:C:T	1.17835e-14	-0.184711	-1.46591	0.000124748	0.441906	-1.51059	0.000123242	0.444504	-1.50703
109598136	chr12:109598136:G:A	3.19509e-14	-3.15636e-10	-0.653127	0.00012955	-3.15636e-10	-1.0309	0.000135877	-3.15636e-10	-0.964927
109598315	chr12:109598315:C:T	1.94729e-15	-1.95699	-1.4939	1.01373e-05	-2.07308	-1.50567	9.9724e-06	-2.07188	-1.50497
109599266	chr12:109599266:C:T	1.56171e-14	-3.15636e-10	-1.36896	9.80361e-05	-3.15636e-10	-1.30964	9.53233e-05	-3.15636e-10	-1.3194
109599430	chr12:109599430:C:T	1.43086e-14	0.00411757	-1.46058	8.04064e-05	0.00256806	-1.51045	8.17669e-05	0.0340016	-1.5068
109599477	chr12:109599477:G:A	1.23882e-14	-0.0868347	-1.51375	7.49012e-05	-0.0782151	-1.50059	7.53865e-05	-0.0475683	-1.50648
109599608	chr12:109599608:G:T	2.6895e-15	-1.98937	-1.1386	1.78093e-05	-1.71412	-1.30113	1.75226e-05	-1.744	-1.26918
109599652	chr12:109599652:G:A	1.36361e-14	0.00924859	-1.51386	8.18568e-05	0.0102245	-1.50023	8.24883e-05	0.0422055	-1.50622
109600249	chr12:109600249:G:A	1.37464e-14	-3.15636e-10	-1.49655	7.99694e-05	-3.15636e-10	-1.51333	7.85342e-05	-3.15636e-10	-1.51314
109600373	chr12:109600373:C:T	1.50371e-14	-3.15636e-10	-1.4068	9.0214e-05	-3.15636e-10	-1.39279	8.82197e-05	-3.15636e-10	-1.39684
109601724	chr12:109601724:C:T	1.78587e-14	-3.15636e-10	-1.23484	0.000110461	-3.15636e-10	-1.19031	0.000106494	-3.15636e-10	-1.20859
109601752	chr12:109601752:G:A	1.74401e-15	-2.05872	-1.50242	1.20495e-05	-1.93537	-1.47057	1.1712e-05	-1.93778	-1.47829
109602642	chr12:109602642:G:A	1.57696e-14	-3.15636e-10	-1.35924	0.0001008	-3.15636e-10	-1.28184	9.31468e-05	-3.15636e-10	-1.3425
109602760	chr12:109602760:C:T	1.45867e-14	0.0762632	-1.51348	8.85092e-05	0.0852261	-1.49709	8.91299e-05	0.1172	-1.50378
109602875	chr12:109602875:G:A	2.21579e-15	-1.94107	-1.38065	1.25408e-05	-2.07045	-1.29554	1.21274e-05	-2.06817	-1.31304
109603109	chr12:109603109:C:T	1.26253e-14	-0.0984531	-1.48317	0.000135912	0.531661	-1.51463	0.000134001	0.534078	-1.5129
109603328	chr12:109603328:T:C	1.6135e-14	0.150491	-1.48683	0.000201393	0.925188	-1.5149	0.000198717	0.92867	-1.51346
109603329	chr12:109603329:T:C	1.85085e-15	-1.98824	-1.51344	1.00631e-05	-2.07086	-1.51523	9.86508e-06	-2.07236	-1.51531
109603500	chr12:109603500:A:T	1.30881e-14	-0.0475282	-1.4981	0.000144958	0.596427	-1.51496	0.000142614	0.598845	-1.51538
109603729	chr12:109603729:G:A	1.99584e-15	-1.92852	-1.49774	1.01051e-05	-2.06859	-1.51335	9.96346e-06	-2.06581	-1.51195
109603834	chr12:109603834:C:T	1.7644e-15	-2.0471	-1.50242	1.17085e-05	-1.96409	-1.47057	1.13844e-05	-1.96615	-1.47829
109604332	chr12:109604332:G:A	2.25446e-15	-1.91762	-1.3868	1.24877e-05	-2.06639	-1.30384	1.20927e-05	-2.06315	-1.32092
109604770	chr12:109604770:C:G	2.30865e-15	-1.89007	-1.3906	1.25114e-05	-2.05961	-1.30873	1.2132e-05	-2.05522	-1.32561
109604934	chr12:109604934:A:G	8.5899e-15	-0.509829	-1.45691	8.34262e-05	0.0351133	-1.50613	8.20133e-05	0.0317734	-1.50157
109605313	chr12:109605313:G:T	1.4631e-14	-3.15636e-10	-1.43418	8.76145e-05	-3.15636e-10	-1.42203	8.57257e-05	-3.15636e-10	-1.42552
109605507	chr12:109605507:C:T	2.31825e-15	-1.88511	-1.3914	1.25327e-05	-2.05813	-1.3085	1.21531e-05	-2.05352	-1.32557
109605836	chr12:109605836:C:T	4.59589e-15	-1.12444	-1.46773	9.05917e-05	0.069281	-1.45789	8.78259e-05	0.0527151	-1.45403
109606306	chr12:109606306:G:A	1.36875e-14	-3.15636e-10	-1.50085	7.98687e-05	-3.15636e-10	-1.51459	7.8432e-05	-3.15636e-10	-1.51444
109606537	chr12:109606537:A:G	3.04153e-14	-0.668053	-0.0343281	6.96443e-05	-1.14964	-0.50193	6.95482e-05	-1.19353	-0.441126
109606713	chr12:109606713:G:A	1.37241e-14	-3.15636e-10	-1.49818	8.45642e-05	-3.15636e-10	-1.45746	8.06937e-05	-3.15636e-10	-1.48601
109606969	chr12:109606969:G:A	8.38749e-15	-0.581117	-1.40947	8.05724e-05	-0.0238158	-1.482	7.90931e-05	-0.0315614	-1.47449
109607113	chr12:109607113:G:T	9.17025e-14	1.64955	-1.24833	0.000639774	1.8209	-1.25476	0.000582442	1.74342	-1.25286
109607144	chr12:109607144:G:A	1.36034e-14	-3.15636e-10	-1.50701	7.98057e-05	-3.15636e-10	-1.51538	7.83585e-05	-3.15636e-10	-1.51538
109607515	chr12:109607515:G:A	1.94835e-15	-1.94947	-1.50088	1.07021e-05	-2.07248	-1.45206	1.04652e-05	-2.07095	-1.45767
109608246	chr12:109608246:T:C	4.30998e-14	0.809796	-1.16361	0.000884457	2.09042	-1.20042	0.000812579	2.01044	-1.1869
109608505	chr12:109608505:C:T	1.46107e-14	-3.15636e-10	-1.43557	9.06636e-05	-3.15636e-10	-1.38782	8.61271e-05	-3.15636e-10	-1.42085
109608588	chr12:109608588:C:T	4.05037e-14	0.862657	-1.27859	0.000944149	2.2783	-1.32299	0.000822348	2.14082	-1.30533
109608590	chr12:109608590:T:C	1.35428e-13	0.791116	-4.9349e-10	0.000732438	0.701403	-4.9349e-10	0.000675621	0.638958	-4.9349e-10
109608771	chr12:109608771:A:G	7.16826e-14	1.50427	-1.34935	0.00122596	2.58661	-1.3701	0.00109434	2.47961	-1.35838
109608843	chr12:109608843:G:A	1.67824e-14	-1.29699	-4.9349e-10	6.44015e-05	-1.72984	-4.9349e-10	6.37107e-05	-1.72232	-4.9349e-10
109608893	chr12:109608893:C:T	2.84545e-14	-0.596226	-0.172797	6.95441e-05	-1.08896	-0.564051	6.88747e-05	-1.13383	-0.510555
109608998	chr12:109608998:A:G	1.39683e-14	-3.15636e-10	-1.48053	8.63946e-05	-3.15636e-10	-1.43605	8.302e-05	-3.15636e-10	-1.45759
109609453	chr12:109609453:T:A	9.96711e-15	-0.526125	-1.29191	8.46155e-05	-0.17544	-1.28142	8.05024e-05	-0.191839	-1.29655
109609473	chr12:109609473:G:A	1.36095e-14	-3.15636e-10	-1.50656	8.22555e-05	-3.15636e-10	-1.48514	7.92551e-05	-3.15636e-10	-1.504
109609790	chr12:109609790:A:G	2.60476e-15	-1.79544	-1.36455	3.05793e-05	-1.14514	-1.32951	2.92007e-05	-1.16916	-1.33332
109609926	chr12:109609926:A:AG	2.58253e-15	-2.04498	-1.12357	1.49938e-05	-2.06651	-1.12083	1.5051e-05	-2.06813	-1.0971
109609978	chr12:109609978:G:A	1.349e-14	-3.15636e-10	-1.51538	8.03383e-05	-3.15636e-10	-1.50873	7.8836e-05	-3.15636e-10	-1.50931
109610001	chr12:109610001:G:A	1.88182e-15	-1.98026	-1.50483	1.04684e-05	-2.07376	-1.47284	1.02078e-05	-2.07337	-1.48016
109610210	chr12:109610210:C:T	1.82433e-15	-2.03647	-1.47964	1.04364e-05	-2.04699	-1.50269	1.0209e-05	-2.05279	-1.50062
109610366	chr12:109610366:A:C	8.68137e-15	-1.95615	-4.9349e-10	4.66598e-05	-2.05209	-4.9349e-10	4.55619e-05	-2.0576	-4.9349e-10
109610414	chr12:109610414:T:C	1.34968e-14	-3.15636e-10	-1.51488	8.00741e-05	-3.15636e-10	-1.51202	7.86148e-05	-3.15636e-10	-1.51212
109610486	chr12:109610486:A:T	3.83041e-15	-1.27608	-1.49828	3.01868e-05	-0.981367	-1.5062	2.77702e-05	-1.04752	-1.50519
109610528	chr12:109610528:G:A	2.20049e-14	-3.15636e-10	-1.02606	0.00010146	-3.15636e-10	-1.27531	0.000103187	-3.15636e-10	-1.24013
109610598	chr12:109610598:C:A	1.44093e-14	-0.00332397	-1.44613	0.000121232	0.245797	-1.34306	0.000116323	0.225333	-1.34564
109610694	chr12:109610694:G:A	1.85521e-14	-3.15636e-10	-1.19674	9.63415e-05	-3.15636e-10	-1.32708	9.54935e-05	-3.15636e-10	-1.31762
109611026	chr12:109611026:T:C	3.09205e-14	-3.15636e-10	-0.685908	0.000153692	-3.15636e-10	-0.860023	0.000151916	-3.15636e-10	-0.853349
109611083	chr12:109611083:C:T	1.09958e-14	-0.209656	-1.51016	9.23446e-05	0.125625	-1.49507	8.90445e-05	0.103438	-1.49098
109611438	chr12:109611438:C:T	1.89544e-15	-1.97014	-1.50774	1.00374e-05	-2.07377	-1.51489	9.85478e-06	-2.07336	-1.51536
109611453	chr12:109611453:G:A	1.34928e-14	-3.15636e-10	-1.51517	8.01441e-05	-3.15636e-10	-1.51115	7.8683e-05	-3.15636e-10	-1.51125
109611486	chr12:109611486:C:T	5.12737e-14	-3.15636e-10	-0.180148	0.000240874	-3.15636e-10	-0.410701	0.000238549	-3.15636e-10	-0.402101
109612196	chr12:109612196:A:T	2.08505e-15	-1.8806	-1.50193	1.06414e-05	-2.01976	-1.51047	1.04426e-05	-2.02334	-1.50744
109612305	chr12:109612305:A:G	1.85564e-15	-2.011	-1.48809	1.05884e-05	-2.02672	-1.5085	1.03398e-05	-2.03371	-1.50697
109612351	chr12:109612351:G:A	5.12118e-14	-3.15636e-10	-0.181357	0.000246427	-3.15636e-10	-0.387907	0.000244734	-3.15636e-10	-0.376504
109612393	chr12:109612393:G:A	1.85216e-15	-1.9948	-1.50617	1.00565e-05	-2.07229	-1.51446	9.85626e-06	-2.07335	-1.51522
109612438	chr12:109612438:T:C	6.0052e-14	-0.0221167	-4.9349e-10	0.00045602	0.227562	-4.9349e-10	0.000437746	0.204964	-4.9349e-10
109612728	chr12:109612728:T:C	4.61199e-14	-3.15636e-10	-0.286082	0.000218969	-3.15636e-10	-0.506046	0.00021681	-3.15636e-10	-0.497655
109613070	chr12:109613070:A:G	1.86572e-14	0.20271	-1.39381	4.65477e-05	-0.604532	-1.44997	4.87133e-05	-0.573929	-1.41679
109613319	chr12:109613319:C:T	1.60889e-14	0.148452	-1.48765	4.09431e-05	-0.696847	-1.48594	4.07501e-05	-0.672872	-1.49634
109613344	chr12:109613344:G:A	3.77616e-15	-1.30987	-1.47875	1.56781e-05	-1.70767	-1.43504	1.55391e-05	-1.68936	-1.44395
109613351	chr12:109613351:C:G	1.05549e-13	-3.15636e-10	0.541846	0.000491998	-3.15636e-10	0.303499	0.000466633	-3.15636e-10	0.268868
109613432	chr12:109613432:A:G	2.16814e-15	-1.98954	-1.35392	1.3529e-05	-1.92688	-1.36326	1.30325e-05	-1.93881	-1.37042
109613681	chr12:109613681:G:A	1.8933e-15	-1.97819	-1.50081	1.00635e-05	-2.07366	-1.5124	9.86433e-06	-2.07372	-1.51402
109613713	chr12:109613713:G:A	4.89185e-14	-3.15636e-10	-0.227171	0.000231132	-3.15636e-10	-0.451985	0.000228826	-3.15636e-10	-0.443713
109613962	chr12:109613962:TG:T	5.93687e-15	-0.833639	-1.50251	8.57112e-05	-0.0706953	-1.3733	8.79566e-05	-0.00786853	-1.39196
109614127	chr12:109614127:G:A	4.89185e-14	-3.15636e-10	-0.227171	0.000231132	-3.15636e-10	-0.451985	0.000228826	-3.15636e-10	-0.443713
109614180	chr12:109614180:T:C	7.5223e-15	-0.739965	-1.35949	2.84269e-05	-1.17137	-1.37627	2.63269e-05	-1.21126	-1.39483
109614440	chr12:109614440:G:A	1.25761e-14	-0.122076	-1.46345	0.000227016	1.03913	-1.50909	0.000214745	1.00555	-1.51277
109614687	chr12:109614687:G:A	1.07993e-14	-0.233068	-1.50478	8.79788e-05	0.0964628	-1.51434	8.44331e-05	0.0743496	-1.51506
109615040	chr12:109615040:C:A	1.51131e-14	0.11203	-1.5138	3.82307e-05	-0.736044	-1.51529	3.85016e-05	-0.711651	-1.51433
109615069	chr12:109615069:C:T	2.18738e-14	-3.15636e-10	-1.03204	0.00015629	-3.15636e-10	-0.843263	0.000159391	-3.15636e-10	-0.805315
109615093	chr12:109615093:G:A	5.11283e-14	-3.15636e-10	-0.18299	0.000240282	-3.15636e-10	-0.413162	0.00023784	-3.15636e-10	-0.405078
109615425	chr12:109615425:C:T	5.14756e-14	-3.15636e-10	-0.176219	0.000241808	-3.15636e-10	-0.40683	0.000239346	-3.15636e-10	-0.398763
109615464	chr12:109615464:C:T	5.14435e-14	-3.15636e-10	-0.176843	0.000241668	-3.15636e-10	-0.40741	0.000239216	-3.15636e-10	-0.39931
109615566	chr12:109615566:G:A	2.42713e-14	-3.15636e-10	-0.928031	0.00012913	-3.15636e-10	-1.03415	0.000128528	-3.15636e-10	-1.02053
109615608	chr12:109615608:T:A	5.2933e-14	-3.15636e-10	-0.1483	0.000248059	-3.15636e-10	-0.381309	0.000245556	-3.15636e-10	-0.373149
109616298	chr12:109616298:G:A	1.37549e-14	-3.15636e-10	-1.49593	8.04889e-05	-3.15636e-10	-1.50686	7.87942e-05	-3.15636e-10	-1.50984
109616441	chr12:109616441:C:T	4.72488e-14	-3.15636e-10	-0.2619	0.00022278	-3.15636e-10	-0.488791	0.000220555	-3.15636e-10	-0.480528
109616442	chr12:109616442:G:A	1.36016e-14	-3.15636e-10	-1.50714	8.1745e-05	-3.15636e-10	-1.49137	7.92146e-05	-3.15636e-10	-1.50451
109616551	chr12:109616551:T:C	2.6746e-15	-1.67495	-1.45857	1.24936e-05	-1.86551	-1.50425	1.2082e-05	-1.87936	-1.5056
109616557	chr12:109616557:G:T	8.90058e-15	-0.576418	-1.35479	3.27041e-05	-1.03544	-1.37203	3.0187e-05	-1.07839	-1.39087
109616630	chr12:109616630:C:T	6.29e-14	-3.15636e-10	0.0242186	0.000295418	-3.15636e-10	-0.206585	0.000293171	-3.15636e-10	-0.195918
109616755	chr12:109616755:G:A	5.10021e-14	-3.15636e-10	-0.185461	0.000239784	-3.15636e-10	-0.415236	0.00023734	-3.15636e-10	-0.407182
109616762	chr12:109616762:C:G	1.58993e-14	0.149064	-1.50012	3.98916e-05	-0.70202	-1.50679	3.98523e-05	-0.678794	-1.5127
109616849	chr12:109616849:A:C	7.77371e-15	-0.72948	-1.3371	9.1717e-05	-0.142362	-1.23391	8.65625e-05	-0.160471	-1.25534
109616910	chr12:109616910:C:T	2.87198e-14	-3.15636e-10	-0.759742	0.000127578	-3.15636e-10	-1.04624	0.00012667	-3.15636e-10	-1.03509
109617114	chr12:109617114:G:A	1.69882e-14	-3.15636e-10	-1.28481	0.000109929	-3.15636e-10	-1.19514	0.000108992	-3.15636e-10	-1.1854
109617239	chr12:109617239:C:T	2.24023e-15	-1.98374	-1.32701	1.10178e-05	-2.06553	-1.42993	1.07845e-05	-2.06776	-1.43081
109617382	chr12:109617382:C:A	1.45253e-14	-3.15636e-10	-1.44143	9.92522e-05	-3.15636e-10	-1.29731	9.80792e-05	-3.15636e-10	-1.2909
109617825	chr12:109617825:A:T	4.21206e-14	-1.06834	0.691553	8.67672e-05	-1.46322	0.031471	8.91459e-05	-1.48939	0.102992
109618526	chr12:109618526:G:A	4.96716e-15	-1.04024	-1.47423	2.61082e-05	-1.21184	-1.42088	2.65766e-05	-1.18342	-1.41322
109618545	chr12:109618545:G:A	5.01494e-14	-3.15636e-10	-0.202321	0.000205744	-3.15636e-10	-0.568343	0.000206626	-3.15636e-10	-0.545763
109618677	chr12:109618677:G:C	2.68688e-14	0.672539	-1.4989	0.000491089	1.71266	-1.41101	0.000431987	1.61281	-1.42109
109618744	chr12:109618744:C:T	1.96888e-14	-0.439402	-0.697873	0.000180701	0.349811	-1.04794	0.000195462	0.41445	-1.01576
109618903	chr12:109618903:A:C	2.89478e-14	0.577135	-1.32897	0.00017189	0.458179	-1.2063	0.000175515	0.475343	-1.18429
109619113	chr12:109619113:CTGAGTGAA:C	2.06639e-15	-1.8816	-1.50992	1.01249e-05	-2.07328	-1.5067	9.98888e-06	-2.07364	-1.50156
109619214	chr12:109619214:T:C	1.15359e-14	-0.170239	-1.50163	0.000130428	0.463013	-1.48717	0.000124133	0.442924	-1.49824
109619379	chr12:109619379:C:G	1.41321e-14	-3.15636e-10	-1.46888	8.05025e-05	-3.15636e-10	-1.50669	7.93322e-05	-3.15636e-10	-1.50303
109619445	chr12:109619445:G:T	7.01548e-15	-0.999016	-1.17019	0.00012139	-0.135108	-0.960857	0.000125106	-0.0660304	-0.981483
109619677	chr12:109619677:A:C	2.65032e-14	-3.15636e-10	-0.840062	0.000106968	-3.15636e-10	-1.22244	0.000108415	-3.15636e-10	-1.19071
109619769	chr12:109619769:G:T	1.35044e-14	-3.15636e-10	-1.51431	7.98112e-05	-3.15636e-10	-1.51531	7.83617e-05	-3.15636e-10	-1.51534
109619951	chr12:109619951:G:C	1.41618e-14	-3.15636e-10	-1.46678	8.36123e-05	-3.15636e-10	-1.46878	8.27463e-05	-3.15636e-10	-1.4609
109619978	chr12:109619978:A:G	2.70932e-14	0.323294	-1.14134	0.000218469	0.550789	-1.05912	0.000221789	0.549761	-1.02471
109620084	chr12:109620084:T:C	3.80679e-14	1.03278	-1.51074	0.000714489	2.12403	-1.44744	0.000627045	2.01964	-1.4553
109620217	chr12:109620217:G:C	7.84837e-15	-2.05702	-4.9349e-10	4.89003e-05	-2.00519	-4.9349e-10	4.82348e-05	-2.00059	-4.9349e-10
109620415	chr12:109620415:T:C	5.6444e-15	-0.889554	-1.49711	2.67843e-05	-1.15253	-1.45463	2.69427e-05	-1.13075	-1.45222
109620797	chr12:109620797:G:A	5.16055e-14	-3.15636e-10	-0.173698	0.000436309	-3.15636e-10	0.183375	0.000444716	-3.15636e-10	0.220761
109620949	chr12:109620949:G:A	2.24536e-15	-2.01493	-1.29353	1.19632e-05	-2.03137	-1.38177	1.18623e-05	-2.03554	-1.36777
109620971	chr12:109620971:G:A	1.35181e-14	-3.15636e-10	-1.5133	8.11591e-05	-3.15636e-10	-1.49856	7.89168e-05	-3.15636e-10	-1.50828
109621192	chr12:109621192:G:A	7.62895e-15	-0.675935	-1.40944	6.52609e-05	-0.328727	-1.38785	6.17078e-05	-0.373729	-1.38054
109621208	chr12:109621208:C:T	1.95006e-14	-3.15636e-10	-1.14688	0.000103773	-3.15636e-10	-1.25277	0.000101084	-3.15636e-10	-1.26072
109621282	chr12:109621282:G:T	2.59807e-15	-2.06767	-1.09489	1.46533e-05	-2.07043	-1.13988	1.45192e-05	-2.06816	-1.13304
109621488	chr12:109621488:T:C	1.83538e-14	-1.20749	-4.9349e-10	7.42069e-05	-1.58812	-4.9349e-10	7.1935e-05	-1.60091	-4.9349e-10
109621694	chr12:109621694:A:G	1.21793e-14	-0.435173	-1.18242	8.98745e-05	-0.12628	-1.27028	9.3161e-05	-0.102317	-1.24003
109621818	chr12:109621818:A:G	1.58259e-14	-3.15636e-10	-1.35568	9.01478e-05	-3.15636e-10	-1.39352	8.87022e-05	-3.15636e-10	-1.39139
109621935	chr12:109621935:C:T	1.92606e-14	0.353772	-1.51304	0.000254612	1.12283	-1.47807	0.000250176	1.1266	-1.48111
109622006	chr12:109622006:A:C	1.36941e-14	-3.15636e-10	-1.50036	8.14067e-05	-3.15636e-10	-1.49552	8.02889e-05	-3.15636e-10	-1.49104
109622093	chr12:109622093:G:A	2.81385e-15	-2.05018	-1.0326	1.55183e-05	-2.07347	-1.07949	1.53511e-05	-2.07377	-1.07172
109622225	chr12:109622225:T:C	2.95449e-15	-1.57166	-1.46234	1.52234e-05	-1.80106	-1.37108	1.49938e-05	-1.78144	-1.3876
109622246	chr12:109622246:G:A	2.0096e-15	-2.03749	-1.3819	1.13547e-05	-2.01515	-1.45019	1.12075e-05	-2.01997	-1.44011
109622325	chr12:109622325:A:G	2.76742e-15	-1.98087	-1.11854	1.30427e-05	-2.07213	-1.25462	1.30872e-05	-2.071	-1.23404
109622328	chr12:109622328:G:T	3.81009e-15	-1.29918	-1.4805	1.80842e-05	-1.59851	-1.40142	1.79535e-05	-1.57296	-1.41593
109622332	chr12:109622332:G:T	3.88314e-15	-1.28023	-1.48045	1.83082e-05	-1.5863	-1.40132	1.81831e-05	-1.56034	-1.41584
109622457	chr12:109622457:T:C	1.37663e-14	-3.15636e-10	-1.49511	7.99657e-05	-3.15636e-10	-1.51338	7.85611e-05	-3.15636e-10	-1.5128
109622840	chr12:109622840:A:G	1.4146e-14	-3.15636e-10	-1.4679	8.26576e-05	-3.15636e-10	-1.48027	8.07098e-05	-3.15636e-10	-1.48582
109623132	chr12:109623132:G:A	1.3528e-14	-3.15636e-10	-1.51257	8.05746e-05	-3.15636e-10	-1.50579	7.9217e-05	-3.15636e-10	-1.50448
109623179	chr12:109623179:T:G	9.71056e-15	-0.344182	-1.49993	0.000105433	0.254278	-1.49118	0.00010043	0.234134	-1.50135
109623414	chr12:109623414:C:T	1.34137e-14	-0.0645829	-1.45647	0.000191545	0.702539	-1.34239	0.000188147	0.703606	-1.34306
109623656	chr12:109623656:A:G	1.50437e-14	-3.15636e-10	-1.40637	9.4115e-05	-3.15636e-10	-1.35046	9.20048e-05	-3.15636e-10	-1.35483
109624415	chr12:109624415:C:T	1.46421e-14	-3.15636e-10	-1.43343	8.27577e-05	-3.15636e-10	-1.47906	8.13061e-05	-3.15636e-10	-1.47845
109624477	chr12:109624477:C:G	1.20926e-14	-0.187069	-1.43767	0.000134785	0.321653	-1.31295	0.000133342	0.331877	-1.31563
109624607	chr12:109624607:G:A	4.91138e-15	-1.05564	-1.47013	6.24532e-05	-0.360678	-1.39988	6.03145e-05	-0.380282	-1.39682
109624888	chr12:109624888:T:A	1.32241e-14	-1.53529	-4.9349e-10	5.83502e-05	-1.82851	-4.9349e-10	5.79748e-05	-1.81667	-4.9349e-10
109625586	chr12:109625586:G:A	1.19948e-14	-0.192284	-1.44057	0.000132881	0.312171	-1.31769	0.000131525	0.322748	-1.32023
109625722	chr12:109625722:A:G	1.7123e-15	-2.06419	-1.5153	1.1007e-05	-1.98616	-1.51028	1.06215e-05	-2.00259	-1.5112
109625935	chr12:109625935:A:G	1.64349e-14	-3.15636e-10	-1.31792	8.99082e-05	-3.15636e-10	-1.39619	8.70611e-05	-3.15636e-10	-1.41007
109626085	chr12:109626085:G:A	7.73995e-15	-2.07093	-4.9349e-10	4.62504e-05	-2.0609	-4.9349e-10	4.52928e-05	-2.06353	-4.9349e-10
109626252	chr12:109626252:C:T	1.8023e-14	-3.15636e-10	-1.22568	0.000101543	-3.15636e-10	-1.27449	0.000102081	-3.15636e-10	-1.2509
109626271	chr12:109626271:C:A	9.41149e-15	-1.8754	-4.9349e-10	5.28919e-05	-1.92672	-4.9349e-10	5.14075e-05	-1.93689	-4.9349e-10
109626420	chr12:109626420:A:C	3.3575e-14	0.863989	-1.46753	0.000402141	1.59587	-1.49405	0.000360492	1.51374	-1.50294
109626766	chr12:109626766:C:T	2.0423e-15	-1.95979	-1.44347	1.20185e-05	-1.90629	-1.50224	1.16168e-05	-1.92943	-1.49479
109626859	chr12:109626859:G:A	1.90363e-15	-2.0548	-1.41876	1.2232e-05	-2.01516	-1.37576	1.15903e-05	-2.02877	-1.39774
109626921	chr12:109626921:C:A	1.36078e-14	-3.15636e-10	-1.50669	7.98077e-05	-3.15636e-10	-1.51536	7.84188e-05	-3.15636e-10	-1.51461
109627085	chr12:109627085:G:A	1.21201e-14	-0.304494	-1.31797	0.00013832	0.184627	-1.15004	0.000138148	0.194715	-1.14307
109627746	chr12:109627746:C:T	1.89159e-15	-2.03178	-1.44813	1.1218e-05	-2.00776	-1.4697	1.08317e-05	-2.01424	-1.47996
109627826	chr12:109627826:C:T	8.43402e-15	-1.98505	-4.9349e-10	5.66106e-05	-1.85878	-4.9349e-10	5.64254e-05	-1.84375	-4.9349e-10
109628112	chr12:109628112:G:A	2.24874e-14	-3.15636e-10	-1.00437	0.000117287	-3.15636e-10	-1.13035	0.000117813	-3.15636e-10	-1.10757
109628212	chr12:109628212:G:A	2.30074e-15	-1.92386	-1.36023	1.14087e-05	-2.06808	-1.39252	1.09864e-05	-2.06967	-1.41034
109628262	chr12:109628262:A:G	1.55808e-14	0.00534655	-1.37663	6.92861e-05	-0.456837	-1.19989	7.31876e-05	-0.383426	-1.20022
109628271	chr12:109628271:C:T	2.44186e-14	-3.15636e-10	-0.921981	0.000159498	-3.15636e-10	-0.822947	0.000160882	-3.15636e-10	-0.796002
109628896	chr12:109628896:TTC:T	2.2005e-15	-1.90772	-1.42092	1.07174e-05	-2.07133	-1.45178	1.03942e-05	-2.07184	-1.46359
109629071	chr12:109629071:C:T	1.143e-14	-0.286023	-1.39506	0.000128693	0.208911	-1.24646	0.00012733	0.219097	-1.24899
109629215	chr12:109629215:T:C	3.38149e-15	-1.38604	-1.51298	1.64861e-05	-1.58919	-1.50327	1.65056e-05	-1.56545	-1.50753
109629781	chr12:109629781:G:A	8.82338e-15	-1.93992	-4.9349e-10	5.01067e-05	-1.98082	-4.9349e-10	4.88042e-05	-1.98886	-4.9349e-10
109629985	chr12:109629985:T:C	6.37025e-14	-3.15636e-10	0.0368959	0.000231339	-3.15636e-10	-0.45109	0.000236801	-3.15636e-10	-0.409453
109630239	chr12:109630239:A:G	1.36694e-14	-3.15636e-10	-1.50216	8.09297e-05	-3.15636e-10	-1.50139	7.91605e-05	-3.15636e-10	-1.5052
109630324	chr12:109630324:G:T	1.18724e-14	-0.227186	-1.41592	6.59267e-05	-0.422238	-1.28419	6.73498e-05	-0.397633	-1.26914
109630546	chr12:109630546:A:T	7.97291e-15	-2.04128	-4.9349e-10	4.61497e-05	-2.06308	-4.9349e-10	4.5436e-05	-2.06037	-4.9349e-10
109630631	chr12:109630631:C:T	3.12913e-15	-1.47637	-1.5002	1.51608e-05	-1.73326	-1.44301	1.50225e-05	-1.71248	-1.45464
109631066	chr12:109631066:C:T	7.70853e-14	-3.15636e-10	0.227585	0.000278618	-3.15636e-10	-0.265132	0.000287328	-3.15636e-10	-0.216052
109631077	chr12:109631077:G:A	3.81021e-15	-1.26493	-1.51471	1.61399e-05	-1.59989	-1.51379	1.55754e-05	-1.61982	-1.51116
109631181	chr12:109631181:T:C	3.43237e-15	-1.38459	-1.49949	1.62169e-05	-1.66728	-1.44164	1.60983e-05	-1.64453	-1.45344
109631321	chr12:109631321:G:A	1.93261e-15	-2.06828	-1.39018	1.22169e-05	-1.93938	-1.45278	1.20309e-05	-1.94662	-1.44258
109631384	chr12:109631384:G:A	1.66269e-14	-3.15636e-10	-1.3063	9.64187e-05	-3.15636e-10	-1.32627	9.42599e-05	-3.15636e-10	-1.33062
109631673	chr12:109631673:A:G	1.8746e-14	0.27176	-1.45811	8.36159e-05	-0.114281	-1.35446	8.43892e-05	-0.094893	-1.34634
109631796	chr12:109631796:C:G	5.36105e-15	-1.06965	-1.36852	6.33345e-05	-0.484596	-1.26195	6.10061e-05	-0.509795	-1.25591
109632303	chr12:109632303:C:T	3.86036e-15	-1.25434	-1.51223	1.61999e-05	-1.59636	-1.51361	1.55669e-05	-1.61644	-1.51509
109632624	chr12:109632624:C:G	1.35009e-14	-3.15636e-10	-1.51457	8.02491e-05	-3.15636e-10	-1.50984	7.88498e-05	-3.15636e-10	-1.50913
109632789	chr12:109632789:C:T	2.9526e-14	-3.15636e-10	-0.732055	0.000167351	-3.15636e-10	-0.774884	0.000175154	-3.15636e-10	-0.71101
109632798	chr12:109632798:G:A	2.34348e-14	-3.15636e-10	-0.963106	0.000164356	-3.15636e-10	-0.792942	0.000165918	-3.15636e-10	-0.765184
109633412	chr12:109633412:C:T	6.47729e-14	0.0535606	-4.9349e-10	0.000322914	-0.117588	-4.9349e-10	0.000306254	-0.15226	-4.9349e-10
109633492	chr12:109633492:T:C	6.5608e-15	-0.722254	-1.51396	7.43537e-05	-0.146329	-1.43981	6.95279e-05	-0.19502	-1.43993
109633506	chr12:109633506:A:G	2.64528e-14	-3.15636e-10	-0.841965	0.000150546	-3.15636e-10	-0.880705	0.000156726	-3.15636e-10	-0.822178
109635781	chr12:109635781:C:G	4.29029e-15	-1.16035	-1.50062	1.7519e-05	-1.52824	-1.50345	1.67476e-05	-1.54997	-1.50844
109635995	chr12:109635995:CATT:C	1.97492e-15	-2.04948	-1.38732	1.18882e-05	-2.07377	-1.34565	1.1518e-05	-2.0727	-1.36007
109636182	chr12:109636182:G:A	1.08512e-14	-2.06514	0.332089	4.00963e-05	-1.99649	-0.207206	4.15152e-05	-2.00978	-0.14084
109636186	chr12:109636186:TC:T	2.05123e-15	-1.92734	-1.47155	1.43736e-05	-1.86305	-1.36654	1.35954e-05	-1.88887	-1.37808
109636194	chr12:109636194:G:A	5.73664e-15	-1.08473	-1.28572	7.57777e-05	-0.0518771	-1.51529	6.64369e-05	-0.166557	-1.51387
109636364	chr12:109636364:A:G	2.89488e-14	-3.15636e-10	-0.751799	0.000169471	-3.15636e-10	-0.762293	0.000175225	-3.15636e-10	-0.710603
109636518	chr12:109636518:A:G	1.79611e-15	-2.03219	-1.49951	1.0937e-05	-2.02255	-1.48027	1.05957e-05	-2.03021	-1.48601
109636775	chr12:109636775:G:A	1.47729e-14	-3.15636e-10	-1.42453	8.41613e-05	-3.15636e-10	-1.46224	8.28053e-05	-3.15636e-10	-1.46018
109636811	chr12:109636811:T:C	4.01141e-15	-1.30225	-1.42594	1.70162e-05	-1.6563	-1.40451	1.6965e-05	-1.63228	-1.41324
109637055	chr12:109637055:C:A	2.40273e-15	-2.06367	-1.17705	1.35705e-05	-1.82954	-1.45753	1.29889e-05	-1.87221	-1.44037
109637092	chr12:109637092:C:T	1.35133e-14	-3.15636e-10	-1.51365	8.12347e-05	-3.15636e-10	-1.49763	7.85039e-05	-3.15636e-10	-1.51353
109637117	chr12:109637117:T:G	3.6422e-15	-1.40528	-1.41946	1.64039e-05	-1.63699	-1.46047	1.60299e-05	-1.65475	-1.44747
109637464	chr12:109637464:C:T	2.13971e-15	-1.92672	-1.42994	1.29807e-05	-1.85657	-1.47494	1.25258e-05	-1.88307	-1.46582
109637473	chr12:109637473:A:G	2.10989e-14	-0.379676	-0.68843	0.000166541	0.0336107	-0.813346	0.000173734	0.0412259	-0.760378
109637659	chr12:109637659:C:A	1.9582e-15	-1.97651	-1.46879	1.26451e-05	-1.91215	-1.44555	1.20428e-05	-1.93502	-1.45318
109637786	chr12:109637786:C:T	2.23346e-14	-3.15636e-10	-1.01119	0.000119567	-3.15636e-10	-1.11109	0.000119299	-3.15636e-10	-1.09504
109637887	chr12:109637887:TG:T	2.23821e-14	-3.15636e-10	-1.00907	0.00011979	-3.15636e-10	-1.10923	0.000119526	-3.15636e-10	-1.09314
109638268	chr12:109638268:C:T	3.07736e-14	-1.3664	0.675727	6.87212e-05	-1.68939	0.0244716	7.07557e-05	-1.71098	0.093537
109638654	chr12:109638654:C:T	2.11708e-15	-1.92287	-1.44442	1.29287e-05	-1.85057	-1.48495	1.24569e-05	-1.87744	-1.47696
109638843	chr12:109638843:A:T	1.422e-14	-3.15636e-10	-1.46268	8.79519e-05	-3.15636e-10	-1.41818	8.41047e-05	-3.15636e-10	-1.44461
109638861	chr12:109638861:G:C	2.37341e-14	-3.15636e-10	-0.950413	0.000136094	-3.15636e-10	-0.98163	0.000140983	-3.15636e-10	-0.928033
109639309	chr12:109639309:G:C	2.38322e-14	-3.15636e-10	-0.94629	0.000136638	-3.15636e-10	-0.977639	0.000141577	-3.15636e-10	-0.923834
109639599	chr12:109639599:G:A	4.30488e-15	-1.23541	-1.42217	6.7626e-05	-0.196208	-1.48477	5.89556e-05	-0.300477	-1.49941
109639808	chr12:109639808:T:C	3.21087e-15	-1.45206	-1.49873	1.50726e-05	-1.66898	-1.51312	1.4588e-05	-1.68646	-1.51001
109639931	chr12:109639931:A:G	2.87674e-14	-3.15636e-10	-0.758084	0.00011287	-3.15636e-10	-1.16874	0.000114775	-3.15636e-10	-1.1337
109640882	chr12:109640882:G:A	1.61845e-14	-3.15636e-10	-1.33328	9.23017e-05	-3.15636e-10	-1.36991	9.05514e-05	-3.15636e-10	-1.37076
109641142	chr12:109641142:G:A	1.55858e-14	-3.15636e-10	-1.37097	8.92667e-05	-3.15636e-10	-1.40335	8.75893e-05	-3.15636e-10	-1.40402
109641202	chr12:109641202:T:C	1.58742e-14	-3.15636e-10	-1.35263	9.07755e-05	-3.15636e-10	-1.38658	8.90356e-05	-3.15636e-10	-1.38764
109641258	chr12:109641258:G:A	1.72971e-14	-3.15636e-10	-1.26679	9.08919e-05	-3.15636e-10	-1.3853	8.98612e-05	-3.15636e-10	-1.37841
109641271	chr12:109641271:T:C	6.96975e-14	-3.15636e-10	0.126837	0.000377658	-3.15636e-10	0.0390132	0.000411411	-3.15636e-10	0.142919
109641435	chr12:109641435:C:T	3.27184e-15	-1.44521	-1.48677	4.02906e-05	-0.70638	-1.49248	3.75266e-05	-0.746215	-1.50541
109641570	chr12:109641570:T:G	4.30004e-14	-0.356117	-4.9349e-10	0.000220065	-0.501051	-4.9349e-10	0.000219109	-0.487106	-4.9349e-10
109641601	chr12:109641601:C:T	2.24951e-14	-3.15636e-10	-1.00403	0.000120086	-3.15636e-10	-1.10677	0.000119757	-3.15636e-10	-1.09121
109641943	chr12:109641943:G:A	4.87109e-14	-3.15636e-10	-0.231423	0.000279633	-3.15636e-10	-0.261497	0.000284818	-3.15636e-10	-0.224824
109642729	chr12:109642729:A:G	3.48405e-15	-1.37635	-1.49278	4.4558e-05	-0.612339	-1.48584	4.13791e-05	-0.653054	-1.50085
109642789	chr12:109642789:A:G	3.35359e-15	-1.48545	-1.42184	3.74567e-05	-0.758212	-1.51358	3.53069e-05	-0.797374	-1.51522
109642825	chr12:109642825:G:A	2.42378e-15	-2.04991	-1.18209	1.45924e-05	-1.97417	-1.2403	1.38888e-05	-1.98223	-1.26336
109642838	chr12:109642838:T:C	4.59444e-15	-1.42391	-1.16857	1.89586e-05	-1.73583	-1.21689	1.88947e-05	-1.71639	-1.22141
109642912	chr12:109642912:G:A	3.43432e-15	-1.38795	-1.49556	4.40184e-05	-0.628119	-1.48225	4.08171e-05	-0.669251	-1.49832
109642927	chr12:109642927:C:T	2.25309e-14	-3.15636e-10	-1.00244	0.000120252	-3.15636e-10	-1.10538	0.000119926	-3.15636e-10	-1.0898
109643416	chr12:109643416:T:A	2.25357e-14	0.507418	-1.50965	0.000136573	0.473273	-1.45139	0.000128765	0.457266	-1.47595
109643421	chr12:109643421:TC:T	3.85469e-15	-1.47911	-1.28893	1.61607e-05	-1.7776	-1.33479	1.61026e-05	-1.75974	-1.33795
109643422	chr12:109643422:C:T	1.37424e-14	-3.15636e-10	-1.49684	9.62888e-05	-3.15636e-10	-1.32762	9.08493e-05	-3.15636e-10	-1.36747
109643838	chr12:109643838:C:A	2.24703e-14	-3.15636e-10	-1.00513	0.000119972	-3.15636e-10	-1.10771	0.000119641	-3.15636e-10	-1.09218
109644022	chr12:109644022:A:T	1.36065e-14	-3.15636e-10	-1.50678	8.03173e-05	-3.15636e-10	-1.50899	7.87232e-05	-3.15636e-10	-1.51074
109644079	chr12:109644079:T:C	3.84612e-15	-1.48269	-1.28757	3.81613e-05	-0.754358	-1.49879	3.65752e-05	-0.793801	-1.4835
109644095	chr12:109644095:C:A	4.02827e-15	-1.37511	-1.34888	4.3839e-05	-0.603496	-1.51096	4.1644e-05	-0.644824	-1.50269
109644123	chr12:109644123:A:C	1.42192e-14	-3.15636e-10	-1.46274	8.80271e-05	-3.15636e-10	-1.41733	8.41472e-05	-3.15636e-10	-1.44411
109644146	chr12:109644146:G:A	1.34901e-14	-3.15636e-10	-1.51537	8.00431e-05	-3.15636e-10	-1.51241	7.87751e-05	-3.15636e-10	-1.51008
109644155	chr12:109644155:A:G	4.20898e-15	-1.34189	-1.33822	4.61363e-05	-0.554266	-1.50911	4.38443e-05	-0.596343	-1.49969
109644266	chr12:109644266:A:G	2.1109e-15	-1.85601	-1.5142	2.75203e-05	-1.14747	-1.43258	2.61305e-05	-1.16643	-1.44714
109644310	chr12:109644310:T:C	3.30724e-15	-1.43204	-1.48918	1.28236e-05	-1.82831	-1.51538	1.25326e-05	-1.83311	-1.51523
109644332	chr12:109644332:T:A	1.79751e-15	-2.03794	-1.49298	1.06712e-05	-2.01313	-1.5143	1.04682e-05	-2.01572	-1.51261
109644349	chr12:109644349:G:A	3.38291e-15	-1.41734	-1.48125	1.29419e-05	-1.81972	-1.51478	1.26551e-05	-1.82448	-1.51413
109644352	chr12:109644352:C:T	1.3567e-14	-3.15636e-10	-1.50968	8.21105e-05	-3.15636e-10	-1.48691	7.88382e-05	-3.15636e-10	-1.50928
109644426	chr12:109644426:G:A	3.17631e-15	-1.79837	-1.16323	2.25557e-05	-1.65411	-1.12487	2.25587e-05	-1.65964	-1.10092
109644515	chr12:109644515:T:C	1.24037e-14	-0.0967671	-1.50257	0.000130069	0.47123	-1.49814	0.000121283	0.419208	-1.49776
109645254	chr12:109645254:A:G	3.72245e-15	-1.79226	-1.01069	1.77739e-05	-1.90425	-1.113	1.78954e-05	-1.91631	-1.07582
109645420	chr12:109645420:G:A	9.23648e-15	-0.937309	-0.956857	0.000110529	-0.395833	-0.793865	0.000108108	-0.415481	-0.778061
109645584	chr12:109645584:C:T	5.12163e-15	-1.64953	-0.834327	4.50989e-05	-1.37917	-0.70695	4.60836e-05	-1.37465	-0.671569
109645636	chr12:109645636:G:C	9.69123e-15	-1.01775	-0.828352	1.89605e-05	-1.66837	-1.28425	1.9657e-05	-1.6609	-1.23734
109646025	chr12:109646025:C:A	1.90949e-14	-3.15636e-10	-1.1679	0.000109028	-3.15636e-10	-1.20337	0.000106835	-3.15636e-10	-1.20539
109646244	chr12:109646244:G:C	2.39411e-15	-2.01287	-1.23144	1.2231e-05	-2.0575	-1.3335	1.21422e-05	-2.06067	-1.31932
109646446	chr12:109646446:C:A	3.92648e-15	-1.56418	-1.18541	1.51513e-05	-1.87322	-1.30367	1.55216e-05	-1.85833	-1.27611
109647008	chr12:109647008:T:C	2.07414e-15	-2.06818	-1.3196	1.34355e-05	-2.07368	-1.22339	1.29468e-05	-2.0731	-1.24273
109647126	chr12:109647126:G:C	3.17279e-15	-1.51982	-1.44289	1.57093e-05	-1.79388	-1.34684	1.54465e-05	-1.77467	-1.36462
109647454	chr12:109647454:G:A	2.69228e-15	-1.76023	-1.36671	1.4705e-05	-1.7179	-1.48889	1.45814e-05	-1.71588	-1.48104
109647797	chr12:109647797:A:T	1.14882e-14	-1.67601	-4.9349e-10	5.79392e-05	-1.83558	-4.9349e-10	5.62303e-05	-1.84722	-4.9349e-10
109647819	chr12:109647819:A:G	1.81348e-15	-2.0067	-1.51538	1.19351e-05	-2.07246	-1.34303	1.14653e-05	-2.07248	-1.36486
109647917	chr12:109647917:T:C	1.55731e-14	-3.15636e-10	-1.37178	9.83643e-05	-3.15636e-10	-1.3063	9.21978e-05	-3.15636e-10	-1.35274
109648034	chr12:109648034:T:C	1.71499e-15	-2.07233	-1.50558	1.13707e-05	-1.95942	-1.50451	1.09518e-05	-1.97799	-1.50518
109648309	chr12:109648309:A:G	1.72147e-14	-3.15636e-10	-1.27156	9.55024e-05	-3.15636e-10	-1.33582	9.26488e-05	-3.15636e-10	-1.34786
109648520	chr12:109648520:C:T	3.3749e-15	-1.38617	-1.51479	3.3344e-05	-0.872789	-1.51531	3.34674e-05	-0.851543	-1.51456
109649081	chr12:109649081:G:A	4.37901e-14	0.88696	-1.22488	0.000573958	1.83405	-1.37647	0.00055563	1.81326	-1.36983
109649123	chr12:109649123:C:A	7.68424e-15	-0.756198	-1.32196	6.97046e-05	-0.390153	-1.26056	6.59249e-05	-0.415401	-1.27276
109649201	chr12:109649201:G:A	2.28884e-14	0.426537	-1.41323	0.000207223	0.836212	-1.39739	0.000193537	0.805066	-1.41627
109649211	chr12:109649211:A:G	3.55465e-14	0.577387	-1.12387	0.000916791	2.20339	-1.27748	0.000860943	2.15141	-1.27006
109649233	chr12:109649233:C:T	7.48548e-15	-0.923994	-1.18037	6.99064e-05	-0.480292	-1.16753	6.44916e-05	-0.51192	-1.19822
109649250	chr12:109649250:G:A	3.53846e-15	-2.06108	-0.792554	1.61211e-05	-2.05045	-1.0644	1.56978e-05	-2.05038	-1.07277
109649315	chr12:109649315:A:G	5.04932e-15	-0.985052	-1.51302	5.48511e-05	-0.37967	-1.51068	5.33857e-05	-0.385383	-1.51375
109649647	chr12:109649647:C:A	2.12728e-14	-0.152363	-0.907533	0.000223022	0.736851	-1.22456	0.000222921	0.716787	-1.18665
109649713	chr12:109649713:G:A	7.73328e-15	-2.07179	-4.9349e-10	4.5678e-05	-2.07336	-4.9349e-10	4.48313e-05	-2.07377	-4.9349e-10
109649722	chr12:109649722:C:G	2.93284e-14	-0.223654	-0.515118	0.000289984	0.589769	-0.814917	0.000286082	0.572366	-0.792762
109649870	chr12:109649870:G:C	2.85555e-14	-0.13599	-0.62949	0.000292857	0.690805	-0.906097	0.000288016	0.672408	-0.886067
109649916	chr12:109649916:C:G	1.68199e-14	-3.15636e-10	-1.29476	8.4095e-05	-3.15636e-10	-1.46303	8.4994e-05	-3.15636e-10	-1.43409
109650190	chr12:109650190:G:A	3.14658e-14	-0.0985072	-0.569919	0.000322143	0.735277	-0.855258	0.000317324	0.717183	-0.833936
109650682	chr12:109650682:C:G	4.94227e-15	-2.03671	-0.482789	1.97707e-05	-2.06803	-0.842746	2.09316e-05	-2.07127	-0.764149
109650804	chr12:109650804:G:A	2.97657e-15	-2.05231	-0.974246	1.31637e-05	-2.01701	-1.30051	1.31848e-05	-2.02387	-1.27374
109651032	chr12:109651032:G:A	2.98129e-14	-0.170268	-0.552118	0.000300086	0.649364	-0.840271	0.000295575	0.630891	-0.818645
109651062	chr12:109651062:C:T	1.76369e-15	-2.07327	-1.47664	1.00409e-05	-2.07373	-1.51458	9.85261e-06	-2.07356	-1.51537
109651183	chr12:109651183:G:T	1.65277e-14	-3.15636e-10	-1.31229	8.92081e-05	-3.15636e-10	-1.404	8.97558e-05	-3.15636e-10	-1.37958
109651294	chr12:109651294:C:T	4.02353e-15	-1.21173	-1.51344	3.66916e-05	-0.777634	-1.51479	3.5192e-05	-0.803431	-1.51243
109651430	chr12:109651430:C:T	7.74413e-15	-2.07039	-4.9349e-10	4.80686e-05	-2.02235	-4.9349e-10	4.69413e-05	-2.02778	-4.9349e-10
109651557	chr12:109651557:T:G	1.56865e-14	-3.15636e-10	-1.36453	0.000106502	-3.15636e-10	-1.22681	0.00010025	-3.15636e-10	-1.26901
109651688	chr12:109651688:C:T	6.6637e-15	-2.0499	-0.170757	2.60545e-05	-2.07238	-0.562401	2.80492e-05	-2.07364	-0.469076
109652062	chr12:109652062:G:A	2.77712e-14	-0.191903	-0.601424	0.000280897	0.620557	-0.877545	0.000276431	0.601809	-0.856521
109652086	chr12:109652086:G:T	2.75272e-14	-0.166885	-0.635267	0.000281706	0.652086	-0.906197	0.000277022	0.633133	-0.885712
109652222	chr12:109652222:G:A	4.25111e-15	-1.16897	-1.50118	3.91699e-05	-0.726372	-1.50069	3.72552e-05	-0.752442	-1.50644
109652358	chr12:109652358:G:A	2.9038e-14	-0.138316	-0.610408	0.000297141	0.685152	-0.885922	0.000292325	0.666246	-0.865056
109652517	chr12:109652517:C:T	1.71415e-13	1.02676	-4.9349e-10	0.00147024	1.39821	-4.9349e-10	0.00140636	1.37209	-4.9349e-10
109652786	chr12:109652786:G:A	8.50616e-15	-1.97654	-4.9349e-10	4.66715e-05	-2.05184	-4.9349e-10	4.64275e-05	-2.03878	-4.9349e-10
109652889	chr12:109652889:A:T	2.02087e-14	-3.15636e-10	-1.11121	0.000108631	-3.15636e-10	-1.20702	0.000107227	-3.15636e-10	-1.20173
109653052	chr12:109653052:A:G	2.8169e-14	-0.17255	-0.606557	0.000284583	0.646608	-0.890558	0.000280764	0.627699	-0.86686
109653190	chr12:109653190:C:T	3.31791e-15	-1.41504	-1.50295	2.772e-05	-1.14312	-1.4297	2.62151e-05	-1.1707	-1.43964
109653779	chr12:109653779:A:G	2.70923e-14	0.219789	-1.03787	0.000997455	1.85744	-0.847208	0.000919692	1.77761	-0.830247
109653954	chr12:109653954:AC:A	1.85442e-14	-3.15636e-10	-1.19717	9.84553e-05	-3.15636e-10	-1.30537	9.98975e-05	-3.15636e-10	-1.27253
109654084	chr12:109654084:G:A	1.89695e-14	-3.15636e-10	-1.17449	0.000141037	-3.15636e-10	-0.945952	0.000141254	-3.15636e-10	-0.926116
109654126	chr12:109654126:G:A	4.99773e-15	-1.04859	-1.45975	4.74471e-05	-0.578072	-1.45729	4.48256e-05	-0.605053	-1.46884
109654283	chr12:109654283:G:A	6.84233e-15	-0.94069	-1.25351	5.34369e-05	-0.56922	-1.34725	5.18093e-05	-0.569812	-1.35929
109655011	chr12:109655011:C:T	2.92024e-14	-0.743076	-4.9349e-10	0.000111745	-1.17876	-4.9349e-10	0.000107139	-1.20255	-4.9349e-10
109655281	chr12:109655281:G:T	3.7484e-15	-2.07026	-0.725737	2.31044e-05	-1.89511	-0.859844	2.32812e-05	-1.90496	-0.824072
109656042	chr12:109656042:A:G	4.03427e-15	-1.23461	-1.48789	6.18009e-05	-0.299847	-1.47121	5.85554e-05	-0.347926	-1.45878
109656237	chr12:109656237:C:T	8.62607e-15	-1.96254	-4.9349e-10	4.71152e-05	-2.04238	-4.9349e-10	4.69695e-05	-2.02718	-4.9349e-10
109656238	chr12:109656238:A:G	2.99305e-14	-3.15636e-10	-0.71845	0.000160996	-3.15636e-10	-0.813596	0.000158295	-3.15636e-10	-0.812212
109656408	chr12:109656408:C:T	2.47916e-15	-2.07362	-1.13578	1.91478e-05	-1.90966	-1.03312	1.87923e-05	-1.91933	-1.02389
109656786	chr12:109656786:A:G	2.47893e-15	-2.07367	-1.13583	1.88116e-05	-1.9278	-1.0327	1.84751e-05	-1.93692	-1.02333
109657018	chr12:109657018:C:T	1.86393e-14	-3.15636e-10	-1.19205	0.000104992	-3.15636e-10	-1.24109	0.000101439	-3.15636e-10	-1.25722
109657084	chr12:109657084:G:A	1.44378e-14	-3.15636e-10	-1.44748	8.29663e-05	-3.15636e-10	-1.47654	8.09719e-05	-3.15636e-10	-1.48257
109657336	chr12:109657336:G:A	8.39265e-15	-1.98997	-4.9349e-10	4.95213e-05	-1.99257	-4.9349e-10	4.85791e-05	-1.99348	-4.9349e-10
109658578	chr12:109658578:G:C	3.81181e-14	-0.0461169	-0.430521	0.00126178	1.52428	-0.278972	0.00119379	1.4474	-0.239191
109658741	chr12:109658741:A:G	4.0752e-15	-1.47686	-1.23555	5.75859e-05	-0.682373	-1.15932	5.5187e-05	-0.716159	-1.14979
109658764	chr12:109658764:T:C	4.14984e-15	-1.23586	-1.4584	6.3554e-05	-0.310136	-1.43295	6.04875e-05	-0.358588	-1.41565
109659327	chr12:109659327:G:A	2.70798e-15	-2.06035	-1.06078	1.2257e-05	-2.03146	-1.35742	1.22496e-05	-2.03749	-1.33369
109659403	chr12:109659403:G:A	1.12734e-14	-0.202883	-1.492	0.000273902	1.1943	-1.4765	0.000253413	1.12205	-1.46371
109659612	chr12:109659612:A:G	3.29192e-14	-0.0194133	-0.603859	0.00108184	1.55831	-0.466864	0.00101866	1.48095	-0.431388
109659686	chr12:109659686:A:C	2.90244e-15	-1.76473	-1.28705	3.49049e-05	-1.13081	-1.21154	3.37019e-05	-1.15593	-1.20319
109659972	chr12:109659972:A:G	9.11547e-15	-1.90735	-4.9349e-10	4.84561e-05	-2.01432	-4.9349e-10	4.85799e-05	-1.99347	-4.9349e-10
109660226	chr12:109660226:G:A	3.07166e-14	-3.15636e-10	-0.692524	0.000145616	-3.15636e-10	-0.914002	0.000152355	-3.15636e-10	-0.850465
109660259	chr12:109660259:T:C	1.32885e-14	-0.0654228	-1.465	0.000334955	1.36387	-1.44485	0.000311117	1.29179	-1.42829
109660328	chr12:109660328:T:C	6.44779e-15	-0.744406	-1.50918	6.35634e-05	-0.235408	-1.50753	6.0127e-05	-0.268732	-1.51148
109660675	chr12:109660675:T:TA	2.89552e-15	-1.75412	-1.30004	3.49971e-05	-1.11306	-1.22665	3.37615e-05	-1.13845	-1.21891
109661216	chr12:109661216:C:T	8.42093e-15	-1.98661	-4.9349e-10	4.6464e-05	-2.0563	-4.9349e-10	4.61622e-05	-2.04451	-4.9349e-10
109661225	chr12:109661225:C:A	8.2554e-15	-2.00646	-4.9349e-10	4.61226e-05	-2.06367	-4.9349e-10	4.57118e-05	-2.05432	-4.9349e-10
109662573	chr12:109662573:G:A	2.473e-15	-1.81177	-1.40012	2.57204e-05	-1.30739	-1.3403	2.4259e-05	-1.32642	-1.36147
109662769	chr12:109662769:TTAC:T	4.4453e-14	-0.322896	-4.9349e-10	0.000341965	-0.0602669	-4.9349e-10	0.000330356	-0.0765042	-4.9349e-10
109663101	chr12:109663101:C:T	7.3241e-14	0.176428	-4.9349e-10	0.000636341	0.56076	-4.9349e-10	0.000615785	0.546224	-4.9349e-10
109663144	chr12:109663144:A:G	1.51426e-14	-3.15636e-10	-1.39982	8.51526e-05	-3.15636e-10	-1.45053	8.7086e-05	-3.15636e-10	-1.40978
109663163	chr12:109663163:A:G	1.56067e-14	-3.15636e-10	-1.36962	8.70625e-05	-3.15636e-10	-1.42835	8.94429e-05	-3.15636e-10	-1.38307
109663236	chr12:109663236:G:A	1.65811e-14	-3.15636e-10	-1.30906	9.83679e-05	-3.15636e-10	-1.30626	0.000100062	-3.15636e-10	-1.27088
109663849	chr12:109663849:A:G	1.2791e-14	-0.969772	-0.598812	8.86286e-05	-0.534341	-0.876179	8.92578e-05	-0.50712	-0.878026
109663850	chr12:109663850:T:C	1.51306e-14	-1.40061	-4.9349e-10	9.51706e-05	-1.3393	-4.9349e-10	9.12449e-05	-1.36313	-4.9349e-10
109664448	chr12:109664448:A:G	1.58633e-14	-3.15636e-10	-1.35332	0.000107267	-3.15636e-10	-1.21966	0.000106405	-3.15636e-10	-1.20942
109664722	chr12:109664722:A:G	1.35026e-14	-3.15636e-10	-1.51445	8.02065e-05	-3.15636e-10	-1.51037	7.83688e-05	-3.15636e-10	-1.51525
109664965	chr12:109664965:C:G	2.75641e-15	-1.78478	-1.31861	3.14404e-05	-1.0805	-1.36638	3.00435e-05	-1.10131	-1.37272
109665494	chr12:109665494:C:T	2.45796e-14	-0.342014	-0.573398	0.000195213	0.0326024	-0.653486	0.000181948	0.0182353	-0.691189
109665674	chr12:109665674:G:A	2.813e-14	-3.15636e-10	-0.78049	0.000152075	-3.15636e-10	-0.870601	0.000144803	-3.15636e-10	-0.901302
109665683	chr12:109665683:C:T	3.47624e-14	-3.15636e-10	-0.568791	0.000171254	-3.15636e-10	-0.751827	0.000179743	-3.15636e-10	-0.685146
109665684	chr12:109665684:G:A	1.59506e-14	-3.15636e-10	-1.34783	8.90595e-05	-3.15636e-10	-1.40567	8.78713e-05	-3.15636e-10	-1.4008
109665814	chr12:109665814:G:A	1.37606e-14	-3.15636e-10	-1.49552	8.06626e-05	-3.15636e-10	-1.5047	7.99546e-05	-3.15636e-10	-1.49522
109665896	chr12:109665896:G:A	1.43357e-14	-3.15636e-10	-1.45457	8.1117e-05	-3.15636e-10	-1.49908	8.03321e-05	-3.15636e-10	-1.49051
109666009	chr12:109666009:T:A	1.34554e-14	-1.51794	-4.9349e-10	0.000121514	-1.09495	-4.9349e-10	0.00011693	-1.1151	-4.9349e-10
109666602	chr12:109666602:G:A	4.08952e-15	-2.05387	-0.65503	2.97019e-05	-1.65348	-0.850288	2.83311e-05	-1.66885	-0.863865
109666792	chr12:109666792:C:T	3.80465e-15	-1.37408	-1.40702	4.31648e-05	-0.755885	-1.37406	4.1644e-05	-0.792061	-1.35546
109666837	chr12:109666837:G:A	1.63937e-14	-3.15636e-10	-1.32043	0.000116473	-3.15636e-10	-1.13731	0.000107717	-3.15636e-10	-1.19717
109667028	chr12:109667028:A:G	4.70571e-15	-1.05494	-1.51361	2.88774e-05	-1.0252	-1.50672	2.944e-05	-0.981224	-1.5131
109667227	chr12:109667227:C:T	1.34935e-14	-3.15636e-10	-1.51512	8.10054e-05	-3.15636e-10	-1.50046	7.9779e-05	-3.15636e-10	-1.49741
109667567	chr12:109667567:C:T	1.49968e-14	-1.40949	-4.9349e-10	9.487e-05	-1.34247	-4.9349e-10	9.10324e-05	-1.36546	-4.9349e-10
109667596	chr12:109667596:C:G	5.05e-15	-1.00867	-1.48927	3.13967e-05	-0.978315	-1.46996	3.16946e-05	-0.933288	-1.48724
109667698	chr12:109667698:G:A	3.31134e-14	-3.15636e-10	-0.617389	0.000163211	-3.15636e-10	-0.799929	0.000170776	-3.15636e-10	-0.736322
109668305	chr12:109668305:A:T	1.62444e-14	-3.15636e-10	-1.32958	0.000110288	-3.15636e-10	-1.19188	0.000108342	-3.15636e-10	-1.19139
109668321	chr12:109668321:T:A	8.56013e-15	-1.70395	-0.266267	8.52812e-05	-0.811598	-0.637423	8.37656e-05	-0.854142	-0.594511
109668338	chr12:109668338:G:A	1.99119e-14	-3.15636e-10	-1.12601	0.000150153	-3.15636e-10	-0.883322	0.000150507	-3.15636e-10	-0.862664
109668362	chr12:109668362:A:G	4.65864e-15	-1.19714	-1.38147	2.75348e-05	-1.15184	-1.42768	2.86575e-05	-1.11171	-1.40955
109668624	chr12:109668624:G:A	1.4202e-14	-1.46395	-4.9349e-10	6.44733e-05	-1.72872	-4.9349e-10	6.18427e-05	-1.75208	-4.9349e-10
109668705	chr12:109668705:CA:C	4.09231e-15	-1.23542	-1.4728	2.47109e-05	-1.19231	-1.49542	2.54449e-05	-1.15308	-1.48708
109668815	chr12:109668815:G:C	2.81489e-14	-3.15636e-10	-0.779818	0.00015217	-3.15636e-10	-0.869977	0.000144897	-3.15636e-10	-0.900655
109669010	chr12:109669010:A:C	2.20051e-14	-3.15636e-10	-1.02605	0.000113329	-3.15636e-10	-1.16468	0.00011616	-3.15636e-10	-1.1217
109669534	chr12:109669534:G:A	1.06868e-13	0.554264	-4.9349e-10	0.00093703	0.94774	-4.9349e-10	0.000906043	0.932412	-4.9349e-10
109669669	chr12:109669669:G:A	1.38211e-14	-3.15636e-10	-1.49113	8.34768e-05	-3.15636e-10	-1.47041	8.27349e-05	-3.15636e-10	-1.46103
109669683	chr12:109669683:G:A	1.05348e-13	0.539941	-4.9349e-10	0.000920662	0.930118	-4.9349e-10	0.000890365	0.914956	-4.9349e-10
109669792	chr12:109669792:C:T	1.43054e-14	-3.15636e-10	-1.45669	8.92638e-05	-3.15636e-10	-1.40338	8.47854e-05	-3.15636e-10	-1.43655
109669963	chr12:109669963:A:C	1.40445e-14	-1.6199	0.144802	0.000123893	-0.57051	-0.505047	0.000127996	-0.58503	-0.439643
109669985	chr12:109669985:G:A	1.51509e-14	-3.15636e-10	-1.39927	8.42538e-05	-3.15636e-10	-1.46114	8.40495e-05	-3.15636e-10	-1.44527
109670073	chr12:109670073:T:C	1.0864e-13	0.570709	-4.9349e-10	0.000950444	0.961954	-4.9349e-10	0.000919031	0.946645	-4.9349e-10
109670181	chr12:109670181:G:A	1.96928e-14	-3.15636e-10	-1.13707	0.000141333	-3.15636e-10	-0.943855	0.000140275	-3.15636e-10	-0.933067
109670202	chr12:109670202:A:C	2.64114e-14	-3.15636e-10	-0.843532	0.000143556	-3.15636e-10	-0.92825	0.000136926	-3.15636e-10	-0.957234
109670229	chr12:109670229:C:T	1.42048e-14	-3.15636e-10	-1.46375	8.84045e-05	-3.15636e-10	-1.41305	8.40908e-05	-3.15636e-10	-1.44478
109670258	chr12:109670258:C:T	1.22862e-14	-1.6379	0.0290546	0.000127407	-0.62422	-0.423367	0.000127708	-0.638326	-0.388603
109670452	chr12:109670452:T:C	6.29116e-15	-0.848409	-1.42977	5.09237e-05	-0.496643	-1.468	5.1403e-05	-0.462748	-1.47423
109670661	chr12:109670661:T:C	1.56773e-14	-3.15636e-10	-1.36511	0.000105526	-3.15636e-10	-1.23602	0.000101733	-3.15636e-10	-1.25433
109670674	chr12:109670674:C:T	1.03127e-14	-1.68412	-0.0998303	0.000108045	-0.723331	-0.489092	0.000109043	-0.737399	-0.447538
109671060	chr12:109671060:C:T	1.50455e-14	-3.15636e-10	-1.40625	8.39255e-05	-3.15636e-10	-1.46505	8.36782e-05	-3.15636e-10	-1.4497
109671071	chr12:109671071:G:A	1.47403e-14	-3.15636e-10	-1.42674	8.27567e-05	-3.15636e-10	-1.47907	8.23406e-05	-3.15636e-10	-1.46581
109671186	chr12:109671186:G:A	5.33375e-15	-1.01667	-1.4266	3.21778e-05	-0.961393	-1.46231	3.3343e-05	-0.920299	-1.44953
109671522	chr12:109671522:A:C	1.97512e-14	-3.15636e-10	-1.13412	0.000141922	-3.15636e-10	-0.939701	0.000140847	-3.15636e-10	-0.929004
109671577	chr12:109671577:C:G	7.92646e-15	-2.06912	0.0219984	4.89771e-05	-2.07349	0.069863	4.75859e-05	-2.07353	0.0593888
109671677	chr12:109671677:G:A	2.84406e-14	-3.15636e-10	-0.769511	0.00014265	-3.15636e-10	-0.934579	0.000148173	-3.15636e-10	-0.878295
109671703	chr12:109671703:T:C	2.56052e-14	-3.15636e-10	-0.87453	0.000139482	-3.15636e-10	-0.957039	0.00013311	-3.15636e-10	-0.9855
109671860	chr12:109671860:G:A	6.45136e-14	-3.15636e-10	0.0495491	0.000266902	-3.15636e-10	-0.308095	0.000275444	-3.15636e-10	-0.258291
109672100	chr12:109672100:G:A	2.69597e-14	-3.15636e-10	-0.822982	0.000146044	-3.15636e-10	-0.911065	0.000139208	-3.15636e-10	-0.940704
109672234	chr12:109672234:C:T	1.63639e-14	-3.15636e-10	-1.32225	0.000111224	-3.15636e-10	-1.18343	0.000107071	-3.15636e-10	-1.20318
109672399	chr12:109672399:G:A	1.8066e-14	-3.15636e-10	-1.22329	9.93731e-05	-3.15636e-10	-1.29609	9.79256e-05	-3.15636e-10	-1.29247
109672679	chr12:109672679:C:G	1.35269e-14	-3.15636e-10	-1.51265	7.99659e-05	-3.15636e-10	-1.51337	7.83695e-05	-3.15636e-10	-1.51524
109672733	chr12:109672733:T:C	1.42163e-14	-3.15636e-10	-1.46294	8.08211e-05	-3.15636e-10	-1.50274	7.99656e-05	-3.15636e-10	-1.49508
109672737	chr12:109672737:G:A	2.77149e-15	-2.05377	-1.04417	1.43668e-05	-2.04521	-1.18485	1.46506e-05	-2.04783	-1.14437
109672758	chr12:109672758:G:A	4.80466e-15	-1.77928	-0.768463	1.78432e-05	-1.86362	-1.14973	1.75215e-05	-1.88317	-1.13008
109673104	chr12:109673104:C:T	7.30942e-14	0.174422	-4.9349e-10	0.000628089	0.547707	-4.9349e-10	0.000608078	0.533629	-4.9349e-10
109673199	chr12:109673199:A:AAC	2.15588e-14	-1.04654	-4.9349e-10	8.19078e-05	-1.48938	-4.9349e-10	8.20776e-05	-1.46901	-4.9349e-10
109673409	chr12:109673409:T:C	7.07778e-15	-1.28935	-0.871013	0.000113218	-0.0261442	-1.13952	0.000110352	-0.0472755	-1.12572
109673469	chr12:109673469:G:A	7.72116e-15	-2.07336	-4.9349e-10	4.5714e-05	-2.07257	-4.9349e-10	4.4833e-05	-2.07373	-4.9349e-10
109673554	chr12:109673554:T:G	2.82894e-14	-3.15636e-10	-0.77484	0.000153288	-3.15636e-10	-0.862657	0.000145891	-3.15636e-10	-0.893817
109673657	chr12:109673657:T:C	4.33588e-15	-1.28123	-1.36918	8.37041e-05	0.0463397	-1.51403	8.03454e-05	0.0221883	-1.51253
109673762	chr12:109673762:A:G	9.52451e-15	-1.86346	-4.9349e-10	5.83419e-05	-1.82865	-4.9349e-10	5.7687e-05	-1.82164	-4.9349e-10
109674090	chr12:109674090:G:A	1.35555e-14	-3.15636e-10	-1.51054	7.98901e-05	-3.15636e-10	-1.51432	7.83958e-05	-3.15636e-10	-1.51491
109674863	chr12:109674863:C:T	7.79997e-15	-2.06321	-4.9349e-10	5.39823e-05	-1.90632	-4.9349e-10	5.25028e-05	-1.91581	-4.9349e-10
109675056	chr12:109675056:A:G	2.56293e-14	-3.15636e-10	-0.873591	0.00013961	-3.15636e-10	-0.956119	0.000133229	-3.15636e-10	-0.984606
109675127	chr12:109675127:G:A	4.14423e-15	-1.18045	-1.51516	3.67615e-05	-0.775154	-1.51537	3.5882e-05	-0.781141	-1.5153
109675694	chr12:109675694:A:T	1.35658e-14	-3.15636e-10	-1.50978	8.1983e-05	-3.15636e-10	-1.48846	7.93191e-05	-3.15636e-10	-1.5032
109675892	chr12:109675892:A:G	2.76378e-14	-3.15636e-10	-0.798141	0.000149438	-3.15636e-10	-0.888094	0.000142304	-3.15636e-10	-0.91871
109676325	chr12:109676325:G:A	2.73461e-14	-3.15636e-10	-0.808753	0.000147938	-3.15636e-10	-0.898178	0.000140909	-3.15636e-10	-0.928559
109677481	chr12:109677481:A:G	7.41333e-15	-1.06882	-1.04522	3.51094e-05	-1.13625	-1.20026	3.64372e-05	-1.11287	-1.16821
109677510	chr12:109677510:G:A	1.36901e-14	-3.15636e-10	-1.50065	7.98295e-05	-3.15636e-10	-1.51508	7.84784e-05	-3.15636e-10	-1.51385
109677540	chr12:109677540:G:A	3.45008e-14	-3.15636e-10	-0.576344	0.000197992	-3.15636e-10	-0.606746	0.000199812	-3.15636e-10	-0.579301
109677870	chr12:109677870:G:A	4.30947e-14	-3.15636e-10	-0.353927	0.000307132	-3.15636e-10	-0.167696	0.000310731	-3.15636e-10	-0.137746
109677898	chr12:109677898:C:T	5.91135e-15	-0.891594	-1.44886	2.5685e-05	-1.1494	-1.49967	2.62587e-05	-1.10891	-1.49977
109677934	chr12:109677934:G:A	1.88482e-15	-1.96811	-1.51538	1.36095e-05	-1.76925	-1.51496	1.32985e-05	-1.77438	-1.51464
109677995	chr12:109677995:G:A	2.77929e-14	-0.792548	-4.9349e-10	0.000120438	-1.10384	-4.9349e-10	0.000115272	-1.12938	-4.9349e-10
109678454	chr12:109678454:G:C	5.33073e-15	-0.928847	-1.51499	1.95331e-05	-1.43111	-1.49176	1.93015e-05	-1.41239	-1.5041
109678705	chr12:109678705:A:C	3.77314e-15	-1.27853	-1.51089	1.35244e-05	-1.7754	-1.51508	1.34332e-05	-1.76593	-1.51302
109678880	chr12:109678880:T:C	1.0855e-13	-3.15636e-10	0.569884	0.000594414	-3.15636e-10	0.492602	0.0005695	-3.15636e-10	0.468084
109679005	chr12:109679005:T:C	8.06831e-15	-1.52236	-0.507026	3.81744e-05	-1.925	-0.327812	4.20782e-05	-1.90399	-0.233159
109679067	chr12:109679067:A:G	1.41705e-14	-3.15636e-10	-1.46617	8.08132e-05	-3.15636e-10	-1.50283	8.01437e-05	-3.15636e-10	-1.49285
109679220	chr12:109679220:T:C	5.1647e-15	-1.02062	-1.45486	1.83649e-05	-1.61732	-1.36722	1.99295e-05	-1.60298	-1.28149
109679529	chr12:109679529:T:C	1.56009e-14	-3.15636e-10	-1.37	8.66239e-05	-3.15636e-10	-1.4334	8.34882e-05	-3.15636e-10	-1.45197
109680232	chr12:109680232:G:A	1.349e-14	-3.15636e-10	-1.51538	8.10118e-05	-3.15636e-10	-1.50038	7.97599e-05	-3.15636e-10	-1.49765
109680358	chr12:109680358:C:T	1.36011e-14	-3.15636e-10	-1.50718	7.9987e-05	-3.15636e-10	-1.51311	7.85361e-05	-3.15636e-10	-1.51312
109681098	chr12:109681098:G:A	7.99042e-15	-2.03908	-4.9349e-10	5.05461e-05	-1.97209	-4.9349e-10	4.82688e-05	-1.99989	-4.9349e-10
109681190	chr12:109681190:T:C	2.91412e-15	-1.5487	-1.49906	2.03589e-05	-1.42417	-1.45729	2.1093e-05	-1.38427	-1.44346
109681622	chr12:109681622:G:A	2.14806e-15	-1.95376	-1.39901	1.13434e-05	-2.02134	-1.44499	1.1343e-05	-2.01337	-1.4347
109681716	chr12:109681716:G:T	8.06901e-15	-2.0293	-4.9349e-10	5.02918e-05	-1.97713	-4.9349e-10	4.92947e-05	-1.97886	-4.9349e-10
109681804	chr12:109681804:C:T	2.29646e-15	-2.07211	-1.21385	1.22195e-05	-2.07361	-1.31833	1.1449e-05	-2.07309	-1.36568
109681889	chr12:109681889:A:C	6.83308e-15	-0.726453	-1.4691	5.34223e-05	-0.539092	-1.37765	5.41055e-05	-0.558104	-1.32764
109682238	chr12:109682238:G:C	2.18323e-15	-1.9975	-1.33902	1.15488e-05	-2.05046	-1.39794	1.15508e-05	-2.04541	-1.38451
109682417	chr12:109682417:T:A	1.34946e-14	-3.15636e-10	-1.51503	8.13359e-05	-3.15636e-10	-1.49639	8.01063e-05	-3.15636e-10	-1.49332
109682713	chr12:109682713:G:A	2.27292e-15	-1.94264	-1.35363	1.18312e-05	-2.01548	-1.40876	1.1866e-05	-2.00718	-1.39581
109683455	chr12:109683455:T:C	1.65595e-14	-3.15636e-10	-1.31037	9.83409e-05	-3.15636e-10	-1.30654	9.53911e-05	-3.15636e-10	-1.31869
109683458	chr12:109683458:C:A	1.76853e-14	-3.15636e-10	-1.24459	0.000103367	-3.15636e-10	-1.25669	9.99887e-05	-3.15636e-10	-1.27162
109683678	chr12:109683678:G:T	5.76918e-15	-1.63773	-0.727065	3.11975e-05	-1.90747	-0.547163	3.12725e-05	-1.89551	-0.538422
109684521	chr12:109684521:A:G	7.74822e-15	-2.06986	-4.9349e-10	4.5922e-05	-2.06803	-4.9349e-10	4.48652e-05	-2.07301	-4.9349e-10
109684655	chr12:109684655:A:G	6.54187e-15	-1.38427	-0.854832	3.07322e-05	-1.40356	-1.06611	2.81867e-05	-1.39343	-1.1444
109684852	chr12:109684852:C:T	6.90128e-15	-0.697877	-1.48774	4.31011e-05	-0.620677	-1.51075	4.14684e-05	-0.636669	-1.51507
109685316	chr12:109685316:T:C	1.41521e-14	-3.15636e-10	-1.46746	8.46349e-05	-3.15636e-10	-1.45663	8.43157e-05	-3.15636e-10	-1.44211
109685513	chr12:109685513:G:A	2.48561e-14	-3.15636e-10	-0.904223	0.000154992	-3.15636e-10	-0.851601	0.00015971	-3.15636e-10	-0.803314
109685530	chr12:109685530:G:A	4.70352e-14	-3.15636e-10	-0.26643	0.000324676	-3.15636e-10	-0.112148	0.000344258	-3.15636e-10	-0.0352828
109686315	chr12:109686315:AACTTT:A	5.4937e-15	-0.933907	-1.47982	1.64778e-05	-1.61097	-1.48199	1.60854e-05	-1.59674	-1.50203
109686331	chr12:109686331:A:G	2.63191e-15	-2.05933	-1.09029	1.54371e-05	-2.07112	-1.08709	1.48656e-05	-2.0696	-1.10803
109686650	chr12:109686650:C:T	1.36577e-14	-3.15636e-10	-1.50302	7.9881e-05	-3.15636e-10	-1.51444	7.84925e-05	-3.15636e-10	-1.51367
109686663	chr12:109686663:C:T	9.28356e-15	-1.88908	-4.9349e-10	5.25408e-05	-1.93338	-4.9349e-10	5.14315e-05	-1.93642	-4.9349e-10
109686665	chr12:109686665:G:A	3.07162e-15	-1.82167	-1.17345	2.85809e-05	-1.64165	-0.900589	3.08743e-05	-1.60811	-0.838638
109687731	chr12:109687731:C:T	1.74265e-14	-3.15636e-10	-1.25933	0.000102695	-3.15636e-10	-1.26321	9.9135e-05	-3.15636e-10	-1.28019
109687998	chr12:109687998:C:T	1.80994e-14	-3.15636e-10	-1.22145	0.0001068	-3.15636e-10	-1.22402	0.000102966	-3.15636e-10	-1.24228
109688669	chr12:109688669:C:A	2.80941e-14	-3.15636e-10	-0.781769	0.000185885	-3.15636e-10	-0.669845	0.00020834	-3.15636e-10	-0.537502
109688895	chr12:109688895:T:C	3.99494e-15	-1.22668	-1.50561	1.50843e-05	-1.66691	-1.51441	1.48114e-05	-1.66859	-1.51269
109689306	chr12:109689306:G:GT	2.24769e-15	-2.06345	-1.24398	1.34366e-05	-2.07266	-1.22433	1.27501e-05	-2.07364	-1.2575
109689567	chr12:109689567:T:C	3.24504e-15	-1.48596	-1.45425	1.47231e-05	-1.82632	-1.37924	1.45673e-05	-1.82838	-1.36951
109689609	chr12:109689609:G:A	1.79346e-15	-2.02303	-1.51015	1.03007e-05	-2.05168	-1.51109	1.00092e-05	-2.05876	-1.51442
109689675	chr12:109689675:T:C	1.65117e-14	-3.15636e-10	-1.31326	9.19403e-05	-3.15636e-10	-1.37384	9.07761e-05	-3.15636e-10	-1.36828
109690294	chr12:109690294:C:T	1.78792e-15	-2.06045	-1.47582	1.08263e-05	-2.07183	-1.44117	1.05799e-05	-2.07324	-1.44448
109690430	chr12:109690430:A:G	2.46049e-14	-1.51083	0.596451	9.22613e-05	-1.9582	0.587853	0.000109161	-1.9369	0.753045
109690462	chr12:109690462:A:G	1.34925e-14	-3.15636e-10	-1.51519	8.01691e-05	-3.15636e-10	-1.51084	7.86172e-05	-3.15636e-10	-1.51208
109690633	chr12:109690633:G:A	1.74135e-14	-3.15636e-10	-1.26008	9.6134e-05	-3.15636e-10	-1.32923	9.49669e-05	-3.15636e-10	-1.32315
109690850	chr12:109690850:G:C	1.5525e-14	-3.15636e-10	-1.37487	9.22318e-05	-3.15636e-10	-1.37067	8.94898e-05	-3.15636e-10	-1.38255
109691147	chr12:109691147:C:T	1.71776e-15	-2.07127	-1.50503	1.01827e-05	-2.07339	-1.50089	9.96618e-06	-2.07212	-1.50536
109691222	chr12:109691222:T:C	1.79402e-15	-2.07339	-1.45948	1.12614e-05	-2.05797	-1.41563	1.10377e-05	-2.0523	-1.42306
109691374	chr12:109691374:A:G	3.16636e-15	-1.67104	-1.2937	1.70886e-05	-1.74235	-1.31422	1.61334e-05	-1.7649	-1.33088
109691610	chr12:109691610:C:T	6.2799e-14	0.0226114	-4.9349e-10	0.000234624	-0.436989	-4.9349e-10	0.000222578	-0.471398	-4.9349e-10
109691964	chr12:109691964:A:G	1.59674e-14	-1.34678	-4.9349e-10	5.55228e-05	-1.87818	-4.9349e-10	5.46556e-05	-1.87562	-4.9349e-10
109692564	chr12:109692564:T:G	1.69914e-14	-3.15636e-10	-1.28462	9.41631e-05	-3.15636e-10	-1.34995	9.29916e-05	-3.15636e-10	-1.34417
109692570	chr12:109692570:A:G	2.05339e-15	-1.98608	-1.41175	1.09498e-05	-2.04218	-1.45948	1.09054e-05	-2.03602	-1.4514
109693142	chr12:109693142:T:C	1.7141e-15	-2.07377	-1.50466	1.04023e-05	-2.06859	-1.48436	1.02137e-05	-2.06515	-1.48779
109693986	chr12:109693986:T:C	1.39342e-14	-3.15636e-10	-1.48298	8.02068e-05	-3.15636e-10	-1.51037	7.85622e-05	-3.15636e-10	-1.51278
109694987	chr12:109694987:G:C	4.43765e-15	-1.12786	-1.49934	3.99448e-05	-0.714511	-1.49297	4.14134e-05	-0.650388	-1.50268
109695122	chr12:109695122:T:A	3.36157e-15	-1.74923	-1.15569	4.11212e-05	-1.38507	-0.793382	4.43875e-05	-1.34666	-0.737059
109696343	chr12:109696343:G:A	1.35859e-13	-3.15636e-10	0.794292	0.000668539	-3.15636e-10	0.61012	0.000682713	-3.15636e-10	0.6494
109696904	chr12:109696904:G:C	4.98995e-14	-1.50283	1.29551	0.000188854	-1.92776	1.27376	0.000221777	-1.90784	1.43284
109697012	chr12:109697012:G:A	7.72884e-15	-2.07237	-4.9349e-10	4.7106e-05	-2.04258	-4.9349e-10	4.64203e-05	-2.03894	-4.9349e-10
109698139	chr12:109698139:C:T	1.65681e-14	-3.15636e-10	-1.30985	9.83994e-05	-3.15636e-10	-1.30594	9.52548e-05	-3.15636e-10	-1.32012
109698299	chr12:109698299:T:C	1.86159e-15	-2.03787	-1.45802	1.04761e-05	-2.04315	-1.50273	1.04311e-05	-2.02641	-1.50548
109698358	chr12:109698358:G:A	2.29191e-15	-1.98152	-1.30642	1.22793e-05	-2.00804	-1.37902	1.24084e-05	-1.98503	-1.37327
109698469	chr12:109698469:C:G	3.78076e-15	-1.80378	-0.983619	1.6148e-05	-1.9423	-1.17088	1.53503e-05	-1.93468	-1.21086
109699181	chr12:109699181:G:A	1.16519e-14	-1.66186	-4.9349e-10	7.52579e-05	-1.57405	-4.9349e-10	7.3264e-05	-1.58261	-4.9349e-10
109699237	chr12:109699237:G:A	2.58191e-15	-1.95868	-1.21011	1.35718e-05	-1.98799	-1.299	1.37782e-05	-1.96195	-1.29164
109699359	chr12:109699359:C:T	2.44012e-15	-1.92967	-1.29561	1.28983e-05	-1.96748	-1.37039	1.31271e-05	-1.93763	-1.36436
109699400	chr12:109699400:A:T	2.41676e-15	-1.90822	-1.32668	1.41279e-05	-1.96393	-1.28289	1.43453e-05	-1.95582	-1.25743
109699552	chr12:109699552:CT:C	3.67494e-15	-1.48669	-1.3291	1.7783e-05	-1.80445	-1.21228	1.76942e-05	-1.80635	-1.19709
109699624	chr12:109699624:C:A	3.11113e-15	-2.05983	-0.922506	1.44132e-05	-2.07324	-1.15359	1.33635e-05	-2.0735	-1.21065
109699686	chr12:109699686:C:G	3.15741e-15	-1.64554	-1.32204	1.55245e-05	-1.79868	-1.35387	1.59547e-05	-1.74922	-1.3577
109699715	chr12:109699715:G:A	1.89639e-15	-1.99345	-1.48393	1.07936e-05	-2.00355	-1.51247	1.0848e-05	-1.97941	-1.51329
109699719	chr12:109699719:G:T	1.82319e-15	-2.02247	-1.49427	1.04416e-05	-2.03428	-1.5149	1.04408e-05	-2.01576	-1.51519
109699771	chr12:109699771:C:T	1.89892e-15	-1.99858	-1.47746	1.07574e-05	-2.00912	-1.51027	1.07994e-05	-1.98582	-1.51136
109699789	chr12:109699789:A:C	1.91618e-15	-1.98423	-1.48277	1.08834e-05	-1.99565	-1.51209	1.09517e-05	-1.97022	-1.51296
109699923	chr12:109699923:C:T	3.70513e-15	-1.47958	-1.32803	1.98422e-05	-1.53083	-1.37633	2.03747e-05	-1.5018	-1.36058
109700385	chr12:109700385:C:T	1.91014e-15	-1.98519	-1.48496	1.08661e-05	-1.99662	-1.5127	1.09333e-05	-1.97137	-1.5135
109700468	chr12:109700468:G:A	3.68893e-15	-1.53658	-1.27541	1.82544e-05	-1.8028	-1.18777	1.89133e-05	-1.80606	-1.13075
109700557	chr12:109700557:A:C	1.93302e-15	-1.96273	-1.49552	1.10753e-05	-1.97521	-1.51505	1.11835e-05	-1.94695	-1.51529
109700766	chr12:109700766:G:A	1.35074e-14	-3.15636e-10	-1.51409	8.04576e-05	-3.15636e-10	-1.50724	7.91319e-05	-3.15636e-10	-1.50556
109700827	chr12:109700827:C:T	1.90482e-15	-1.99035	-1.48259	1.08223e-05	-2.00139	-1.51198	1.08797e-05	-1.97689	-1.51288
109700831	chr12:109700831:GT:G	1.90334e-15	-1.99072	-1.48299	1.08171e-05	-2.00174	-1.51211	1.08741e-05	-1.9773	-1.513
109700963	chr12:109700963:T:C	2.32707e-15	-2.06701	-1.20571	1.12229e-05	-2.05605	-1.42097	1.08409e-05	-2.0439	-1.44945
109701295	chr12:109701295:T:C	1.95756e-15	-1.96214	-1.48348	1.1103e-05	-1.97555	-1.5122	1.12048e-05	-1.94725	-1.51308
109701303	chr12:109701303:G:A	1.95906e-15	-1.96893	-1.47593	1.10509e-05	-1.98289	-1.50957	1.11372e-05	-1.95563	-1.51075
109701648	chr12:109701648:A:G	1.87988e-15	-1.98099	-1.50513	1.08748e-05	-1.99349	-1.51503	1.09599e-05	-1.96779	-1.51464
109701701	chr12:109701701:G:A	1.89122e-15	-1.9718	-1.5083	1.09774e-05	-1.98504	-1.5141	1.108e-05	-1.9581	-1.51343
109701771	chr12:109701771:G:T	1.87554e-15	-1.97609	-1.51234	1.09754e-05	-1.98829	-1.51102	1.10785e-05	-1.96187	-1.5098
109701883	chr12:109701883:A:G	1.82671e-15	-1.99962	-1.51519	1.08851e-05	-2.01076	-1.49683	1.09651e-05	-1.98765	-1.49431
109701884	chr12:109701884:T:C	2.14391e-14	-3.15636e-10	-1.05211	0.000114268	-3.15636e-10	-1.15643	0.000168339	-3.15636e-10	-0.750693
109701887	chr12:109701887:C:T	1.37158e-14	-3.15636e-10	-1.49878	7.98292e-05	-3.15636e-10	-1.51509	7.84223e-05	-3.15636e-10	-1.51457
109702208	chr12:109702208:C:T	1.80476e-15	-2.01238	-1.51451	1.08063e-05	-2.02248	-1.49236	1.08641e-05	-2.00164	-1.48957
109702295	chr12:109702295:T:G	1.86113e-15	-1.98192	-1.51422	1.11449e-05	-1.99311	-1.49088	1.12602e-05	-1.96742	-1.48798
109702385	chr12:109702385:G:A	1.93456e-15	-1.9835	-1.47395	1.09348e-05	-1.99272	-1.51031	1.09988e-05	-1.96707	-1.51182
109702584	chr12:109702584:T:C	1.8909e-15	-1.9671	-1.51318	1.13321e-05	-1.98023	-1.48711	1.14708e-05	-1.95287	-1.48401
109702622	chr12:109702622:C:T	3.04527e-15	-1.6002	-1.40354	1.50441e-05	-1.75088	-1.43311	1.5751e-05	-1.69807	-1.4217
109702704	chr12:109702704:G:C	1.64414e-14	-3.15636e-10	-1.31752	9.76936e-05	-3.15636e-10	-1.31314	9.45882e-05	-3.15636e-10	-1.32714
109702871	chr12:109702871:T:C	1.87941e-15	-1.97258	-1.51379	1.12507e-05	-1.98537	-1.48917	1.1379e-05	-1.95873	-1.48617
109702967	chr12:109702967:A:C	5.95144e-15	-1.10048	-1.23321	2.80767e-05	-1.47883	-1.0812	3.19804e-05	-1.42197	-0.989582
109703090	chr12:109703090:T:C	1.87964e-15	-1.97146	-1.51479	1.12067e-05	-1.9844	-1.49406	1.13329e-05	-1.95762	-1.49135
109703178	chr12:109703178:C:T	2.98896e-15	-2.05599	-0.966407	1.39117e-05	-2.07351	-1.18874	1.29403e-05	-2.07369	-1.24264
109703221	chr12:109703221:G:T	1.848e-15	-1.99007	-1.51316	1.10999e-05	-2.00127	-1.48677	1.12018e-05	-1.97697	-1.48363
109703620	chr12:109703620:C:T	1.99685e-15	-1.91038	-1.51538	1.17698e-05	-1.92919	-1.50025	1.19835e-05	-1.89514	-1.498
109703708	chr12:109703708:C:T	1.8913e-15	-1.96627	-1.51379	1.13158e-05	-1.97959	-1.48919	1.14533e-05	-1.9522	-1.48619
109703910	chr12:109703910:C:T	1.88864e-15	-1.96747	-1.514	1.12939e-05	-1.98063	-1.49007	1.14296e-05	-1.95334	-1.48713
109704209	chr12:109704209:G:A	1.36813e-14	-3.15636e-10	-1.5013	7.98094e-05	-3.15636e-10	-1.51533	7.84765e-05	-3.15636e-10	-1.51388
109704325	chr12:109704325:G:A	1.87778e-15	-1.97306	-1.51418	1.12272e-05	-1.98579	-1.49085	1.13533e-05	-1.95922	-1.48795
109704398	chr12:109704398:T:A	1.8366e-15	-2.00837	-1.50104	1.12549e-05	-2.01636	-1.45781	1.13404e-05	-1.99429	-1.45401
109704406	chr12:109704406:T:A	1.3635e-14	-3.15636e-10	-1.50469	7.98087e-05	-3.15636e-10	-1.51534	7.85849e-05	-3.15636e-10	-1.5125
109704636	chr12:109704636:T:C	1.41407e-14	-3.15636e-10	-1.46827	8.08672e-05	-3.15636e-10	-1.50217	7.92361e-05	-3.15636e-10	-1.50424
109705200	chr12:109705200:C:T	1.3692e-14	-3.15636e-10	-1.50051	7.98148e-05	-3.15636e-10	-1.51527	7.84546e-05	-3.15636e-10	-1.51416
109705252	chr12:109705252:G:A	4.30015e-15	-1.62687	-1.03181	2.2633e-05	-1.8608	-0.914771	2.39381e-05	-1.86372	-0.837479
109706829	chr12:109706829:G:A	1.6583e-14	-3.15636e-10	-1.30895	9.84657e-05	-3.15636e-10	-1.30527	9.53566e-05	-3.15636e-10	-1.31905
109707060	chr12:109707060:A:G	2.17783e-14	-3.15636e-10	-1.03641	0.000115779	-3.15636e-10	-1.14329	0.000114291	-3.15636e-10	-1.13792
109707127	chr12:109707127:C:T	1.93319e-15	-1.97631	-1.48185	1.19244e-05	-1.99199	-1.42439	1.21277e-05	-1.9661	-1.41508
109707455	chr12:109707455:G:A	1.35465e-14	-3.15636e-10	-1.5112	8.01269e-05	-3.15636e-10	-1.51136	7.87687e-05	-3.15636e-10	-1.51016
109707970	chr12:109707970:C:T	2.32005e-14	-3.15636e-10	-0.973153	0.000153072	-3.15636e-10	-0.864069	0.000159714	-3.15636e-10	-0.803293
109708012	chr12:109708012:C:G	1.78724e-15	-2.07284	-1.46382	1.22712e-05	-1.99785	-1.38987	1.20541e-05	-1.99722	-1.39005
109708037	chr12:109708037:G:A	3.27797e-15	-1.43406	-1.49604	1.81657e-05	-1.4856	-1.50984	1.84311e-05	-1.4561	-1.50654
109708571	chr12:109708571:A:G	2.10561e-14	-3.15636e-10	-1.07014	0.000112458	-3.15636e-10	-1.17239	0.000111006	-3.15636e-10	-1.16709
109708707	chr12:109708707:C:T	2.25679e-14	-3.15636e-10	-1.0008	0.000148343	-3.15636e-10	-0.895445	0.000154559	-3.15636e-10	-0.836096
109708752	chr12:109708752:G:A	1.36902e-14	-3.15636e-10	-1.50065	7.9811e-05	-3.15636e-10	-1.51531	7.84592e-05	-3.15636e-10	-1.5141
109708978	chr12:109708978:G:A	2.71765e-13	1.48761	-4.9349e-10	0.00251929	1.93676	-4.9349e-10	0.00254502	1.96522	-4.9349e-10
109709068	chr12:109709068:G:A	1.18038e-14	-1.6489	-4.9349e-10	9.97614e-05	-1.29219	-4.9349e-10	9.61043e-05	-1.31124	-4.9349e-10
109709362	chr12:109709362:T:C	1.41687e-14	-3.15636e-10	-1.46629	8.07154e-05	-3.15636e-10	-1.50405	7.8647e-05	-3.15636e-10	-1.51171
109710008	chr12:109710008:G:C	2.85512e-13	2.86734	-1.33038	0.00318196	3.38426	-1.21398	0.00336267	3.416	-1.17219
109711289	chr12:109711289:G:T	1.3528e-14	-3.15636e-10	-1.51256	8.2555e-05	-3.15636e-10	-1.48151	8.09433e-05	-3.15636e-10	-1.48293
109711405	chr12:109711405:A:T	7.72628e-15	-2.0727	-4.9349e-10	4.59653e-05	-2.06709	-4.9349e-10	4.50853e-05	-2.06812	-4.9349e-10
109711460	chr12:109711460:C:G	1.35434e-14	-3.15636e-10	-1.51143	8.01756e-05	-3.15636e-10	-1.51076	7.88186e-05	-3.15636e-10	-1.50953
109711844	chr12:109711844:T:C	1.50239e-14	-3.15636e-10	-1.40769	8.36899e-05	-3.15636e-10	-1.46786	8.23202e-05	-3.15636e-10	-1.46606
109711905	chr12:109711905:C:A	3.40577e-13	3.07076	-1.35745	0.00381832	3.60306	-1.25047	0.00402794	3.63485	-1.21051
109712491	chr12:109712491:T:C	1.36865e-13	-3.15636e-10	0.801665	0.000727901	-3.15636e-10	0.69519	0.000695256	-3.15636e-10	0.667605
109712747	chr12:109712747:A:G	1.778e-15	-2.05917	-1.48266	1.21242e-05	-1.96991	-1.42986	1.20514e-05	-1.95806	-1.42944
109713272	chr12:109713272:A:G	2.13423e-14	-3.15636e-10	-1.05663	0.000139695	-3.15636e-10	-0.955513	0.000145155	-3.15636e-10	-0.898875
109713798	chr12:109713798:G:A	1.65e-14	-3.15636e-10	-1.31397	9.79557e-05	-3.15636e-10	-1.31046	9.48318e-05	-3.15636e-10	-1.32457
109713839	chr12:109713839:G:C	6.35238e-15	-1.08761	-1.18089	4.49876e-05	-0.9776	-1.11099	4.62673e-05	-0.975395	-1.06685
109714355	chr12:109714355:C:T	2.35576e-15	-1.76738	-1.49309	1.36046e-05	-1.77311	-1.51146	1.36775e-05	-1.75011	-1.51081
109714411	chr12:109714411:C:T	8.19946e-15	-2.01326	-4.9349e-10	4.88124e-05	-2.00699	-4.9349e-10	4.8051e-05	-2.00441	-4.9349e-10
109714532	chr12:109714532:C:G	1.47297e-14	-3.15636e-10	-1.42746	9.55011e-05	-3.15636e-10	-1.33584	9.36686e-05	-3.15636e-10	-1.33691
109714679	chr12:109714679:C:T	1.92289e-15	-1.97423	-1.48927	1.09583e-05	-1.98715	-1.51373	1.1041e-05	-1.96079	-1.51427
109714745	chr12:109714745:C:T	1.42589e-14	-3.15636e-10	-1.45994	8.64198e-05	-3.15636e-10	-1.43576	8.64721e-05	-3.15636e-10	-1.41685
109715024	chr12:109715024:C:T	2.42611e-14	-0.928453	-4.9349e-10	0.00010063	-1.28353	-4.9349e-10	9.68197e-05	-1.30382	-4.9349e-10
109716187	chr12:109716187:C:T	1.38262e-14	-3.15636e-10	-1.49076	8.01928e-05	-3.15636e-10	-1.51054	7.96174e-05	-3.15636e-10	-1.49944
109716353	chr12:109716353:G:A	5.96588e-15	-1.03806	-1.29321	4.27553e-05	-0.908933	-1.23055	4.36616e-05	-0.907117	-1.19309
109716440	chr12:109716440:T:G	1.43789e-14	-3.15636e-10	-1.45157	9.20173e-05	-3.15636e-10	-1.373	9.02669e-05	-3.15636e-10	-1.3739
109716630	chr12:109716630:C:A	8.41535e-15	-1.98727	-4.9349e-10	5.64467e-05	-1.86168	-4.9349e-10	5.50983e-05	-1.86756	-4.9349e-10
109716829	chr12:109716829:AG:A	1.76534e-14	-3.15636e-10	-1.2464	0.000105435	-3.15636e-10	-1.23688	0.000100556	-3.15636e-10	-1.26596
109717073	chr12:109717073:A:G	1.47457e-14	-3.15636e-10	-1.42638	9.56591e-05	-3.15636e-10	-1.33418	9.3822e-05	-3.15636e-10	-1.33528
109717317	chr12:109717317:C:T	1.6103e-14	-3.15636e-10	-1.33832	9.54402e-05	-3.15636e-10	-1.33648	9.2499e-05	-3.15636e-10	-1.34948
109717547	chr12:109717547:G:A	1.34969e-14	-3.15636e-10	-1.51487	8.0149e-05	-3.15636e-10	-1.51109	7.91648e-05	-3.15636e-10	-1.50514
109717659	chr12:109717659:C:G	1.93362e-15	-1.97203	-1.4859	1.16745e-05	-1.92389	-1.51368	1.16221e-05	-1.90957	-1.5142
109717766	chr12:109717766:T:C	6.48033e-15	-0.897988	-1.35057	5.31719e-05	-0.423167	-1.49828	5.64094e-05	-0.356807	-1.48723
109717773	chr12:109717773:G:A	2.08844e-14	-3.15636e-10	-1.07832	0.000132869	-3.15636e-10	-1.00561	0.00012094	-3.15636e-10	-1.08138
109718016	chr12:109718016:G:A	1.34943e-14	-3.15636e-10	-1.51506	8.02005e-05	-3.15636e-10	-1.51045	7.92444e-05	-3.15636e-10	-1.50414
109718171	chr12:109718171:ACCT:A	1.34903e-14	-3.15636e-10	-1.51536	8.05018e-05	-3.15636e-10	-1.5067	7.96716e-05	-3.15636e-10	-1.49876
109718534	chr12:109718534:GC:G	7.76351e-15	-2.06789	-4.9349e-10	4.60064e-05	-2.06619	-4.9349e-10	4.48876e-05	-2.07251	-4.9349e-10
109718955	chr12:109718955:T:G	1.35337e-14	-3.15636e-10	-1.51214	8.20949e-05	-3.15636e-10	-1.4871	8.1646e-05	-3.15636e-10	-1.47428
109719369	chr12:109719369:G:C	1.54392e-14	-3.15636e-10	-1.38042	8.70333e-05	-3.15636e-10	-1.42868	8.58114e-05	-3.15636e-10	-1.42452
109719428	chr12:109719428:T:A	1.56536e-14	-3.15636e-10	-1.36663	8.61257e-05	-3.15636e-10	-1.43917	8.48712e-05	-3.15636e-10	-1.43554
109719687	chr12:109719687:A:G	4.0261e-14	-1.22287	0.800929	0.000132757	-1.75139	0.744939	0.000155771	-1.72556	0.897268
109719872	chr12:109719872:C:G	1.54589e-14	-3.15636e-10	-1.37914	8.73501e-05	-3.15636e-10	-1.42505	8.44373e-05	-3.15636e-10	-1.44067
109719874	chr12:109719874:A:G	1.56586e-14	-3.15636e-10	-1.36631	8.61449e-05	-3.15636e-10	-1.43894	8.48924e-05	-3.15636e-10	-1.43529
109720552	chr12:109720552:A:G	2.02191e-14	-3.15636e-10	-1.1107	0.000108341	-3.15636e-10	-1.2097	0.000106903	-3.15636e-10	-1.20475
109720639	chr12:109720639:G:A	2.68674e-14	-3.15636e-10	-0.826412	0.000178305	-3.15636e-10	-0.711477	0.000177563	-3.15636e-10	-0.697349
109720776	chr12:109720776:T:C	1.88949e-14	-3.15636e-10	-1.17843	9.65795e-05	-3.15636e-10	-1.32461	9.40095e-05	-3.15636e-10	-1.33328
109720816	chr12:109720816:T:C	1.59878e-14	-3.15636e-10	-1.3455	8.7448e-05	-3.15636e-10	-1.42393	8.61888e-05	-3.15636e-10	-1.42013
109721296	chr12:109721296:C:T	1.37085e-14	-3.15636e-10	-1.49931	7.98239e-05	-3.15636e-10	-1.51515	7.84305e-05	-3.15636e-10	-1.51446
109721302	chr12:109721302:T:C	3.16333e-14	-3.15636e-10	-0.663117	0.000215971	-3.15636e-10	-0.519832	0.000245184	-3.15636e-10	-0.374665
109721315	chr12:109721315:T:A	1.57663e-14	-3.15636e-10	-1.35945	8.65626e-05	-3.15636e-10	-1.43411	8.53147e-05	-3.15636e-10	-1.43033
109721681	chr12:109721681:C:T	7.93501e-15	-2.04604	-4.9349e-10	4.56623e-05	-2.0737	-4.9349e-10	4.49905e-05	-2.07022	-4.9349e-10
109722367	chr12:109722367:C:T	3.72158e-14	-3.15636e-10	-0.500594	0.000196207	-3.15636e-10	-0.615807	0.000186953	-3.15636e-10	-0.645817
109722456	chr12:109722456:A:C	1.3527e-14	-3.15636e-10	-1.51264	8.02326e-05	-3.15636e-10	-1.51005	7.95134e-05	-3.15636e-10	-1.50075
109722550	chr12:109722550:G:T	1.40554e-14	-3.15636e-10	-1.47432	8.04963e-05	-3.15636e-10	-1.50676	7.87668e-05	-3.15636e-10	-1.51018
109722816	chr12:109722816:G:A	1.1655e-14	-0.968682	-0.692912	4.58134e-05	-1.42494	-0.645456	4.63883e-05	-1.41193	-0.627701
109723404	chr12:109723404:G:A	1.81917e-15	-2.06267	-1.45627	1.35526e-05	-1.91332	-1.37508	1.4577e-05	-1.92788	-1.26935
109723471	chr12:109723471:G:A	1.44528e-14	-3.15636e-10	-1.44644	8.7825e-05	-3.15636e-10	-1.41963	8.80365e-05	-3.15636e-10	-1.39892
109723507	chr12:109723507:G:A	2.81049e-14	-3.15636e-10	-0.781383	0.000149799	-3.15636e-10	-0.885683	0.000148379	-3.15636e-10	-0.876906
109723554	chr12:109723554:C:CCAT	1.95846e-14	-3.15636e-10	-1.14258	9.43909e-05	-3.15636e-10	-1.34753	9.02471e-05	-3.15636e-10	-1.37412
109723681	chr12:109723681:G:A	4.41597e-14	-3.15636e-10	-0.329513	0.000229062	-3.15636e-10	-0.46098	0.000217731	-3.15636e-10	-0.493416
109724331	chr12:109724331:CAT:C	1.45077e-14	-3.15636e-10	-1.44265	8.8198e-05	-3.15636e-10	-1.41539	8.8443e-05	-3.15636e-10	-1.39432
109724943	chr12:109724943:G:C	6.98634e-15	-0.669013	-1.50436	8.29858e-05	-0.0801111	-1.39619	8.46567e-05	-0.0222163	-1.41585
109724974	chr12:109724974:G:A	7.71827e-15	-2.07374	-4.9349e-10	4.57754e-05	-2.07123	-4.9349e-10	4.49651e-05	-2.07079	-4.9349e-10
109724997	chr12:109724997:C:T	2.70899e-14	-3.15636e-10	-0.818166	0.000179892	-3.15636e-10	-0.70262	0.000179159	-3.15636e-10	-0.6884
109725920	chr12:109725920:G:A	2.8928e-14	-3.15636e-10	-0.752517	0.000139126	-3.15636e-10	-0.959594	0.000210583	-3.15636e-10	-0.526798
109726143	chr12:109726143:T:C	1.54002e-14	-3.15636e-10	-1.38295	0.000102049	-3.15636e-10	-1.26952	0.000100095	-3.15636e-10	-1.27056
109726572	chr12:109726572:G:A	2.96483e-15	-2.0651	-0.965406	1.39468e-05	-2.0689	-1.19082	1.29663e-05	-2.06999	-1.24434
109726650	chr12:109726650:C:G	7.8048e-15	-2.06259	-4.9349e-10	4.57901e-05	-2.07091	-4.9349e-10	4.48312e-05	-2.07377	-4.9349e-10
109727902	chr12:109727902:A:G	2.60173e-14	-3.15636e-10	-0.858567	0.000173106	-3.15636e-10	-0.741071	0.000182454	-3.15636e-10	-0.670179
109728419	chr12:109728419:C:T	4.26311e-14	0.439008	-0.803751	0.000234181	-0.0490565	-0.389825	0.000221316	-0.0296341	-0.447448
109728420	chr12:109728420:G:A	1.88225e-14	-3.15636e-10	-1.18228	9.81735e-05	-3.15636e-10	-1.30824	9.66997e-05	-3.15636e-10	-1.30507
109728528	chr12:109728528:A:AT	1.35204e-14	-3.15636e-10	-1.51312	8.1959e-05	-3.15636e-10	-1.48876	8.1839e-05	-3.15636e-10	-1.47192
109728894	chr12:109728894:T:C	1.91648e-14	-3.15636e-10	-1.16425	0.000124306	-3.15636e-10	-1.07223	0.000128243	-3.15636e-10	-1.02275
109729785	chr12:109729785:C:T	1.96913e-14	-3.15636e-10	-1.13715	0.000103741	-3.15636e-10	-1.25308	0.000101999	-3.15636e-10	-1.25171
109729834	chr12:109729834:AAC:A	1.46142e-14	-3.15636e-10	-1.43534	8.36781e-05	-3.15636e-10	-1.468	8.11889e-05	-3.15636e-10	-1.4799
109729838	chr12:109729838:C:T	1.43522e-14	-3.15636e-10	-1.45342	8.99342e-05	-3.15636e-10	-1.3959	9.06409e-05	-3.15636e-10	-1.36977
109729956	chr12:109729956:G:A	3.36838e-15	-1.88537	-1.01753	1.66441e-05	-1.92021	-1.16271	1.67443e-05	-1.89851	-1.16011
109731173	chr12:109731173:C:G	1.62261e-14	-1.33071	-4.9349e-10	9.89476e-05	-1.30038	-4.9349e-10	9.54575e-05	-1.31799	-4.9349e-10
109731239	chr12:109731239:G:A	1.34978e-14	-3.15636e-10	-1.5148	8.1474e-05	-3.15636e-10	-1.49469	8.11878e-05	-3.15636e-10	-1.47991
109731307	chr12:109731307:G:A	1.97083e-14	-0.50413	-0.632156	0.000154009	-0.289804	-0.568161	0.000163302	-0.2831	-0.497971
109731341	chr12:109731341:T:C	1.73563e-15	-2.05336	-1.51259	1.05887e-05	-2.02117	-1.51402	1.03531e-05	-2.02553	-1.51387
109731444	chr12:109731444:T:G	1.35066e-14	-3.15636e-10	-1.51415	8.02975e-05	-3.15636e-10	-1.50924	7.95501e-05	-3.15636e-10	-1.50029
109731918	chr12:109731918:T:C	3.8402e-14	-1.32933	0.860114	5.69291e-05	-1.85586	0.00269416	6.20319e-05	-1.83385	0.0848267
109732223	chr12:109732223:G:A	2.42122e-15	-2.01852	-1.21454	1.65362e-05	-1.76464	-1.32478	1.72409e-05	-1.78535	-1.24404
109732383	chr12:109732383:G:T	1.63515e-14	-0.725326	-0.597679	0.000124973	-0.528965	-0.537916	0.000132763	-0.52153	-0.466578
109732495	chr12:109732495:C:T	3.42543e-14	-0.18585	-0.397666	8.60313e-05	-0.759088	-0.681176	0.000109275	-0.736361	-0.446448
109732519	chr12:109732519:A:G	1.83169e-14	-3.15636e-10	-1.20951	9.95458e-05	-3.15636e-10	-1.29436	9.80528e-05	-3.15636e-10	-1.29117
109732656	chr12:109732656:C:T	8.05709e-15	-2.03077	-4.9349e-10	4.87299e-05	-2.00868	-4.9349e-10	4.74007e-05	-2.01804	-4.9349e-10
109732847	chr12:109732847:C:T	1.3881e-14	-3.15636e-10	-1.48681	8.04112e-05	-3.15636e-10	-1.50782	7.89468e-05	-3.15636e-10	-1.5079
109732923	chr12:109732923:G:A	9.95515e-15	-1.24426	-0.574979	6.34054e-05	-1.22079	-0.524635	6.81259e-05	-1.20835	-0.446972
109734328	chr12:109734328:C:T	1.92419e-15	-2.00807	-1.45475	1.20002e-05	-1.93556	-1.47449	1.20382e-05	-1.94447	-1.44412
109734382	chr12:109734382:C:T	1.00095e-14	-1.81379	-4.9349e-10	0.000104395	-1.24679	-4.9349e-10	0.00010058	-1.26572	-4.9349e-10
109734494	chr12:109734494:A:G	1.87594e-15	-1.99227	-1.49595	1.19055e-05	-1.91151	-1.50646	1.17677e-05	-1.92127	-1.49004
109734608	chr12:109734608:AAAAAG:A	1.75928e-14	-3.15636e-10	-1.24984	9.7888e-05	-3.15636e-10	-1.31115	9.32641e-05	-3.15636e-10	-1.34124
109734683	chr12:109734683:AG:A	1.36058e-14	-3.15636e-10	-1.50683	8.23139e-05	-3.15636e-10	-1.48443	8.10224e-05	-3.15636e-10	-1.48195
109734817	chr12:109734817:G:A	1.89128e-15	-2.00715	-1.47293	1.18174e-05	-1.93552	-1.48988	1.17881e-05	-1.94442	-1.46516
109735045	chr12:109735045:C:A	2.12758e-14	-3.15636e-10	-1.05976	0.000109242	-3.15636e-10	-1.20141	0.000105337	-3.15636e-10	-1.21951
109735169	chr12:109735169:C:T	1.136e-14	-1.43547	-0.251764	7.17233e-05	-1.54327	-0.0788933	9.19919e-05	-1.54734	0.192362
109735481	chr12:109735481:C:T	1.93524e-15	-2.00859	-1.44851	1.20461e-05	-1.93706	-1.46918	1.21033e-05	-1.94594	-1.43726
109735488	chr12:109735488:C:T	1.7979e-14	-3.15636e-10	-1.22812	0.000121131	-3.15636e-10	-1.0981	0.00012502	-3.15636e-10	-1.0482
109735874	chr12:109735874:G:A	1.3312e-14	-1.01045	-0.518217	5.38897e-05	-1.46348	-0.444556	6.03613e-05	-1.44861	-0.327719
109736040	chr12:109736040:G:A	1.36184e-14	-3.15636e-10	-1.50591	8.24116e-05	-3.15636e-10	-1.48325	8.11245e-05	-3.15636e-10	-1.48069
109736224	chr12:109736224:C:G	1.88843e-14	-3.15636e-10	-1.179	0.000122958	-3.15636e-10	-1.08313	0.000127271	-3.15636e-10	-1.03036
109736408	chr12:109736408:T:C	1.70374e-14	-3.15636e-10	-1.28192	9.34806e-05	-3.15636e-10	-1.35722	9.17115e-05	-3.15636e-10	-1.35803
109736759	chr12:109736759:C:T	2.31185e-15	-2.05167	-1.22761	1.48324e-05	-1.99401	-1.20415	1.58872e-05	-2.0002	-1.11096
109737732	chr12:109737732:G:A	1.3493e-14	-1.04425	-0.470903	5.50266e-05	-1.49247	-0.39469	6.17751e-05	-1.47809	-0.27509
109737801	chr12:109737801:C:T	2.78755e-14	-3.15636e-10	-0.789579	0.000183496	-3.15636e-10	-0.682785	0.000209092	-3.15636e-10	-0.533899
109737906	chr12:109737906:C:T	1.88643e-15	-2.02567	-1.45697	1.1654e-05	-1.96315	-1.47618	1.16953e-05	-1.97106	-1.44642
109738018	chr12:109738018:A:G	1.89689e-15	-2.02978	-1.44733	1.16901e-05	-1.96819	-1.46805	1.17628e-05	-1.976	-1.43574
109738125	chr12:109738125:C:T	1.86384e-15	-2.03094	-1.46375	1.15023e-05	-1.97085	-1.48158	1.15249e-05	-1.97848	-1.45369
109738763	chr12:109738763:T:C	9.21273e-15	-1.32191	-0.57483	4.73257e-05	-1.66361	-0.374313	5.27896e-05	-1.65222	-0.258144
109739324	chr12:109739324:A:T	1.34948e-14	-3.15636e-10	-1.51502	7.99942e-05	-3.15636e-10	-1.51302	7.83585e-05	-3.15636e-10	-1.51538
109739393	chr12:109739393:G:A	1.17866e-13	0.652225	-4.9349e-10	0.000606075	0.512029	-4.9349e-10	0.00059094	0.505039	-4.9349e-10
109740456	chr12:109740456:G:A	1.48655e-14	-0.235287	-1.183	8.26165e-05	-0.264479	-1.21629	8.36596e-05	-0.285152	-1.16477
109740692	chr12:109740692:T:C	7.72893e-15	-1.00049	-1.07186	9.07933e-05	-0.336769	-1.04962	8.5456e-05	-0.379692	-1.04898
109740773	chr12:109740773:C:T	5.73015e-14	-3.15636e-10	-0.0689999	0.000396535	-3.15636e-10	0.0877881	0.000402528	-3.15636e-10	0.121089
109741560	chr12:109741560:C:T	1.36592e-14	-3.15636e-10	-1.50292	7.98476e-05	-3.15636e-10	-1.51485	7.87236e-05	-3.15636e-10	-1.51073
109742346	chr12:109742346:A:G	5.20438e-15	-1.00549	-1.46234	6.28008e-05	-0.304403	-1.4506	5.72491e-05	-0.349965	-1.4793
109742414	chr12:109742414:G:A	1.86376e-15	-2.04708	-1.44765	1.20276e-05	-1.98625	-1.42152	1.16158e-05	-1.99425	-1.43005
109743206	chr12:109743206:T:C	5.49278e-15	-0.95056	-1.46333	6.71531e-05	-0.233049	-1.45495	6.12119e-05	-0.279515	-1.48282
109743326	chr12:109743326:C:T	1.78879e-15	-2.06485	-1.47094	1.18361e-05	-1.95753	-1.46629	1.21876e-05	-1.96158	-1.41467
109743340	chr12:109743340:A:G	8.55735e-15	-0.528055	-1.44248	3.43788e-05	-0.842674	-1.51486	3.50048e-05	-0.808255	-1.51294
109743375	chr12:109743375:C:T	7.75728e-15	-2.0687	-4.9349e-10	4.71336e-05	-2.04199	-4.9349e-10	4.61793e-05	-2.04414	-4.9349e-10
109743433	chr12:109743433:T:A	1.17899e-13	-3.15636e-10	0.652501	0.000522387	-3.15636e-10	0.363433	0.00150318	-3.15636e-10	1.43866
109743947	chr12:109743947:C:T	1.35563e-14	-3.15636e-10	-1.51047	8.16561e-05	-3.15636e-10	-1.49246	8.03645e-05	-3.15636e-10	-1.4901
109745883	chr12:109745883:ACTAAT:A	9.29207e-15	-1.15412	-0.73405	4.04177e-05	-1.47818	-0.717533	4.39292e-05	-1.46489	-0.629204
109745980	chr12:109745980:C:T	9.5377e-15	-1.09822	-0.763856	4.11609e-05	-1.43212	-0.745364	4.46971e-05	-1.41824	-0.658525
109746291	chr12:109746291:C:T	1.4407e-14	-3.15636e-10	-1.44961	8.11209e-05	-3.15636e-10	-1.49903	7.97118e-05	-3.15636e-10	-1.49826
109746406	chr12:109746406:T:C	8.04143e-15	-1.25562	-0.777103	3.57386e-05	-1.5574	-0.761341	3.86906e-05	-1.54543	-0.675651
109746633	chr12:109746633:G:A	5.46281e-15	-0.904092	-1.51527	6.59463e-05	-0.191335	-1.5148	6.19227e-05	-0.237064	-1.51372
109747309	chr12:109747309:G:A	8.27393e-15	-2.00422	-4.9349e-10	4.70076e-05	-2.04467	-4.9349e-10	4.60881e-05	-2.04612	-4.9349e-10
109747320	chr12:109747320:C:T	2.55333e-14	-0.877342	-4.9349e-10	9.98851e-05	-1.29095	-4.9349e-10	9.74513e-05	-1.29732	-4.9349e-10
109747802	chr12:109747802:T:TTAA	1.35078e-14	-3.15636e-10	-1.51406	7.9806e-05	-3.15636e-10	-1.51538	7.84148e-05	-3.15636e-10	-1.51466
109747832	chr12:109747832:C:T	8.32998e-15	-1.99747	-4.9349e-10	4.82527e-05	-2.01852	-4.9349e-10	4.74949e-05	-2.01605	-4.9349e-10
109748341	chr12:109748341:T:C	1.89249e-14	-0.874299	-0.302552	7.14626e-05	-1.26491	-0.360893	7.83906e-05	-1.24882	-0.266155
109748748	chr12:109748748:T:C	1.78982e-15	-2.04741	-1.4878	1.14702e-05	-1.98732	-1.46791	1.10965e-05	-1.99649	-1.47355
109749250	chr12:109749250:G:A	9.38712e-15	-1.04292	-0.835065	3.99402e-05	-1.39115	-0.81644	4.3255e-05	-1.37593	-0.733631
109749528	chr12:109749528:A:G	1.36487e-14	-3.15636e-10	-1.50368	7.98379e-05	-3.15636e-10	-1.51498	7.86891e-05	-3.15636e-10	-1.51117
109751008	chr12:109751008:T:G	2.01236e-15	-1.98486	-1.43316	1.35584e-05	-1.88679	-1.40118	1.30161e-05	-1.90027	-1.41022
109751678	chr12:109751678:T:C	1.59755e-14	-3.15636e-10	-1.34627	8.63045e-05	-3.15636e-10	-1.43709	8.30211e-05	-3.15636e-10	-1.45758
109752402	chr12:109752402:C:T	1.01794e-14	-0.936013	-0.860951	4.23153e-05	-1.3071	-0.842729	4.57905e-05	-1.29156	-0.761033
109752475	chr12:109752475:TTGTCCC:T	1.02846e-14	-0.967886	-0.818797	4.31032e-05	-1.33166	-0.799719	4.6741e-05	-1.31647	-0.715581
109752731	chr12:109752731:G:A	1.40501e-14	-3.15636e-10	-1.4747	8.10818e-05	-3.15636e-10	-1.49952	7.90547e-05	-3.15636e-10	-1.50654
109752925	chr12:109752925:C:T	1.79227e-14	-3.15636e-10	-1.23126	0.00011253	-3.15636e-10	-1.17176	0.000113735	-3.15636e-10	-1.1428
109753386	chr12:109753386:C:T	1.70064e-14	-3.15636e-10	-1.28374	9.15089e-05	-3.15636e-10	-1.37854	8.87862e-05	-3.15636e-10	-1.39044
109753400	chr12:109753400:A:G	1.35001e-14	-3.15636e-10	-1.51463	7.99967e-05	-3.15636e-10	-1.51299	7.87575e-05	-3.15636e-10	-1.5103
109753407	chr12:109753407:A:G	9.94625e-15	-1.02513	-0.795002	4.37532e-05	-1.39292	-0.723495	4.85303e-05	-1.3779	-0.61659
109753853	chr12:109753853:A:G	1.37162e-14	-3.15636e-10	-1.49875	7.99357e-05	-3.15636e-10	-1.51375	7.89256e-05	-3.15636e-10	-1.50817
109754014	chr12:109754014:A:G	1.35674e-14	-3.15636e-10	-1.50966	8.16641e-05	-3.15636e-10	-1.49236	8.07802e-05	-3.15636e-10	-1.48494
109754362	chr12:109754362:T:C	1.97232e-15	-1.98493	-1.45319	1.34915e-05	-1.86954	-1.42337	1.29102e-05	-1.88597	-1.43269
109754738	chr12:109754738:G:A	2.15287e-14	-3.15636e-10	-1.04794	0.000138134	-3.15636e-10	-0.966751	0.000140682	-3.15636e-10	-0.93017
109755109	chr12:109755109:G:A	2.08156e-14	-1.08163	-4.9349e-10	0.000308123	-0.164476	-4.9349e-10	0.000294078	-0.19283	-4.9349e-10
109755814	chr12:109755814:T:C	1.34921e-14	-3.15636e-10	-1.51522	8.05485e-05	-3.15636e-10	-1.50612	7.92083e-05	-3.15636e-10	-1.50459
109756098	chr12:109756098:C:T	2.09616e-14	-3.15636e-10	-1.07464	0.000138097	-3.15636e-10	-0.967017	0.000143993	-3.15636e-10	-0.906908
109757295	chr12:109757295:G:A	1.0495e-14	-1.02849	-0.737937	4.65462e-05	-1.38799	-0.666544	5.18303e-05	-1.37261	-0.556092
109757509	chr12:109757509:C:T	1.38087e-14	-3.15636e-10	-1.49203	8.02835e-05	-3.15636e-10	-1.50941	7.85182e-05	-3.15636e-10	-1.51334
109758108	chr12:109758108:C:T	1.00015e-14	-1.06684	-0.74775	4.48652e-05	-1.41574	-0.675568	4.98944e-05	-1.40082	-0.565942
109758401	chr12:109758401:C:T	3.12834e-14	-3.15636e-10	-0.674238	0.000158576	-3.15636e-10	-0.828741	0.000152302	-3.15636e-10	-0.850812
109758521	chr12:109758521:T:C	1.36392e-14	-3.15636e-10	-1.50438	8.02046e-05	-3.15636e-10	-1.51039	7.84899e-05	-3.15636e-10	-1.51371
109758794	chr12:109758794:C:T	2.38874e-15	-2.0666	-1.17996	1.10992e-05	-2.0173	-1.47081	1.11975e-05	-2.01738	-1.44361
109759280	chr12:109759280:T:C	6.04284e-15	-0.852806	-1.46565	7.91932e-05	-0.0866615	-1.43642	7.23085e-05	-0.135324	-1.46041
109759357	chr12:109759357:G:A	1.34941e-14	-3.15636e-10	-1.51507	8.11908e-05	-3.15636e-10	-1.49817	8.0549e-05	-3.15636e-10	-1.48781
109760468	chr12:109760468:G:A	2.3803e-15	-1.96128	-1.28882	2.09539e-05	-1.55917	-1.29348	2.20216e-05	-1.58814	-1.19651
109760613	chr12:109760613:GC:G	1.86333e-15	-2.07139	-1.42357	1.14077e-05	-2.04343	-1.41725	1.19687e-05	-2.04504	-1.34934
109760725	chr12:109760725:A:T	2.281e-15	-1.94905	-1.34367	2.03678e-05	-1.53382	-1.34721	2.11391e-05	-1.5636	-1.26195
109760760	chr12:109760760:G:A	7.94137e-15	-0.576029	-1.46921	0.000104516	0.203952	-1.44958	9.52108e-05	0.154308	-1.47489
109761281	chr12:109761281:C:T	8.90084e-15	-1.18949	-0.741691	4.08287e-05	-1.51615	-0.669442	4.53695e-05	-1.50263	-0.559205
109761449	chr12:109761449:A:T	3.31654e-14	-3.15636e-10	-0.615819	0.000208238	-3.15636e-10	-0.556295	0.000218719	-3.15636e-10	-0.488889
109761596	chr12:109761596:G:A	2.37956e-15	-1.94677	-1.30365	2.12578e-05	-1.52892	-1.30933	2.22553e-05	-1.55862	-1.21548
109761844	chr12:109761844:T:C	8.65854e-15	-1.28183	-0.676951	4.07816e-05	-1.58626	-0.600486	4.54445e-05	-1.57411	-0.486074
109762871	chr12:109762871:C:CA	1.35466e-14	-3.15636e-10	-1.51119	7.98142e-05	-3.15636e-10	-1.51527	7.85011e-05	-3.15636e-10	-1.51356
109762930	chr12:109762930:C:T	1.43359e-14	-3.15636e-10	-1.45456	8.67643e-05	-3.15636e-10	-1.43178	8.64292e-05	-3.15636e-10	-1.41735
109763645	chr12:109763645:G:A	1.36624e-14	-3.15636e-10	-1.50268	8.34436e-05	-3.15636e-10	-1.4708	8.08367e-05	-3.15636e-10	-1.48424
109763960	chr12:109763960:A:C	1.93218e-14	-3.15636e-10	-1.15609	0.000108057	-3.15636e-10	-1.21232	0.000136489	-3.15636e-10	-0.96043
109764573	chr12:109764573:A:G	1.4761e-14	-3.15636e-10	-1.42534	8.40767e-05	-3.15636e-10	-1.46325	8.56307e-05	-3.15636e-10	-1.42663
109764645	chr12:109764645:G:A	1.57672e-13	-1.17036	2.11355	0.000452062	-1.55244	1.77128	0.000501416	-1.53846	1.87922
109765227	chr12:109765227:T:A	1.38481e-14	-3.15636e-10	-1.48918	8.19446e-05	-3.15636e-10	-1.48893	8.10371e-05	-3.15636e-10	-1.48177
109765331	chr12:109765331:T:A	7.28925e-14	1.1628	-0.991145	0.000580072	1.68102	-1.21285	0.000633851	1.67588	-1.10074
109765370	chr12:109765370:G:C	1.33915e-14	-0.0626611	-1.46004	4.3539e-05	-0.665402	-1.45592	4.62618e-05	-0.617025	-1.42533
109765408	chr12:109765408:C:T	2.25691e-14	-1.00074	-4.9349e-10	7.2013e-05	-1.61813	-4.9349e-10	7.18569e-05	-1.602	-4.9349e-10
109765430	chr12:109765430:T:C	1.61832e-14	-3.15636e-10	-1.33336	9.23475e-05	-3.15636e-10	-1.36942	8.93343e-05	-3.15636e-10	-1.38429
109765710	chr12:109765710:GA:G	1.82194e-14	-3.15636e-10	-1.21484	9.39111e-05	-3.15636e-10	-1.35263	9.24996e-05	-3.15636e-10	-1.34947
109766008	chr12:109766008:A:T	9.05871e-15	-1.9136	-4.9349e-10	5.57001e-05	-1.87499	-4.9349e-10	5.54468e-05	-1.86125	-4.9349e-10
109766739	chr12:109766739:C:T	1.35505e-14	-3.15636e-10	-1.5109	8.00342e-05	-3.15636e-10	-1.51252	7.9209e-05	-3.15636e-10	-1.50458
109766750	chr12:109766750:G:A	2.06989e-14	-3.15636e-10	-1.08725	0.000136826	-3.15636e-10	-0.976263	0.000142531	-3.15636e-10	-0.917114
109766817	chr12:109766817:C:T	2.0491e-14	-3.15636e-10	-1.09734	0.000138428	-3.15636e-10	-0.964624	0.000141142	-3.15636e-10	-0.926912
109767116	chr12:109767116:C:T	2.02159e-14	-3.15636e-10	-1.11086	9.95914e-05	-3.15636e-10	-1.2939	9.27916e-05	-3.15636e-10	-1.34632
109767421	chr12:109767421:A:G	1.47822e-14	-1.4239	-4.9349e-10	5.55847e-05	-1.87707	-4.9349e-10	5.50458e-05	-1.86851	-4.9349e-10
109767454	chr12:109767454:C:G	6.01669e-15	-1.65105	-0.671737	3.59352e-05	-1.66731	-0.645953	3.82516e-05	-1.67707	-0.555422
109767509	chr12:109767509:A:G	6.07975e-14	-3.15636e-10	-0.00977829	0.000253399	-3.15636e-10	-0.360009	0.000420353	-3.15636e-10	0.16442
109769727	chr12:109769727:C:T	5.84176e-15	-0.998191	-1.3541	3.00158e-05	-1.07588	-1.41737	2.91175e-05	-1.07675	-1.42858
109770002	chr12:109770002:T:C	1.88017e-14	-3.15636e-10	-1.18338	9.90377e-05	-3.15636e-10	-1.29947	9.44776e-05	-3.15636e-10	-1.32831
109770023	chr12:109770023:A:G	6.16719e-15	-0.949621	-1.34846	3.17387e-05	-1.02446	-1.41298	3.07741e-05	-1.02555	-1.42446
109770821	chr12:109770821:C:T	1.40003e-14	-3.15636e-10	-1.47825	8.03668e-05	-3.15636e-10	-1.50837	7.86861e-05	-3.15636e-10	-1.51121
109770864	chr12:109770864:T:TC	6.8437e-15	-1.81486	-0.379137	6.42631e-05	-1.89414	0.162145	8.80399e-05	-1.88955	0.490665
109771141	chr12:109771141:G:A	7.8207e-15	-2.06055	-4.9349e-10	4.56886e-05	-2.07313	-4.9349e-10	4.48378e-05	-2.07362	-4.9349e-10
109771163	chr12:109771163:T:C	1.4813e-14	-3.15636e-10	-1.42182	0.000100642	-3.15636e-10	-1.28341	9.9584e-05	-3.15636e-10	-1.27567
109771218	chr12:109771218:C:G	3.26742e-14	-3.15636e-10	-0.630742	0.00019085	-3.15636e-10	-0.643488	0.000180398	-3.15636e-10	-0.681511
109771296	chr12:109771296:T:C	1.09867e-14	-1.72064	-4.9349e-10	6.80626e-05	-1.67455	-4.9349e-10	6.70175e-05	-1.67172	-4.9349e-10
109771540	chr12:109771540:C:T	2.86537e-15	-1.97767	-1.08696	1.30948e-05	-2.02243	-1.30033	1.31763e-05	-2.0197	-1.27856
109772042	chr12:109772042:C:G	1.5344e-14	-3.15636e-10	-1.3866	8.81704e-05	-3.15636e-10	-1.4157	8.5699e-05	-3.15636e-10	-1.42583
109772071	chr12:109772071:CG:C	5.40412e-15	-1.46862	-0.961548	3.74844e-05	-1.58237	-0.688681	4.23154e-05	-1.5936	-0.537928
109772270	chr12:109772270:G:A	4.64578e-15	-1.23353	-1.34784	2.43225e-05	-1.29177	-1.41181	2.35972e-05	-1.29264	-1.42291
109772286	chr12:109772286:G:A	1.90115e-14	-3.15636e-10	-1.17229	0.000110027	-3.15636e-10	-1.19425	0.000102272	-3.15636e-10	-1.24904
109772696	chr12:109772696:C:T	7.8503e-15	-2.05678	-4.9349e-10	4.64513e-05	-2.05657	-4.9349e-10	4.55964e-05	-2.05685	-4.9349e-10
109772800	chr12:109772800:A:C	1.61334e-14	-3.15636e-10	-1.33644	9.55177e-05	-3.15636e-10	-1.33566	9.57243e-05	-3.15636e-10	-1.3152
109773132	chr12:109773132:T:C	5.05267e-15	-1.11513	-1.38228	2.65422e-05	-1.17804	-1.4382	2.57943e-05	-1.17914	-1.44738
109773549	chr12:109773549:C:T	1.38028e-14	-3.15636e-10	-1.49245	8.0184e-05	-3.15636e-10	-1.51065	7.84205e-05	-3.15636e-10	-1.51459
109774008	chr12:109774008:A:G	8.62683e-15	-1.96245	-4.9349e-10	4.79702e-05	-2.0244	-4.9349e-10	4.72629e-05	-2.02095	-4.9349e-10
109774090	chr12:109774090:C:T	4.85933e-15	-1.08594	-1.45049	2.5796e-05	-1.15941	-1.48535	2.51664e-05	-1.1599	-1.49127
109774904	chr12:109774904:A:G	4.83329e-15	-1.10222	-1.43957	2.54418e-05	-1.17846	-1.48012	2.4801e-05	-1.17899	-1.4868
109775437	chr12:109775437:G:A	7.80475e-15	-2.06259	-4.9349e-10	4.5665e-05	-2.07364	-4.9349e-10	4.48487e-05	-2.07338	-4.9349e-10
109777016	chr12:109777016:A:G	3.70544e-14	-3.15636e-10	-0.504939	0.000187578	-3.15636e-10	-0.660781	0.000212869	-3.15636e-10	-0.516
109777042	chr12:109777042:T:A	2.09822e-13	1.22893	-4.9349e-10	0.000688171	0.639062	-4.9349e-10	0.000653278	0.605328	-4.9349e-10
109777080	chr12:109777080:G:A	1.38199e-14	-3.15636e-10	-1.49122	8.0096e-05	-3.15636e-10	-1.51175	7.83989e-05	-3.15636e-10	-1.51486
109777366	chr12:109777366:C:T	1.9455e-15	-1.93822	-1.51359	1.12809e-05	-2.00631	-1.46555	1.13548e-05	-2.00931	-1.43773
109778150	chr12:109778150:G:T	3.4384e-15	-1.46375	-1.41857	1.97348e-05	-1.54017	-1.37242	1.96961e-05	-1.53803	-1.35822
109778816	chr12:109778816:C:T	1.72144e-15	-2.07368	-1.50049	1.00691e-05	-2.07376	-1.51175	9.85686e-06	-2.07357	-1.51493
109779079	chr12:109779079:T:C	4.15732e-15	-1.28351	-1.40895	2.34862e-05	-1.40648	-1.33208	2.28222e-05	-1.40305	-1.34589
109779315	chr12:109779315:G:A	5.24655e-15	-1.15714	-1.30262	4.7033e-05	-0.853876	-1.19025	4.4348e-05	-0.873797	-1.21081
109779411	chr12:109779411:T:C	2.01014e-15	-2.0719	-1.34722	1.15078e-05	-2.06967	-1.38229	1.09452e-05	-2.07039	-1.41338
109779416	chr12:109779416:T:A	2.0146e-14	-3.15636e-10	-1.11432	0.000112314	-3.15636e-10	-1.17367	0.000107741	-3.15636e-10	-1.19694
109779703	chr12:109779703:A:G	4.21107e-15	-1.25356	-1.42605	2.35978e-05	-1.37957	-1.35425	2.29624e-05	-1.37612	-1.3667
109779734	chr12:109779734:A:G	4.33733e-15	-1.17983	-1.47024	2.37237e-05	-1.31287	-1.41563	2.31565e-05	-1.30919	-1.42521
109779762	chr12:109779762:G:A	1.94026e-14	-3.15636e-10	-1.15192	0.000106088	-3.15636e-10	-1.23071	9.939e-05	-3.15636e-10	-1.27762
109779783	chr12:109779783:C:T	8.38232e-15	-1.9912	-4.9349e-10	5.02957e-05	-1.97706	-4.9349e-10	4.89597e-05	-1.98568	-4.9349e-10
109779797	chr12:109779797:C:T	1.02969e-14	-1.78548	-4.9349e-10	5.63954e-05	-1.86259	-4.9349e-10	5.50676e-05	-1.86811	-4.9349e-10
109780198	chr12:109780198:C:CTCAGCCTCTGAG	3.93709e-15	-1.29867	-1.44821	2.19211e-05	-1.42223	-1.3853	2.13563e-05	-1.41891	-1.39641
109780280	chr12:109780280:G:A	1.41576e-14	-3.15636e-10	-1.46708	9.0415e-05	-3.15636e-10	-1.39056	8.74056e-05	-3.15636e-10	-1.40612
109781774	chr12:109781774:C:T	1.05298e-14	-1.76312	-4.9349e-10	6.32209e-05	-1.74834	-4.9349e-10	6.20948e-05	-1.74801	-4.9349e-10
109781845	chr12:109781845:C:T	1.55875e-14	-3.15636e-10	-1.37086	8.795e-05	-3.15636e-10	-1.41821	9.01144e-05	-3.15636e-10	-1.37559
109781891	chr12:109781891:C:A	3.98604e-15	-1.27542	-1.45911	2.21257e-05	-1.39646	-1.40177	2.15374e-05	-1.39344	-1.41344
109782193	chr12:109782193:C:T	1.41233e-14	-0.500854	-0.968646	8.83146e-05	-0.450243	-0.963827	0.000103616	-0.402414	-0.833571
109782206	chr12:109782206:A:G	4.20865e-14	-0.377599	-4.9349e-10	0.000170973	-0.753467	-4.9349e-10	0.000169341	-0.744759	-4.9349e-10
109782283	chr12:109782283:G:A	3.46418e-14	-3.15636e-10	-0.572267	0.000163856	-3.15636e-10	-0.795986	0.000160609	-3.15636e-10	-0.797703
109782304	chr12:109782304:G:A	1.27915e-14	-0.785362	-0.783185	7.63739e-05	-0.768025	-0.79131	8.98034e-05	-0.728224	-0.650829
109782349	chr12:109782349:C:T	1.76437e-14	-3.15636e-10	-1.24695	9.72025e-05	-3.15636e-10	-1.31818	9.36014e-05	-3.15636e-10	-1.33763
109782659	chr12:109782659:G:A	2.22568e-15	-1.94817	-1.3691	1.7514e-05	-1.83609	-1.19588	2.1663e-05	-1.83401	-0.967057
109782947	chr12:109782947:A:G	9.57858e-15	-1.28264	-0.575162	4.17956e-05	-1.5811	-0.581083	4.72727e-05	-1.58517	-0.435569
109783243	chr12:109783243:C:G	1.64919e-14	-3.15636e-10	-1.31446	9.32617e-05	-3.15636e-10	-1.35957	8.99395e-05	-3.15636e-10	-1.37754
109783787	chr12:109783787:A:C	3.08473e-15	-1.49792	-1.49294	1.71228e-05	-1.6025	-1.45207	1.67348e-05	-1.59953	-1.45966
109783815	chr12:109783815:TG:T	1.75277e-14	-3.15636e-10	-1.25354	9.4444e-05	-3.15636e-10	-1.34697	9.19548e-05	-3.15636e-10	-1.35538
109783969	chr12:109783969:C:G	1.35379e-14	-3.15636e-10	-1.51183	7.9907e-05	-3.15636e-10	-1.51411	7.83643e-05	-3.15636e-10	-1.51531
109784023	chr12:109784023:G:A	1.36532e-14	-3.15636e-10	-1.50335	7.98456e-05	-3.15636e-10	-1.51488	7.83648e-05	-3.15636e-10	-1.5153
109784192	chr12:109784192:C:T	1.48522e-14	-3.15636e-10	-1.41918	9.5685e-05	-3.15636e-10	-1.33391	9.24653e-05	-3.15636e-10	-1.34984
109784556	chr12:109784556:G:A	1.51439e-14	-3.15636e-10	-1.39973	0.000100525	-3.15636e-10	-1.28457	9.72955e-05	-3.15636e-10	-1.29892
109784683	chr12:109784683:T:A	1.34904e-14	-3.15636e-10	-1.51535	8.06321e-05	-3.15636e-10	-1.50508	7.97161e-05	-3.15636e-10	-1.4982
109784730	chr12:109784730:G:A	3.08314e-15	-1.49113	-1.50025	1.70074e-05	-1.59623	-1.4651	1.66346e-05	-1.59326	-1.47193
109784820	chr12:109784820:G:A	9.26119e-15	-1.89149	-4.9349e-10	6.81609e-05	-1.6731	-4.9349e-10	6.76036e-05	-1.66301	-4.9349e-10
109785928	chr12:109785928:G:A	2.73356e-15	-1.78118	-1.33054	1.71279e-05	-1.54227	-1.51199	1.7107e-05	-1.53408	-1.50311
109786206	chr12:109786206:T:G	5.4335e-13	-3.15636e-10	2.18043	0.00190607	-3.15636e-10	1.65782	0.00578311	-3.15636e-10	2.78602
109786331	chr12:109786331:T:C	3.11629e-15	-1.48747	-1.49321	1.73154e-05	-1.59153	-1.45185	1.69069e-05	-1.58853	-1.46042
109786369	chr12:109786369:A:G	6.1853e-15	-1.44702	-0.848133	4.29831e-05	-1.26454	-0.869631	5.06127e-05	-1.26013	-0.692345
109786469	chr12:109786469:C:T	3.2665e-15	-1.44884	-1.48477	1.82132e-05	-1.55474	-1.43808	1.77633e-05	-1.55187	-1.44767
109786586	chr12:109786586:G:A	2.35307e-14	-3.15636e-10	-0.959022	0.000132921	-3.15636e-10	-1.00522	0.000126503	-3.15636e-10	-1.03641
109787193	chr12:109787193:G:A	3.1475e-13	-3.15636e-10	1.63445	0.00134345	-3.15636e-10	1.30802	0.00481097	-3.15636e-10	2.60198
109787289	chr12:109787289:T:C	1.39981e-14	-3.15636e-10	-1.47841	8.16144e-05	-3.15636e-10	-1.49297	7.97457e-05	-3.15636e-10	-1.49783
109787290	chr12:109787290:G:T	2.87162e-14	-3.15636e-10	-0.759866	0.000139976	-3.15636e-10	-0.953501	0.000137291	-3.15636e-10	-0.954571
109787462	chr12:109787462:G:A	2.66785e-15	-1.78539	-1.35066	1.68506e-05	-1.55635	-1.51424	1.67849e-05	-1.54825	-1.50794
109788118	chr12:109788118:C:G	2.86494e-15	-1.68133	-1.38345	1.70691e-05	-1.55959	-1.49812	1.70171e-05	-1.54966	-1.49279
109788867	chr12:109788867:C:T	8.83091e-15	-1.93907	-4.9349e-10	4.9605e-05	-1.99088	-4.9349e-10	4.84826e-05	-1.99547	-4.9349e-10
109788991	chr12:109788991:A:G	3.05496e-15	-1.61736	-1.3832	1.84682e-05	-1.48097	-1.49795	1.84301e-05	-1.4702	-1.49249
109789225	chr12:109789225:A:G	1.36913e-14	-3.15636e-10	-1.50057	7.99036e-05	-3.15636e-10	-1.51415	7.84116e-05	-3.15636e-10	-1.5147
109789513	chr12:109789513:G:A	1.90527e-14	-3.15636e-10	-1.17012	0.000103956	-3.15636e-10	-1.25101	9.97312e-05	-3.15636e-10	-1.2742
109789562	chr12:109789562:G:C	1.01308e-14	-1.80175	-4.9349e-10	4.66083e-05	-2.0532	-4.9349e-10	4.58914e-05	-2.0504	-4.9349e-10
109790160	chr12:109790160:C:T	3.72652e-15	-1.7189	-1.08295	1.94638e-05	-1.6342	-1.29222	2.18503e-05	-1.6035	-1.18896
109790621	chr12:109790621:G:A	3.00727e-14	-3.15636e-10	-0.713709	0.000145658	-3.15636e-10	-0.913711	0.000142836	-3.15636e-10	-0.914975
109790878	chr12:109790878:G:A	1.64651e-14	-1.46507	0.148983	7.34298e-05	-1.73174	0.133095	8.7468e-05	-1.73602	0.330614
109791100	chr12:109791100:T:C	9.76826e-13	-3.15636e-10	2.76698	0.00322259	-3.15636e-10	2.18297	0.0106059	-3.15636e-10	3.39249
109791363	chr12:109791363:AGAGT:A	4.40585e-14	-3.15636e-10	-0.331809	0.000218762	-3.15636e-10	-0.506988	0.000252898	-3.15636e-10	-0.343687
109791453	chr12:109791453:A:G	4.5316e-15	-1.12383	-1.48243	2.16214e-05	-1.30706	-1.51423	2.13353e-05	-1.30281	-1.5135
109792315	chr12:109792315:C:T	1.35521e-14	-3.15636e-10	-1.51078	7.99917e-05	-3.15636e-10	-1.51305	7.89182e-05	-3.15636e-10	-1.50826
109792732	chr12:109792732:G:A	1.82592e-14	-3.15636e-10	-1.21266	0.000100131	-3.15636e-10	-1.2885	9.61766e-05	-3.15636e-10	-1.31049
109792907	chr12:109792907:G:A	6.06263e-15	-1.68639	-0.628795	2.80797e-05	-1.89499	-0.664936	3.17032e-05	-1.89794	-0.522321
109793065	chr12:109793065:G:A	4.02576e-14	-3.15636e-10	-0.42203	0.000246846	-3.15636e-10	-0.386212	0.000260081	-3.15636e-10	-0.315682
109793270	chr12:109793270:A:G	3.12009e-14	-3.15636e-10	-0.676879	0.000169228	-3.15636e-10	-0.763726	0.000163261	-3.15636e-10	-0.781327
109794095	chr12:109794095:C:G	1.35252e-14	-3.15636e-10	-1.51277	8.07336e-05	-3.15636e-10	-1.50382	7.87497e-05	-3.15636e-10	-1.5104
109794229	chr12:109794229:G:T	2.12085e-15	-1.98223	-1.38328	1.42475e-05	-1.91361	-1.32478	1.47922e-05	-1.92747	-1.2551
109794243	chr12:109794243:G:C	1.94451e-12	-3.15636e-10	3.45544	0.00644417	-3.15636e-10	2.87596	0.0537884	-3.15636e-10	5.01614
109794611	chr12:109794611:T:C	1.40708e-14	-3.15636e-10	-1.47323	8.05519e-05	-3.15636e-10	-1.50607	7.88406e-05	-3.15636e-10	-1.50925
109794839	chr12:109794839:G:A	3.96256e-15	-1.54344	-1.19699	2.59811e-05	-1.47951	-1.1581	2.74646e-05	-1.49438	-1.0694
109794879	chr12:109794879:G:A	2.05852e-15	-1.88472	-1.51062	1.16269e-05	-1.92795	-1.5137	1.11524e-05	-1.95027	-1.51475
109795486	chr12:109795486:T:G	2.53068e-15	-1.69098	-1.49786	1.6859e-05	-1.60112	-1.46897	1.71375e-05	-1.61432	-1.42109
109795606	chr12:109795606:G:A	1.35475e-14	-3.15636e-10	-1.51112	8.2549e-05	-3.15636e-10	-1.48158	8.2298e-05	-3.15636e-10	-1.46633
109795695	chr12:109795695:C:T	2.56237e-15	-1.68824	-1.48816	1.71547e-05	-1.60003	-1.45268	1.75357e-05	-1.61355	-1.39889
109795721	chr12:109795721:A:G	1.86813e-15	-2.02617	-1.46622	1.05561e-05	-2.04901	-1.48926	1.07757e-05	-2.0558	-1.44359
109795735	chr12:109795735:T:C	3.49032e-15	-1.49039	-1.37694	2.28333e-05	-1.41727	-1.34948	2.35019e-05	-1.43264	-1.28695
109795939	chr12:109795939:G:T	4.81396e-15	-1.79655	-0.749256	2.23619e-05	-1.9134	-0.874219	2.81626e-05	-1.89373	-0.64495
109796017	chr12:109796017:C:G	2.12145e-15	-1.97879	-1.38644	1.15144e-05	-2.00959	-1.44179	1.10562e-05	-2.00898	-1.46471
109796056	chr12:109796056:A:G	2.47121e-15	-1.72373	-1.48889	1.6411e-05	-1.64296	-1.45407	1.67863e-05	-1.65529	-1.40082
109796853	chr12:109796853:T:C	2.73361e-15	-1.59655	-1.51515	1.68524e-05	-1.58029	-1.49019	1.56948e-05	-1.61636	-1.50699
109796902	chr12:109796902:T:C	9.48462e-15	-1.86766	-4.9349e-10	5.36656e-05	-1.9122	-4.9349e-10	5.23485e-05	-1.91875	-4.9349e-10
109796958	chr12:109796958:A:G	1.65167e-14	-3.15636e-10	-1.31296	0.000108067	-3.15636e-10	-1.21223	0.000108806	-3.15636e-10	-1.18711
109797137	chr12:109797137:C:T	2.1265e-15	-2.00162	-1.36123	1.29693e-05	-2.03258	-1.29981	1.24185e-05	-2.03065	-1.32684
109797365	chr12:109797365:G:T	8.46926e-15	-1.98088	-4.9349e-10	4.95277e-05	-1.99244	-4.9349e-10	4.8473e-05	-1.99567	-4.9349e-10
109797827	chr12:109797827:A:G	2.49344e-15	-1.72149	-1.48217	1.66027e-05	-1.64241	-1.443	1.70456e-05	-1.65502	-1.38576
109798314	chr12:109798314:C:T	2.89299e-15	-1.69539	-1.35964	2.28495e-05	-1.52607	-1.23997	2.40914e-05	-1.54807	-1.14675
109798351	chr12:109798351:T:C	1.6049e-14	-3.15636e-10	-1.34168	8.92963e-05	-3.15636e-10	-1.40301	8.4972e-05	-3.15636e-10	-1.43435
109798917	chr12:109798917:G:A	1.48868e-14	-3.15636e-10	-1.41685	8.56308e-05	-3.15636e-10	-1.44493	8.24124e-05	-3.15636e-10	-1.46494
109799222	chr12:109799222:G:A	2.14132e-14	-3.15636e-10	-1.05332	0.000111811	-3.15636e-10	-1.17816	0.00012112	-3.15636e-10	-1.07989
109799966	chr12:109799966:A:G	1.17677e-14	-0.401559	-1.25041	3.85763e-05	-0.885299	-1.35704	4.52148e-05	-0.890473	-1.17478
109800224	chr12:109800224:C:T	1.95385e-15	-1.99884	-1.44869	1.09002e-05	-2.02476	-1.48143	1.05576e-05	-2.0243	-1.49553
109800279	chr12:109800279:T:A	1.07116e-12	-3.15636e-10	2.85917	0.00425545	-3.15636e-10	2.46098	0.0373887	-3.15636e-10	4.65245
109800409	chr12:109800409:T:TGCCA	3.77226e-15	-1.97172	-0.817932	1.95974e-05	-2.04858	-0.870994	2.51344e-05	-2.04071	-0.611731
109800460	chr12:109800460:A:G	2.41938e-15	-1.7584	-1.47541	1.61099e-05	-1.68314	-1.4324	1.66037e-05	-1.69522	-1.37183
109800462	chr12:109800462:C:T	1.39902e-14	-3.15636e-10	-1.47897	8.35425e-05	-3.15636e-10	-1.46962	8.30614e-05	-3.15636e-10	-1.45709
109800497	chr12:109800497:A:G	3.54699e-15	-1.51807	-1.33316	2.32586e-05	-1.4477	-1.3006	2.41454e-05	-1.4629	-1.22968
109800676	chr12:109800676:G:A	1.00872e-12	-2.05404	4.85315	0.00411091	-2.07303	4.49946	0.0372627	-2.07311	6.72218
109800682	chr12:109800682:A:G	2.37753e-15	-1.7627	-1.48856	1.5717e-05	-1.68848	-1.45174	1.61005e-05	-1.70039	-1.39743
109801206	chr12:109801206:C:T	1.53349e-14	-3.15636e-10	-1.38719	8.54808e-05	-3.15636e-10	-1.44668	8.19595e-05	-3.15636e-10	-1.47045
109801471	chr12:109801471:T:C	1.44878e-14	-3.15636e-10	-1.44402	8.20682e-05	-3.15636e-10	-1.48742	7.9517e-05	-3.15636e-10	-1.5007
109801632	chr12:109801632:G:A	3.05406e-15	-1.52669	-1.47416	2.12298e-05	-1.41114	-1.42843	2.18059e-05	-1.42765	-1.36685
109802114	chr12:109802114:C:CTCAGAA	1.48587e-14	-3.15636e-10	-1.41874	8.34312e-05	-3.15636e-10	-1.47095	8.04333e-05	-3.15636e-10	-1.48925
109802197	chr12:109802197:A:G	1.42693e-14	-3.15636e-10	-1.45921	8.13315e-05	-3.15636e-10	-1.49644	7.90157e-05	-3.15636e-10	-1.50703
109802521	chr12:109802521:T:G	3.26871e-15	-1.43127	-1.50166	1.90061e-05	-1.44745	-1.50276	1.76708e-05	-1.4922	-1.51256
109803033	chr12:109803033:T:G	4.9937e-15	-1.98708	-0.522068	2.45465e-05	-2.05178	-0.642623	3.16873e-05	-2.04455	-0.376213
109803640	chr12:109803640:G:A	1.38811e-14	-1.08023	-0.406566	4.9054e-05	-1.53424	-0.467815	8.85814e-05	-1.52918	0.136432
109803835	chr12:109803835:T:C	1.58359e-14	-3.15636e-10	-1.35505	8.70913e-05	-3.15636e-10	-1.42802	8.4429e-05	-3.15636e-10	-1.44076
109803878	chr12:109803878:G:A	3.0825e-15	-1.4987	-1.49289	1.76221e-05	-1.51657	-1.50925	1.65016e-05	-1.55821	-1.51501
109804020	chr12:109804020:G:A	3.13605e-15	-1.79342	-1.18094	2.29225e-05	-1.61532	-1.14754	2.34493e-05	-1.6366	-1.08523
109804561	chr12:109804561:A:G	1.36545e-14	-3.15636e-10	-1.50326	8.49758e-05	-3.15636e-10	-1.45261	8.63715e-05	-3.15636e-10	-1.41802
109804572	chr12:109804572:G:A	3.69895e-15	-1.35957	-1.44971	2.00896e-05	-1.39141	-1.50336	1.91791e-05	-1.4376	-1.48526
109804637	chr12:109804637:T:C	1.54716e-14	-3.15636e-10	-1.37832	8.60208e-05	-3.15636e-10	-1.44039	8.23987e-05	-3.15636e-10	-1.46511
109804776	chr12:109804776:A:G	2.03695e-14	-0.256958	-0.846328	6.50072e-05	-0.773742	-0.946735	8.7825e-05	-0.780078	-0.621252
109804797	chr12:109804797:T:C	2.17505e-15	-2.03412	-1.30615	1.2445e-05	-2.04203	-1.33163	1.16956e-05	-2.04048	-1.37698
109804984	chr12:109804984:A:G	1.37193e-14	-3.15636e-10	-1.49852	8.32271e-05	-3.15636e-10	-1.4734	8.30258e-05	-3.15636e-10	-1.45752
109805483	chr12:109805483:C:T	1.5614e-14	-3.15636e-10	-1.36916	8.77356e-05	-3.15636e-10	-1.42065	8.45403e-05	-3.15636e-10	-1.43945
109805887	chr12:109805887:A:G	3.48275e-15	-1.3786	-1.4909	2.42356e-05	-1.25036	-1.45679	2.45728e-05	-1.2685	-1.40654
109805959	chr12:109805959:G:A	2.28716e-15	-1.78177	-1.50825	1.45134e-05	-1.70802	-1.51188	1.42547e-05	-1.71781	-1.50177
109806145	chr12:109806145:T:A	2.65653e-15	-1.69522	-1.44509	1.69568e-05	-1.60944	-1.45486	1.701e-05	-1.62071	-1.42216
109806478	chr12:109806478:T:C	3.1058e-15	-1.46895	-1.51511	2.04895e-05	-1.37036	-1.5047	2.04145e-05	-1.38329	-1.47714
109806523	chr12:109806523:T:C	3.7817e-14	-3.15636e-10	-0.484569	0.000262307	-3.15636e-10	-0.325461	0.000270182	-3.15636e-10	-0.277581
109806866	chr12:109806866:AAAAAAAG:A	1.16309e-14	-1.66366	-4.9349e-10	9.09199e-05	-1.385	-4.9349e-10	8.69731e-05	-1.41108	-4.9349e-10
109807189	chr12:109807189:T:C	1.3937e-14	-3.15636e-10	-1.48278	8.50227e-05	-3.15636e-10	-1.45206	8.13548e-05	-3.15636e-10	-1.47786
109807208	chr12:109807208:G:A	2.10604e-15	-2.06119	-1.31133	1.36198e-05	-2.04257	-1.24088	1.29602e-05	-2.04409	-1.2707
109807591	chr12:109807591:G:A	3.29793e-15	-1.83263	-1.0914	2.40271e-05	-1.75354	-0.962252	2.71393e-05	-1.76496	-0.810734
109807734	chr12:109807734:T:C	1.66904e-14	-3.15636e-10	-1.3025	9.18218e-05	-3.15636e-10	-1.37513	8.70369e-05	-3.15636e-10	-1.41034
109807828	chr12:109807828:G:A	1.86087e-14	-3.15636e-10	-1.1937	9.99916e-05	-3.15636e-10	-1.28989	0.000105639	-3.15636e-10	-1.21665
109808173	chr12:109808173:C:T	1.73295e-14	-3.15636e-10	-1.26492	9.44104e-05	-3.15636e-10	-1.34732	8.92272e-05	-3.15636e-10	-1.38549
109808472	chr12:109808472:G:A	1.73096e-14	-3.15636e-10	-1.26607	9.43265e-05	-3.15636e-10	-1.34821	8.91582e-05	-3.15636e-10	-1.38626
109808564	chr12:109808564:A:G	2.92245e-15	-2.04466	-1.00024	1.38754e-05	-2.07277	-1.19209	1.56476e-05	-2.0707	-1.05566
109808578	chr12:109808578:T:C	5.48821e-15	-0.938803	-1.47592	3.00898e-05	-1.00686	-1.48393	2.71416e-05	-1.06789	-1.50772
109808624	chr12:109808624:T:G	1.59727e-14	-3.15636e-10	-1.34645	8.80033e-05	-3.15636e-10	-1.4176	8.41379e-05	-3.15636e-10	-1.44422
109808664	chr12:109808664:T:C	1.42693e-14	-3.15636e-10	-1.45922	8.19632e-05	-3.15636e-10	-1.48871	7.98695e-05	-3.15636e-10	-1.49628
109809460	chr12:109809460:C:T	4.09344e-15	-1.4982	-1.20975	4.07147e-05	-1.13811	-1.05028	4.3576e-05	-1.16904	-0.933128
109810284	chr12:109810284:A:G	4.27822e-15	-1.17965	-1.48414	2.43413e-05	-1.19381	-1.50899	2.29477e-05	-1.2503	-1.49316
109810752	chr12:109810752:A:G	2.35722e-14	-0.957261	-4.9349e-10	0.000379565	0.0440513	-4.9349e-10	0.000358101	0.00413911	-4.9349e-10
109811044	chr12:109811044:T:G	4.14493e-15	-1.20676	-1.48868	2.37091e-05	-1.21812	-1.51099	2.2328e-05	-1.2738	-1.49703
109811140	chr12:109811140:A:G	2.75477e-15	-2.05094	-1.05305	1.33049e-05	-2.07358	-1.23326	1.48742e-05	-2.07239	-1.10466
109811271	chr12:109811271:C:T	2.00749e-15	-1.91632	-1.50412	1.17241e-05	-1.91802	-1.51531	1.15473e-05	-1.91637	-1.51385
109812435	chr12:109812435:T:C	1.78148e-14	-3.15636e-10	-1.2373	0.000111474	-3.15636e-10	-1.18119	0.000104802	-3.15636e-10	-1.2246
109812782	chr12:109812782:A:G	2.18688e-15	-1.97045	-1.3644	1.25165e-05	-1.97543	-1.3925	1.18816e-05	-1.973	-1.42868
109812873	chr12:109812873:G:T	1.35291e-14	-3.15636e-10	-1.51249	7.98904e-05	-3.15636e-10	-1.51432	7.85544e-05	-3.15636e-10	-1.51288
109813024	chr12:109813024:G:GATA	2.18917e-15	-2.04286	-1.29094	1.22628e-05	-2.04599	-1.34242	1.15422e-05	-2.04403	-1.38664
109813477	chr12:109813477:G:A	4.31905e-14	-3.15636e-10	-0.351706	0.000246253	-3.15636e-10	-0.388614	0.000244764	-3.15636e-10	-0.376381
109813542	chr12:109813542:TTTGTATAAATGAGTGGGTGGATGGATGCA:T	1.49798e-14	-3.15636e-10	-1.41062	8.39887e-05	-3.15636e-10	-1.46429	8.08499e-05	-3.15636e-10	-1.48408
109813731	chr12:109813731:G:A	7.18646e-13	-3.15636e-10	2.46004	0.00236704	-3.15636e-10	1.87442	0.0141962	-3.15636e-10	3.68405
109813995	chr12:109813995:A:G	1.46681e-14	-3.15636e-10	-1.43165	8.20064e-05	-3.15636e-10	-1.48818	7.94614e-05	-3.15636e-10	-1.5014
109814199	chr12:109814199:C:T	1.45998e-14	-3.15636e-10	-1.43632	8.23452e-05	-3.15636e-10	-1.48405	7.96882e-05	-3.15636e-10	-1.49855
109814231	chr12:109814231:C:T	4.7132e-14	-3.15636e-10	-0.264375	0.000270188	-3.15636e-10	-0.295857	0.000269374	-3.15636e-10	-0.280576
109814716	chr12:109814716:A:G	1.46487e-14	-3.15636e-10	-1.43297	8.1963e-05	-3.15636e-10	-1.48871	7.94348e-05	-3.15636e-10	-1.50174
109814742	chr12:109814742:G:A	2.0448e-15	-2.06688	-1.33514	1.27968e-05	-2.07347	-1.27231	1.22213e-05	-2.07319	-1.30031
109815241	chr12:109815241:C:T	9.62774e-15	-1.50734	-0.34534	0.000110419	-0.875951	-0.314743	0.000108523	-0.894577	-0.295137
109815444	chr12:109815444:T:C	2.70498e-15	-1.60957	-1.51266	1.37401e-05	-1.77308	-1.50157	1.37363e-05	-1.77011	-1.48653
109815955	chr12:109815955:T:C	1.38476e-14	-3.15636e-10	-1.48922	8.59773e-05	-3.15636e-10	-1.44089	8.67448e-05	-3.15636e-10	-1.4137
109815966	chr12:109815966:C:G	1.5593e-14	-1.3705	-4.9349e-10	8.0468e-05	-1.50712	-4.9349e-10	7.79782e-05	-1.52025	-4.9349e-10
109815989	chr12:109815989:A:G	1.47102e-14	-3.15636e-10	-1.42879	8.21552e-05	-3.15636e-10	-1.48636	7.95708e-05	-3.15636e-10	-1.50003
109816066	chr12:109816066:T:C	1.47571e-14	-3.15636e-10	-1.4256	9.18953e-05	-3.15636e-10	-1.37433	9.05983e-05	-3.15636e-10	-1.37024
109816652	chr12:109816652:A:C	2.19394e-15	-2.06566	-1.26597	1.10048e-05	-2.06945	-1.4272	1.15845e-05	-2.07203	-1.35498
109816956	chr12:109816956:A:G	1.39001e-14	-3.15636e-10	-1.48543	8.04569e-05	-3.15636e-10	-1.50725	7.88167e-05	-3.15636e-10	-1.50955
109817141	chr12:109817141:T:C	4.31118e-14	-0.35353	-4.9349e-10	0.000213218	-0.532658	-4.9349e-10	0.000204153	-0.557805	-4.9349e-10
109817165	chr12:109817165:T:G	2.75593e-15	-1.65668	-1.44689	1.65101e-05	-1.5797	-1.5113	1.57047e-05	-1.62291	-1.49981
109817372	chr12:109817372:CT:C	1.63221e-14	-3.15636e-10	-1.32481	9.21952e-05	-3.15636e-10	-1.37107	8.88038e-05	-3.15636e-10	-1.39025
109818233	chr12:109818233:C:T	1.38964e-14	-3.15636e-10	-1.4857	8.01631e-05	-3.15636e-10	-1.51091	7.85466e-05	-3.15636e-10	-1.51298
109818297	chr12:109818297:G:A	8.72208e-15	-1.95147	-4.9349e-10	4.88656e-05	-2.0059	-4.9349e-10	4.79081e-05	-2.00739	-4.9349e-10
109818418	chr12:109818418:T:C	1.5271e-14	-3.15636e-10	-1.39137	9.59757e-05	-3.15636e-10	-1.33088	9.46572e-05	-3.15636e-10	-1.32641
109818582	chr12:109818582:CCATTCT:C	1.92336e-14	-3.15636e-10	-1.16067	0.000103972	-3.15636e-10	-1.25086	9.72872e-05	-3.15636e-10	-1.29901
109819154	chr12:109819154:T:C	1.37959e-14	-3.15636e-10	-1.49296	8.53665e-05	-3.15636e-10	-1.44802	8.6019e-05	-3.15636e-10	-1.42211
109819699	chr12:109819699:T:C	2.76125e-15	-1.65071	-1.45093	1.65921e-05	-1.61046	-1.47559	1.62556e-05	-1.65101	-1.43723
109819724	chr12:109819724:A:G	3.61284e-15	-1.37178	-1.46106	2.19434e-05	-1.33502	-1.47149	1.98963e-05	-1.38576	-1.50039
109820304	chr12:109820304:G:A	3.15228e-15	-1.47775	-1.49145	2.01649e-05	-1.4199	-1.47113	1.83516e-05	-1.46806	-1.4989
109821522	chr12:109821522:A:G	1.369e-14	-3.15636e-10	-1.50066	7.9838e-05	-3.15636e-10	-1.51498	7.83591e-05	-3.15636e-10	-1.51537
109821572	chr12:109821572:C:T	1.36512e-14	-3.15636e-10	-1.5035	7.98713e-05	-3.15636e-10	-1.51456	7.83733e-05	-3.15636e-10	-1.51519
109821615	chr12:109821615:C:T	3.03509e-15	-1.63897	-1.36812	1.74099e-05	-1.55915	-1.47879	1.67888e-05	-1.60381	-1.45215
109821704	chr12:109821704:G:A	1.35903e-14	-3.15636e-10	-1.50797	7.9821e-05	-3.15636e-10	-1.51519	7.84614e-05	-3.15636e-10	-1.51407
109822046	chr12:109822046:G:A	2.72494e-15	-2.03056	-1.08432	2.28891e-05	-1.88512	-0.879193	2.53463e-05	-1.89747	-0.746572
109822057	chr12:109822057:G:C	1.36858e-14	-3.15636e-10	-1.50097	7.99309e-05	-3.15636e-10	-1.51381	7.84064e-05	-3.15636e-10	-1.51477
109822699	chr12:109822699:G:A	1.72364e-14	-3.15636e-10	-1.2703	0.000106724	-3.15636e-10	-1.22473	0.000107361	-3.15636e-10	-1.20047
109822897	chr12:109822897:C:G	5.52588e-15	-1.34173	-1.06616	2.10526e-05	-1.56077	-1.28718	2.40035e-05	-1.56751	-1.13096
109822969	chr12:109822969:G:A	1.5563e-14	-3.15636e-10	-1.37243	9.43412e-05	-3.15636e-10	-1.34806	9.47662e-05	-3.15636e-10	-1.32526
109823183	chr12:109823183:C:T	5.99049e-14	-3.15636e-10	-0.0245687	0.000311168	-3.15636e-10	-0.154641	0.000290115	-3.15636e-10	-0.206399
109823220	chr12:109823220:A:C	1.43783e-14	-3.15636e-10	-1.45161	9.03948e-05	-3.15636e-10	-1.39079	8.82732e-05	-3.15636e-10	-1.39624
109823224	chr12:109823224:C:T	1.1179e-13	-3.15636e-10	0.599299	0.000917067	-3.15636e-10	0.926205	0.00105607	-3.15636e-10	1.08563
109823570	chr12:109823570:G:A	2.75696e-15	-1.58797	-1.51522	1.75334e-05	-1.52431	-1.50656	1.63055e-05	-1.56991	-1.51527
109823684	chr12:109823684:G:GTCCT	2.04977e-14	-3.15636e-10	-1.09701	0.000108369	-3.15636e-10	-1.20944	0.000116125	-3.15636e-10	-1.12201
109824044	chr12:109824044:C:A	8.15043e-15	-2.01926	-4.9349e-10	4.70879e-05	-2.04296	-4.9349e-10	4.63194e-05	-2.04111	-4.9349e-10
109824349	chr12:109824349:T:A	7.45661e-15	-1.26307	-0.845155	3.72752e-05	-1.54174	-0.734904	4.57325e-05	-1.54913	-0.504739
109824499	chr12:109824499:T:C	1.94722e-15	-2.02688	-1.42404	1.18008e-05	-2.04213	-1.38468	1.18442e-05	-2.04332	-1.36151
109824691	chr12:109824691:G:A	1.39671e-14	-3.15636e-10	-1.48062	8.51176e-05	-3.15636e-10	-1.45094	8.4713e-05	-3.15636e-10	-1.43741
109824855	chr12:109824855:G:C	3.14243e-15	-1.52747	-1.44486	1.92767e-05	-1.46555	-1.47053	1.87899e-05	-1.513	-1.43036
109825003	chr12:109825003:T:C	2.20773e-15	-1.86853	-1.45683	1.37113e-05	-1.7982	-1.47856	1.3532e-05	-1.83016	-1.44146
109825510	chr12:109825510:T:C	1.41771e-14	-3.15636e-10	-1.4657	8.14014e-05	-3.15636e-10	-1.49558	7.96456e-05	-3.15636e-10	-1.49909
109826053	chr12:109826053:T:C	1.35068e-14	-3.15636e-10	-1.51413	8.01692e-05	-3.15636e-10	-1.51083	7.89277e-05	-3.15636e-10	-1.50814
109826360	chr12:109826360:C:G	1.89426e-15	-2.04379	-1.43471	1.01156e-05	-2.0732	-1.5077	1.02381e-05	-2.07154	-1.47901
109826996	chr12:109826996:AGCAGCTGCTCAAGAT:A	1.51223e-14	-3.15636e-10	-1.40116	9.92269e-05	-3.15636e-10	-1.29757	9.98132e-05	-3.15636e-10	-1.27337
109827440	chr12:109827440:C:T	1.87111e-14	-3.15636e-10	-1.18821	0.000114733	-3.15636e-10	-1.15237	0.000115816	-3.15636e-10	-1.12467
109827650	chr12:109827650:G:A	2.18717e-15	-1.94613	-1.38858	1.31561e-05	-1.90525	-1.41284	1.3374e-05	-1.92854	-1.35482
109827665	chr12:109827665:CAT:C	7.01385e-14	-3.15636e-10	0.133145	0.000378773	-3.15636e-10	0.0419611	0.000355791	-3.15636e-10	-0.00233198
109827898	chr12:109827898:G:A	1.45053e-14	-0.177557	-1.26525	6.2997e-05	-0.465649	-1.28624	7.27009e-05	-0.407848	-1.18247
109828099	chr12:109828099:T:C	2.27273e-14	-3.15636e-10	-0.993761	0.000113621	-3.15636e-10	-1.16211	0.000108465	-3.15636e-10	-1.19025
109828468	chr12:109828468:C:T	1.37761e-14	-3.15636e-10	-1.49439	8.0096e-05	-3.15636e-10	-1.51175	7.8538e-05	-3.15636e-10	-1.51309
109828470	chr12:109828470:G:A	6.43521e-13	-0.972418	3.32205	0.00350328	-1.05721	3.32369	0.00527205	-1.07965	3.77315
109828483	chr12:109828483:A:AG	8.61964e-15	-1.96328	-4.9349e-10	5.23797e-05	-1.93646	-4.9349e-10	5.16738e-05	-1.93172	-4.9349e-10
109829990	chr12:109829990:A:AT	1.80515e-14	-3.15636e-10	-1.2241	0.000103302	-3.15636e-10	-1.25732	0.000100662	-3.15636e-10	-1.26491
109830050	chr12:109830050:G:A	1.92387e-14	-1.78663	0.626228	0.000153663	-1.62346	0.763242	0.000221052	-1.62714	1.14886
109830174	chr12:109830174:A:G	1.68302e-14	-3.15636e-10	-1.29415	9.67885e-05	-3.15636e-10	-1.32245	9.78173e-05	-3.15636e-10	-1.29357
109830728	chr12:109830728:T:A	1.46108e-14	-3.15636e-10	-1.43557	9.08435e-05	-3.15636e-10	-1.38584	9.01693e-05	-3.15636e-10	-1.37499
109830754	chr12:109830754:C:T	2.03232e-14	-3.15636e-10	-1.10556	0.000138747	-3.15636e-10	-0.962321	0.000130798	-3.15636e-10	-1.00302
109831316	chr12:109831316:G:A	1.48077e-14	-3.15636e-10	-1.42218	8.36154e-05	-3.15636e-10	-1.46875	8.19973e-05	-3.15636e-10	-1.46999
109831639	chr12:109831639:A:T	2.09263e-14	-3.15636e-10	-1.07632	0.000114078	-3.15636e-10	-1.1581	0.000112837	-3.15636e-10	-1.15074
109832109	chr12:109832109:C:T	1.42995e-14	-3.15636e-10	-1.4571	8.16356e-05	-3.15636e-10	-1.49271	8.00918e-05	-3.15636e-10	-1.4935
109832274	chr12:109832274:C:T	1.40559e-14	-3.15636e-10	-1.47429	8.07572e-05	-3.15636e-10	-1.50353	7.90209e-05	-3.15636e-10	-1.50696
109832860	chr12:109832860:G:A	8.76473e-15	-1.94659	-4.9349e-10	5.97459e-05	-1.80487	-4.9349e-10	5.81286e-05	-1.81402	-4.9349e-10
109832916	chr12:109832916:CAAG:C	1.15633e-13	-1.54274	2.17584	0.00100757	-1.57478	2.5951	0.00161597	-1.57603	3.08705
109832969	chr12:109832969:G:C	1.41184e-14	-3.15636e-10	-1.46985	8.0952e-05	-3.15636e-10	-1.50112	7.91875e-05	-3.15636e-10	-1.50486
109833413	chr12:109833413:C:T	1.38245e-14	-3.15636e-10	-1.49088	8.05423e-05	-3.15636e-10	-1.50619	7.87156e-05	-3.15636e-10	-1.51083
109833448	chr12:109833448:G:A	1.38427e-14	-3.15636e-10	-1.48957	8.06246e-05	-3.15636e-10	-1.50517	7.87771e-05	-3.15636e-10	-1.51005
109833579	chr12:109833579:C:T	6.19871e-15	-1.63897	-0.65402	3.20005e-05	-1.73103	-0.698194	2.77292e-05	-1.72874	-0.825449
109834242	chr12:109834242:G:A	1.10184e-14	-2.04134	0.323581	4.83252e-05	-1.96936	-0.0476584	9.92787e-05	-1.97917	0.70043
109834317	chr12:109834317:C:A	1.70789e-13	-1.49554	2.51864	0.00139449	-1.44176	2.78707	0.00235764	-1.4479	3.33664
109835084	chr12:109835084:T:C	1.37374e-14	-3.15636e-10	-1.49721	8.02362e-05	-3.15636e-10	-1.51	7.85145e-05	-3.15636e-10	-1.51339
109835235	chr12:109835235:C:G	2.10475e-15	-1.92299	-1.45014	1.44084e-05	-1.83493	-1.39224	1.46518e-05	-1.85165	-1.34046
109835258	chr12:109835258:T:C	2.23647e-14	-1.00984	-4.9349e-10	0.000128519	-1.0389	-4.9349e-10	0.000122907	-1.06525	-4.9349e-10
109835728	chr12:109835728:G:A	4.82241e-14	-3.15636e-10	-0.241469	0.000273432	-3.15636e-10	-0.28392	0.000242852	-3.15636e-10	-0.384223
109836111	chr12:109836111:T:C	3.32492e-13	-0.831862	2.52115	0.00216979	-0.841408	2.62882	0.00363901	-0.848637	3.17143
109836340	chr12:109836340:G:A	2.57466e-15	-1.88231	-1.2893	1.83614e-05	-1.78736	-1.19737	1.91587e-05	-1.80568	-1.11824
109836569	chr12:109836569:G:T	1.19045e-13	-1.36088	2.02306	0.000946651	-1.30104	2.259	0.00155058	-1.30797	2.77768
109836640	chr12:109836640:G:T	8.40997e-15	-1.63762	-0.350285	4.1539e-05	-1.74499	-0.423352	3.52492e-05	-1.74158	-0.572656
109836711	chr12:109836711:T:C	1.41905e-14	-1.46475	-4.9349e-10	7.48945e-05	-1.57889	-4.9349e-10	7.31874e-05	-1.58365	-4.9349e-10
109837363	chr12:109837363:C:T	1.31206e-14	-1.54314	-4.9349e-10	7.25452e-05	-1.61077	-4.9349e-10	6.98541e-05	-1.63027	-4.9349e-10
109837497	chr12:109837497:C:T	3.87296e-15	-2.0684	-0.694907	1.79339e-05	-2.06878	-0.939501	2.85884e-05	-2.07073	-0.45294
109837628	chr12:109837628:T:C	1.2497e-14	-1.59184	-4.9349e-10	6.93578e-05	-1.6557	-4.9349e-10	6.68543e-05	-1.67416	-4.9349e-10
109837943	chr12:109837943:G:A	6.16985e-14	-3.15636e-10	0.00493169	0.000415189	-3.15636e-10	0.133759	0.000426698	-3.15636e-10	0.179402
109838139	chr12:109838139:A:C	2.02415e-14	-1.10959	-4.9349e-10	0.000149868	-0.885219	-4.9349e-10	0.000147568	-0.882387	-4.9349e-10
109838247	chr12:109838247:A:C	5.14277e-15	-1.64852	-0.831219	2.56392e-05	-1.76027	-0.890582	2.26376e-05	-1.75688	-1.00019
109838274	chr12:109838274:A:T	5.74064e-15	-1.74024	-0.629516	4.53214e-05	-1.64593	-0.435265	7.14458e-05	-1.65314	0.0454054
109838373	chr12:109838373:G:A	1.88143e-14	-3.15636e-10	-1.18271	0.00010114	-3.15636e-10	-1.27847	9.69358e-05	-3.15636e-10	-1.30263
109838672	chr12:109838672:A:G	2.05316e-13	-1.2841	2.49133	0.00145525	-1.23638	2.62434	0.0024403	-1.24426	3.16746
109838743	chr12:109838743:C:T	1.74165e-14	-3.15636e-10	-1.25991	9.45455e-05	-3.15636e-10	-1.34589	9.23281e-05	-3.15636e-10	-1.35133
109839109	chr12:109839109:C:T	2.67179e-15	-1.81446	-1.32012	3.26659e-05	-1.66852	-0.740125	2.90933e-05	-1.68172	-0.824443
109839495	chr12:109839495:T:A	2.08439e-15	-1.99985	-1.383	1.09261e-05	-2.02189	-1.48194	1.1193e-05	-2.0178	-1.44358
109839530	chr12:109839530:C:T	1.62177e-14	-3.15636e-10	-1.33122	0.00010207	-3.15636e-10	-1.26932	0.000105068	-3.15636e-10	-1.22207
109839582	chr12:109839582:C:T	1.9514e-14	-2.03058	0.884387	9.86931e-05	-2.05242	0.749459	0.000127372	-2.05392	1.02436
109839750	chr12:109839750:G:A	1.39351e-14	-3.15636e-10	-1.48291	8.50743e-05	-3.15636e-10	-1.45145	8.41063e-05	-3.15636e-10	-1.44459
109840192	chr12:109840192:C:T	7.72423e-15	-2.07297	-4.9349e-10	4.56986e-05	-2.07291	-4.9349e-10	4.48616e-05	-2.07309	-4.9349e-10
109840484	chr12:109840484:T:A	1.3693e-14	-3.15636e-10	-1.50044	8.21916e-05	-3.15636e-10	-1.48592	8.09802e-05	-3.15636e-10	-1.48247
109840891	chr12:109840891:G:A	2.33056e-15	-2.03767	-1.23355	1.41913e-05	-2.02818	-1.21417	1.72592e-05	-2.02406	-1.00427
109841007	chr12:109841007:C:T	6.69499e-15	-2.03551	-0.180459	5.26628e-05	-2.05822	0.127156	7.13152e-05	-2.06257	0.453001
109841374	chr12:109841374:G:A	2.25168e-15	-2.04538	-1.26027	1.3688e-05	-2.03563	-1.24283	1.64301e-05	-2.03183	-1.04573
109841853	chr12:109841853:C:T	1.92483e-14	-1.1599	-4.9349e-10	9.28347e-05	-1.36415	-4.9349e-10	9.04083e-05	-1.37234	-4.9349e-10
109842013	chr12:109842013:T:C	2.13751e-15	-2.03959	-1.3181	1.29873e-05	-2.03	-1.30101	1.53567e-05	-2.02618	-1.11894
109842758	chr12:109842758:TA:T	1.07264e-13	-3.15636e-10	0.557963	0.000514168	-3.15636e-10	0.347574	0.000484257	-3.15636e-10	0.30594
109842824	chr12:109842824:C:T	1.37544e-14	-3.15636e-10	-1.49597	7.98097e-05	-3.15636e-10	-1.51533	7.83861e-05	-3.15636e-10	-1.51503
109843248	chr12:109843248:C:A	4.00651e-15	-1.79748	-0.931927	1.45092e-05	-2.03322	-1.18697	1.99839e-05	-2.02777	-0.853976
109843488	chr12:109843488:A:G	1.6291e-14	-3.15636e-10	-1.32671	0.000103043	-3.15636e-10	-1.25983	0.000102421	-3.15636e-10	-1.24758
109843908	chr12:109843908:A:G	6.59809e-13	-3.15636e-10	2.37462	0.00241033	-3.15636e-10	1.89254	0.0140778	-3.15636e-10	3.67568
109844744	chr12:109844744:CAGG:C	2.06535e-14	-1.91716	0.827712	0.000131247	-1.90499	0.887091	0.000106059	-1.91385	0.701173
109845405	chr12:109845405:G:A	2.03801e-14	-3.15636e-10	-1.10277	0.000107895	-3.15636e-10	-1.21381	0.000105513	-3.15636e-10	-1.21784
109845752	chr12:109845752:G:T	8.13537e-15	-2.02111	-4.9349e-10	4.62833e-05	-2.06019	-4.9349e-10	4.54179e-05	-2.06077	-4.9349e-10
109845827	chr12:109845827:G:C	4.62282e-14	-1.1212	0.837462	0.000135198	-1.39639	0.408156	0.00043367	-1.39226	1.58787
109846344	chr12:109846344:G:T	9.1041e-15	-2.07363	0.165032	6.56366e-05	-2.04783	0.336985	8.2288e-05	-2.0486	0.582152
109846660	chr12:109846660:T:C	1.73048e-13	1.03624	-4.9349e-10	0.000989674	1.0024	-4.9349e-10	0.000928565	0.956965	-4.9349e-10
109846818	chr12:109846818:G:T	3.16732e-13	-3.15636e-10	1.64073	0.000996337	-3.15636e-10	1.00911	0.00347987	-3.15636e-10	2.27807
109846832	chr12:109846832:G:A	4.27941e-13	-3.15636e-10	1.94166	0.00162405	-3.15636e-10	1.49771	0.00887622	-3.15636e-10	3.21446
109846883	chr12:109846883:G:T	1.71445e-14	-3.15636e-10	-1.27565	9.35554e-05	-3.15636e-10	-1.35642	9.06184e-05	-3.15636e-10	-1.37002
109847841	chr12:109847841:A:G	2.1941e-15	-2.07372	-1.25783	1.12154e-05	-2.05041	-1.42728	1.153e-05	-2.05653	-1.37519
109848197	chr12:109848197:C:T	4.0939e-15	-1.72096	-0.98687	2.55499e-05	-1.87685	-0.777489	2.33272e-05	-1.87056	-0.856498
109848282	chr12:109848282:C:T	9.93275e-13	-3.15636e-10	2.78368	0.00411602	-3.15636e-10	2.42767	0.0374113	-3.15636e-10	4.65305
109848845	chr12:109848845:G:GA	1.44304e-14	-3.15636e-10	-1.44799	9.44883e-05	-3.15636e-10	-1.3465	9.66864e-05	-3.15636e-10	-1.3052
109849675	chr12:109849675:A:G	1.35976e-14	-3.15636e-10	-1.50743	7.98071e-05	-3.15636e-10	-1.51536	7.83965e-05	-3.15636e-10	-1.5149
109851591	chr12:109851591:G:A	1.78907e-14	-3.15636e-10	-1.23305	0.000100075	-3.15636e-10	-1.28905	9.66412e-05	-3.15636e-10	-1.30567
109851696	chr12:109851696:T:G	8.03618e-15	-1.87211	-0.161267	6.19667e-05	-1.99281	0.224435	0.000103134	-1.98261	0.741958
109851750	chr12:109851750:G:A	7.22126e-14	-3.15636e-10	0.162288	0.000317415	-3.15636e-10	-0.134765	0.000276101	-3.15636e-10	-0.255907
109852268	chr12:109852268:G:A	3.51168e-15	-1.98411	-0.877125	1.26064e-05	-2.05912	-1.30165	1.30918e-05	-2.05485	-1.24983
109853241	chr12:109853241:T:C	1.74726e-15	-2.06637	-1.49291	1.0368e-05	-2.04188	-1.51436	1.01724e-05	-2.04227	-1.51472
109853247	chr12:109853247:G:A	2.16147e-15	-1.98209	-1.36445	1.20585e-05	-2.07148	-1.33373	1.24772e-05	-2.0701	-1.28268
109853520	chr12:109853520:C:CT	1.74567e-15	-2.06251	-1.49768	1.04386e-05	-2.03429	-1.51517	1.02615e-05	-2.03475	-1.51353
109853675	chr12:109853675:G:A	1.40334e-14	-3.15636e-10	-1.47588	8.61228e-05	-3.15636e-10	-1.4392	8.49357e-05	-3.15636e-10	-1.43478
109853756	chr12:109853756:T:A	4.34566e-15	-2.01581	-0.632336	2.78835e-05	-2.01707	-0.549874	3.40633e-05	-2.01204	-0.336414
109853767	chr12:109853767:A:G	6.58258e-15	-1.96552	-0.267378	5.12158e-05	-2.04538	0.0864548	8.33788e-05	-2.03941	0.586127
109854350	chr12:109854350:A:C	6.10374e-15	-1.76402	-0.54441	3.72021e-05	-1.89912	-0.37949	4.86178e-05	-1.88504	-0.10765
109854545	chr12:109854545:C:T	1.35484e-14	-3.15636e-10	-1.51106	8.00933e-05	-3.15636e-10	-1.51178	7.9445e-05	-3.15636e-10	-1.50161
109854609	chr12:109854609:A:C	1.72974e-15	-2.0585	-1.51086	1.054e-05	-2.02706	-1.51274	1.04394e-05	-2.02757	-1.50351
109854708	chr12:109854708:G:A	7.45209e-15	-1.89984	-0.208995	4.70588e-05	-1.99853	-0.0450439	6.67338e-05	-1.98866	0.312698
109855044	chr12:109855044:C:T	2.28102e-15	-1.93553	-1.35718	1.21365e-05	-2.06079	-1.33797	1.24608e-05	-2.05774	-1.29634
109855345	chr12:109855345:C:T	6.86226e-14	-3.15636e-10	0.111295	0.000517069	-3.15636e-10	0.353201	0.000539707	-3.15636e-10	0.414351
109855817	chr12:109855817:T:A	1.74219e-15	-2.0696	-1.49259	1.02963e-05	-2.04888	-1.51431	1.01013e-05	-2.04924	-1.51477
109857004	chr12:109857004:A:AG	1.76312e-15	-2.05924	-1.491	1.05321e-05	-2.02623	-1.51432	1.0331e-05	-2.02682	-1.5147
109857023	chr12:109857023:G:T	5.12435e-14	-3.15636e-10	-0.180738	0.000378089	-3.15636e-10	0.0401557	0.000390526	-3.15636e-10	0.0908197
109857097	chr12:109857097:T:C	5.51245e-15	-1.96281	-0.447508	1.94575e-05	-1.95903	-0.967706	2.06042e-05	-1.94972	-0.901456
109857454	chr12:109857454:G:A	1.42323e-14	-3.15636e-10	-1.46182	8.28023e-05	-3.15636e-10	-1.47852	8.05815e-05	-3.15636e-10	-1.48741
109857964	chr12:109857964:G:A	1.00302e-13	0.490862	-4.9349e-10	0.000471137	0.260175	-4.9349e-10	0.000466086	0.267696	-4.9349e-10
109858092	chr12:109858092:A:C	3.17549e-15	-1.92579	-1.03608	1.70591e-05	-2.05595	-1.00235	1.84085e-05	-2.05237	-0.911491
109859144	chr12:109859144:T:C	1.44976e-14	-3.15636e-10	-1.44335	8.21151e-05	-3.15636e-10	-1.48685	8.01758e-05	-3.15636e-10	-1.49245
109859158	chr12:109859158:C:T	1.36391e-14	-3.15636e-10	-1.50438	7.9869e-05	-3.15636e-10	-1.51459	7.83595e-05	-3.15636e-10	-1.51537
109859417	chr12:109859417:G:A	7.15529e-15	-2.07081	-0.0786669	4.25313e-05	-2.07231	-0.0724219	5.48267e-05	-2.07299	0.200492
109859497	chr12:109859497:A:C	7.34782e-15	-1.86754	-0.255382	4.62542e-05	-1.97744	-0.0833852	6.52682e-05	-1.96629	0.268121
109859891	chr12:109859891:C:T	1.7384e-15	-2.07338	-1.49098	1.0102e-05	-2.06826	-1.51397	9.90714e-06	-2.06843	-1.51499
109860104	chr12:109860104:G:A	8.44681e-15	-1.98354	-4.9349e-10	4.83818e-05	-2.01585	-4.9349e-10	4.76624e-05	-2.01253	-4.9349e-10
109860693	chr12:109860693:C:T	1.36083e-14	-2.06494	0.558297	8.69825e-05	-2.07314	0.643871	7.14643e-05	-2.07272	0.465241
109860927	chr12:109860927:G:A	1.44923e-14	-3.15636e-10	-1.44371	8.2097e-05	-3.15636e-10	-1.48707	8.016e-05	-3.15636e-10	-1.49265
109861047	chr12:109861047:T:C	1.99512e-15	-1.98047	-1.44615	1.10664e-05	-2.07123	-1.41983	1.12798e-05	-2.06976	-1.3839
109862010	chr12:109862010:G:A	6.98825e-15	-2.07102	-0.102077	4.42655e-05	-2.07352	-0.0312441	3.76724e-05	-2.0737	-0.174047
109862116	chr12:109862116:T:C	1.40152e-14	-3.15636e-10	-1.47719	8.06777e-05	-3.15636e-10	-1.50451	7.91026e-05	-3.15636e-10	-1.50593
109862179	chr12:109862179:G:A	1.80144e-14	-3.15636e-10	-1.22615	0.000117683	-3.15636e-10	-1.12698	0.000123425	-3.15636e-10	-1.06104
109862342	chr12:109862342:A:G	4.56314e-15	-1.88937	-0.709946	1.46171e-05	-2.01092	-1.20187	1.54118e-05	-2.00237	-1.13918
109862389	chr12:109862389:T:TTC	1.55031e-14	-1.37629	-4.9349e-10	8.38555e-05	-1.46588	-4.9349e-10	8.06321e-05	-1.48678	-4.9349e-10
109862546	chr12:109862546:C:G	2.90212e-14	-0.7493	-4.9349e-10	0.000133479	-1.00103	-4.9349e-10	0.000129498	-1.01301	-4.9349e-10
109862657	chr12:109862657:G:A	4.87455e-15	-2.00601	-0.52729	3.13636e-05	-2.00712	-0.442203	3.88266e-05	-2.00163	-0.215937
109862749	chr12:109862749:C:CT	1.75284e-15	-2.06916	-1.48694	1.03372e-05	-2.04605	-1.51318	1.01245e-05	-2.04647	-1.51525
109862839	chr12:109862839:G:C	1.25032e-14	-2.07336	0.482014	8.1748e-05	-2.07138	0.58005	6.79718e-05	-2.07204	0.414462
109863009	chr12:109863009:G:A	1.74105e-14	-3.15636e-10	-1.26025	9.4816e-05	-3.15636e-10	-1.34304	9.25836e-05	-3.15636e-10	-1.34856
109863173	chr12:109863173:A:T	2.86373e-14	0.585361	-1.34798	0.000120871	0.306575	-1.40683	0.000119249	0.30916	-1.40462
109863220	chr12:109863220:CAT:C	4.70022e-15	-2.00877	-0.560949	3.01012e-05	-2.01126	-0.479145	3.71119e-05	-2.0059	-0.256835
109863687	chr12:109863687:T:A	1.81536e-15	-2.05764	-1.4634	1.016e-05	-2.07325	-1.50326	9.88119e-06	-2.07375	-1.51229
109863817	chr12:109863817:TGAA:T	1.79324e-14	-3.15636e-10	-1.23072	0.000117068	-3.15636e-10	-1.13222	0.000122758	-3.15636e-10	-1.06646
109864184	chr12:109864184:G:C	2.9067e-14	-0.747723	-4.9349e-10	0.000132538	-1.00811	-4.9349e-10	0.000128614	-1.01986	-4.9349e-10
109864336	chr12:109864336:G:A	6.30657e-14	-3.15636e-10	0.02685	0.000277497	-3.15636e-10	-0.269165	0.000731147	-3.15636e-10	0.717939
109865525	chr12:109865525:G:A	1.34901e-14	-3.15636e-10	-1.51537	7.99359e-05	-3.15636e-10	-1.51375	7.86814e-05	-3.15636e-10	-1.51127
109866027	chr12:109866027:G:T	3.84753e-14	-3.15636e-10	-0.467311	0.000211453	-3.15636e-10	-0.540971	0.000209543	-3.15636e-10	-0.531744
109866130	chr12:109866130:G:T	1.40972e-14	-3.15636e-10	-1.47135	8.10251e-05	-3.15636e-10	-1.50022	7.87653e-05	-3.15636e-10	-1.5102
109866191	chr12:109866191:A:G	1.46975e-14	-3.15636e-10	-1.42965	9.07843e-05	-3.15636e-10	-1.38649	8.94704e-05	-3.15636e-10	-1.38277
109866485	chr12:109866485:A:AC	1.01124e-14	-2.07175	0.26818	6.63434e-05	-2.06035	0.36022	5.5639e-05	-2.06201	0.204222
109867425	chr12:109867425:A:G	4.92801e-15	-1.99841	-0.523978	3.18433e-05	-2.00078	-0.433365	3.94432e-05	-1.99505	-0.206765
109868024	chr12:109868024:G:A	1.23152e-12	-3.15636e-10	2.99867	0.005325	-3.15636e-10	2.68519	0.0489701	-3.15636e-10	4.92229
109868067	chr12:109868067:G:A	1.42773e-14	-3.15636e-10	-1.45866	8.13386e-05	-3.15636e-10	-1.49635	7.9501e-05	-3.15636e-10	-1.50091
109869197	chr12:109869197:G:C	2.62839e-14	-3.15636e-10	-0.848371	0.000143194	-3.15636e-10	-0.930777	0.000136411	-3.15636e-10	-0.960999
109869949	chr12:109869949:G:A	1.35041e-14	-3.15636e-10	-1.51433	8.0665e-05	-3.15636e-10	-1.50467	8.0325e-05	-3.15636e-10	-1.49059
109870744	chr12:109870744:T:C	1.02901e-14	-2.07014	0.283999	5.72164e-05	-2.05095	0.202817	7.49733e-05	-2.04913	0.489592
109871435	chr12:109871435:A:C	2.9056e-14	-0.748102	-4.9349e-10	0.000133925	-0.997695	-4.9349e-10	0.00012993	-1.00968	-4.9349e-10
109872333	chr12:109872333:G:A	5.62632e-15	-2.06927	-0.320606	3.77076e-05	-2.05311	-0.212007	3.24935e-05	-2.05555	-0.340089
109872781	chr12:109872781:C:T	7.99359e-15	-2.07367	0.0349827	5.22769e-05	-2.06713	0.128712	4.44955e-05	-2.06846	-0.012824
109873092	chr12:109873092:C:T	1.6128e-14	-3.15636e-10	-1.33677	9.70092e-05	-3.15636e-10	-1.32017	9.84615e-05	-3.15636e-10	-1.28701
109873111	chr12:109873111:C:T	2.54353e-15	-1.90182	-1.28196	1.4505e-05	-1.97974	-1.24074	1.79533e-05	-1.97209	-1.01681
109873756	chr12:109873756:C:T	7.6945e-14	-3.15636e-10	0.225763	0.000588763	-3.15636e-10	0.483049	0.000615869	-3.15636e-10	0.546359
109873875	chr12:109873875:C:T	5.61635e-15	-2.07376	-0.317888	3.63868e-05	-2.06799	-0.232776	3.14895e-05	-2.06924	-0.357782
109874427	chr12:109874427:A:G	2.2802e-13	-1.8004	3.1125	0.000940084	-1.87908	2.83008	0.00130334	-1.87593	3.17194
109874510	chr12:109874510:G:A	1.56508e-14	-3.15636e-10	-1.36681	0.000104126	-3.15636e-10	-1.24937	0.000105868	-3.15636e-10	-1.21448
109874636	chr12:109874636:GC:G	1.35835e-14	-3.15636e-10	-1.50847	8.0183e-05	-3.15636e-10	-1.51066	7.84802e-05	-3.15636e-10	-1.51383
109875917	chr12:109875917:A:T	2.39707e-15	-1.82915	-1.41393	1.2387e-05	-1.87495	-1.50338	1.22687e-05	-1.87332	-1.4963
109875949	chr12:109875949:T:C	2.275e-15	-1.91945	-1.3759	1.39625e-05	-2.00146	-1.25714	1.88628e-05	-1.99467	-0.944816
109876273	chr12:109876273:G:A	1.72208e-14	-3.15636e-10	-1.27121	9.66541e-05	-3.15636e-10	-1.32384	9.35294e-05	-3.15636e-10	-1.3384
109876752	chr12:109876752:G:GA	1.77123e-13	-2.07332	3.13284	0.000512517	-2.07276	2.41712	0.00100534	-2.07281	3.10922
109876830	chr12:109876830:A:T	1.39096e-14	-3.15636e-10	-1.48475	7.99609e-05	-3.15636e-10	-1.51344	7.83744e-05	-3.15636e-10	-1.51518
109876859	chr12:109876859:C:T	1.37192e-14	-3.15636e-10	-1.49853	7.99471e-05	-3.15636e-10	-1.51361	7.83651e-05	-3.15636e-10	-1.5153
109877046	chr12:109877046:G:A	1.36808e-14	-3.15636e-10	-1.50133	7.98163e-05	-3.15636e-10	-1.51525	7.87453e-05	-3.15636e-10	-1.51046
109877432	chr12:109877432:T:G	3.91869e-15	-2.07209	-0.679479	2.91589e-05	-2.07236	-0.449855	3.01067e-05	-2.07184	-0.400087
109877912	chr12:109877912:C:T	2.58775e-15	-2.07374	-1.0928	1.29709e-05	-2.07377	-1.2585	1.16845e-05	-2.07376	-1.34466
109878355	chr12:109878355:T:C	1.38357e-14	-3.15636e-10	-1.49008	7.98691e-05	-3.15636e-10	-1.51459	7.84296e-05	-3.15636e-10	-1.51447
109878642	chr12:109878642:AAAC:A	8.57574e-15	-1.96839	-4.9349e-10	5.79339e-05	-1.83567	-4.9349e-10	5.63615e-05	-1.84489	-4.9349e-10
109878648	chr12:109878648:C:A	8.82642e-13	-1.15192	3.81752	0.00610671	-1.28513	4.1073	0.00674444	-1.29587	4.23567
109878880	chr12:109878880:T:C	1.83679e-14	-1.20672	-4.9349e-10	0.000101128	-1.27859	-4.9349e-10	0.000101897	-1.25271	-4.9349e-10
109879158	chr12:109879158:T:C	2.59299e-15	-2.07307	-1.09144	1.29869e-05	-2.07342	-1.25762	1.16964e-05	-2.07345	-1.34394
109879278	chr12:109879278:A:G	2.61337e-15	-2.07089	-1.0858	1.30681e-05	-2.07164	-1.25316	1.17592e-05	-2.07173	-1.34031
109879781	chr12:109879781:T:C	2.5766e-15	-2.07257	-1.09829	1.29249e-05	-2.073	-1.26282	1.1651e-05	-2.07304	-1.34824
109879835	chr12:109879835:G:T	7.32233e-14	-3.15636e-10	0.176187	0.000386228	-3.15636e-10	0.0614521	0.000370683	-3.15636e-10	0.0386724
109879957	chr12:109879957:A:G	6.42144e-15	-2.06026	-0.197425	4.41706e-05	-2.03678	-0.0701363	3.78273e-05	-2.04004	-0.203603
109880086	chr12:109880086:A:C	1.35648e-14	-3.15636e-10	-1.50985	7.99613e-05	-3.15636e-10	-1.51343	7.9148e-05	-3.15636e-10	-1.50536
109880456	chr12:109880456:G:C	7.60128e-13	-1.64531	4.16147	0.00291736	-1.74384	3.8273	0.004173	-1.74019	4.19991
109880690	chr12:109880690:G:A	8.21261e-15	-2.06766	0.0560077	5.39731e-05	-2.07369	0.1672	4.59258e-05	-2.07347	0.0238172
109881546	chr12:109881546:C:G	1.84495e-14	-3.15636e-10	-1.20229	0.000111565	-3.15636e-10	-1.18037	0.000113988	-3.15636e-10	-1.14058
109881771	chr12:109881771:C:G	1.48146e-14	-3.15636e-10	-1.42172	8.36886e-05	-3.15636e-10	-1.46787	8.20495e-05	-3.15636e-10	-1.46935
109882453	chr12:109882453:G:A	1.35024e-14	-3.15636e-10	-1.51446	8.04307e-05	-3.15636e-10	-1.50758	8.00013e-05	-3.15636e-10	-1.49463
109884220	chr12:109884220:A:G	2.34071e-15	-2.06643	-1.20045	1.73932e-05	-2.07191	-0.966989	1.88425e-05	-2.07127	-0.869286
109884293	chr12:109884293:A:G	3.91826e-14	-3.15636e-10	-0.449095	0.000283962	-3.15636e-10	-0.246135	0.000288658	-3.15636e-10	-0.211431
109885581	chr12:109885581:C:T	6.85207e-14	-3.15636e-10	0.109809	0.000363845	-3.15636e-10	0.00175392	0.000349028	-3.15636e-10	-0.0215218
109885687	chr12:109885687:T:C	9.88872e-15	-2.06497	0.239039	6.81818e-05	-2.04626	0.373464	5.72917e-05	-2.04908	0.220558
109885817	chr12:109885817:A:G	3.09763e-15	-2.05968	-0.927013	1.44409e-05	-2.06413	-1.16078	1.27732e-05	-2.06425	-1.26508
109886146	chr12:109886146:C:T	1.29206e-14	-1.83406	0.275553	3.96628e-05	-2.00235	-0.212216	5.44752e-05	-1.99705	0.118124
109886439	chr12:109886439:A:G	4.17657e-15	-2.06871	-0.619124	3.12067e-05	-2.06884	-0.385507	3.23564e-05	-2.06787	-0.33199
109886620	chr12:109886620:A:G	7.00241e-14	-3.15636e-10	0.131513	0.000533277	-3.15636e-10	0.384066	0.000557145	-3.15636e-10	0.446151
109886639	chr12:109886639:C:T	7.28013e-15	-2.07273	-0.0594465	4.88608e-05	-2.06287	0.0568685	4.1319e-05	-2.06456	-0.0907887
109886865	chr12:109886865:C:T	7.72377e-15	-2.07275	-0.000273962	5.04788e-05	-2.07258	0.0991573	4.26688e-05	-2.07309	-0.0501211
109886929	chr12:109886929:G:A	1.35581e-14	-3.15636e-10	-1.51034	8.00325e-05	-3.15636e-10	-1.51254	7.93167e-05	-3.15636e-10	-1.50323
109887182	chr12:109887182:G:T	1.37811e-14	-3.15636e-10	-1.49403	7.98244e-05	-3.15636e-10	-1.51515	7.8503e-05	-3.15636e-10	-1.51354
109887440	chr12:109887440:G:A	5.1157e-13	-3.15636e-10	2.12016	0.0022585	-3.15636e-10	1.82748	0.0167112	-3.15636e-10	3.84716
109888213	chr12:109888213:G:A	2.03282e-13	-3.15636e-10	1.19727	0.000980299	-3.15636e-10	0.992882	0.000903041	-3.15636e-10	0.929093
109888648	chr12:109888648:G:A	4.55022e-15	-2.0731	-0.529048	3.41198e-05	-2.07316	-0.291939	3.53939e-05	-2.0728	-0.237341
109888893	chr12:109888893:A:G	1.68433e-14	-3.15636e-10	-1.29337	0.000109277	-3.15636e-10	-1.20109	0.000112169	-3.15636e-10	-1.15667
109889121	chr12:109889121:G:C	1.90446e-14	0.224545	-1.39509	8.02923e-05	-0.0601992	-1.4491	7.88952e-05	-0.0536371	-1.45492
109889342	chr12:109889342:G:A	4.78696e-15	-2.07273	-0.4787	3.62731e-05	-2.07272	-0.231182	3.76594e-05	-2.07309	-0.175001
109889357	chr12:109889357:C:T	8.19771e-14	-3.15636e-10	0.289113	0.000429545	-3.15636e-10	0.167751	0.000411953	-3.15636e-10	0.144234
109890258	chr12:109890258:G:A	2.43629e-15	-2.07223	-1.15462	1.23672e-05	-2.07183	-1.3081	1.12293e-05	-2.07177	-1.38638
109890424	chr12:109890424:T:C	1.37228e-14	-3.15636e-10	-1.49827	8.001e-05	-3.15636e-10	-1.51282	7.84219e-05	-3.15636e-10	-1.51457
109891023	chr12:109891023:T:A	1.85347e-14	0.198044	-1.39573	7.83132e-05	-0.0847789	-1.44948	7.69506e-05	-0.0782274	-1.45528
109891282	chr12:109891282:C:T	4.3285e-13	-3.15636e-10	1.95306	0.00197189	-3.15636e-10	1.69177	0.0143284	-3.15636e-10	3.69333
109891468	chr12:109891468:A:G	8.3195e-15	-1.99872	-4.9349e-10	5.52452e-05	-1.88319	-4.9349e-10	5.38043e-05	-1.89132	-4.9349e-10
109891626	chr12:109891626:T:C	8.74168e-14	1.78951	-1.43614	0.000510575	1.85343	-1.51287	0.000513527	1.87359	-1.50896
109892299	chr12:109892299:G:A	6.31871e-15	-2.07266	-0.201151	4.17942e-05	-2.07244	-0.0897814	3.57527e-05	-2.07298	-0.227069
109892657	chr12:109892657:GC:G	6.5816e-14	-3.15636e-10	0.0695355	0.000517569	-3.15636e-10	0.354168	0.000539253	-3.15636e-10	0.413509
109892962	chr12:109892962:G:A	4.99541e-15	-2.07287	-0.435934	3.36949e-05	-2.06244	-0.31519	2.90976e-05	-2.06419	-0.441827
109893235	chr12:109893235:T:C	5.12026e-15	-2.07047	-0.413647	3.47002e-05	-2.05598	-0.292247	2.99134e-05	-2.05819	-0.420179
109893257	chr12:109893257:T:A	1.06383e-13	-3.15636e-10	0.549722	0.000857234	-3.15636e-10	0.858736	0.000985962	-3.15636e-10	1.01694
109893319	chr12:109893319:C:T	1.35476e-14	-3.15636e-10	-1.51112	7.98095e-05	-3.15636e-10	-1.51533	7.83585e-05	-3.15636e-10	-1.51538
109893341	chr12:109893341:T:C	1.56477e-14	-3.15636e-10	-1.367	9.39736e-05	-3.15636e-10	-1.35196	9.51329e-05	-3.15636e-10	-1.3214
109893400	chr12:109893400:T:C	1.41926e-14	-3.15636e-10	-1.46461	8.05231e-05	-3.15636e-10	-1.50643	7.84608e-05	-3.15636e-10	-1.51408
109893825	chr12:109893825:G:T	3.00725e-14	-0.713716	-4.9349e-10	0.000138236	-0.966013	-4.9349e-10	0.000134152	-0.9777	-4.9349e-10
109893866	chr12:109893866:A:G	7.71899e-15	-2.07364	-4.9349e-10	4.6164e-05	-2.06277	-4.9349e-10	4.52436e-05	-2.06461	-4.9349e-10
109894020	chr12:109894020:C:T	3.20893e-14	-3.15636e-10	-0.648805	0.000208154	-3.15636e-10	-0.556697	0.000213306	-3.15636e-10	-0.513947
109894721	chr12:109894721:C:T	1.38285e-14	-3.15636e-10	-1.4906	8.08129e-05	-3.15636e-10	-1.50284	7.90591e-05	-3.15636e-10	-1.50648
109894965	chr12:109894965:T:C	1.41774e-13	-3.15636e-10	0.83691	0.000640255	-3.15636e-10	0.566892	0.00303689	-3.15636e-10	2.14192
109895306	chr12:109895306:C:T	1.35524e-14	-3.15636e-10	-1.51076	7.98383e-05	-3.15636e-10	-1.51497	7.87627e-05	-3.15636e-10	-1.51024
109895448	chr12:109895448:G:A	1.22987e-13	-3.15636e-10	0.694748	0.000542715	-3.15636e-10	0.401609	0.00231098	-3.15636e-10	1.86875
109895879	chr12:109895879:C:T	2.71016e-15	-2.07253	-1.04779	1.41121e-05	-2.07092	-1.17703	1.25953e-05	-2.0711	-1.27225
109896018	chr12:109896018:C:T	1.35632e-14	-3.15636e-10	-1.50997	7.9833e-05	-3.15636e-10	-1.51504	7.83676e-05	-3.15636e-10	-1.51526
109896092	chr12:109896092:A:G	5.29746e-15	-2.07099	-0.37911	2.48019e-05	-2.07158	-0.612471	2.06908e-05	-2.07145	-0.775535
109896403	chr12:109896403:C:T	1.56364e-14	-1.36773	-4.9349e-10	8.89679e-05	-1.4067	-4.9349e-10	8.53948e-05	-1.42939	-4.9349e-10
109896684	chr12:109896684:G:A	7.82579e-15	-2.0599	-4.9349e-10	4.63666e-05	-2.0584	-4.9349e-10	4.56505e-05	-2.05566	-4.9349e-10
109896784	chr12:109896784:G:A	1.34907e-14	-3.15636e-10	-1.51532	8.02071e-05	-3.15636e-10	-1.51036	7.90204e-05	-3.15636e-10	-1.50697
109896838	chr12:109896838:C:T	1.04803e-14	-1.76783	-4.9349e-10	5.66356e-05	-1.85834	-4.9349e-10	5.63495e-05	-1.8451	-4.9349e-10
109897476	chr12:109897476:CT:C	5.75657e-14	-3.15636e-10	-0.0644006	0.000306196	-3.15636e-10	-0.170749	0.000294445	-3.15636e-10	-0.191581
109897641	chr12:109897641:AC:A	6.64186e-15	-2.0691	-0.154834	4.59526e-05	-2.05302	-0.014342	3.916e-05	-2.05541	-0.153608
109897650	chr12:109897650:A:T	5.27878e-15	-2.06767	-0.385966	2.48142e-05	-2.0685	-0.615056	2.07188e-05	-2.06831	-0.77733
109897795	chr12:109897795:T:C	5.23351e-14	-3.15636e-10	-0.159661	0.000279829	-3.15636e-10	-0.260795	0.00026896	-3.15636e-10	-0.282111
109898074	chr12:109898074:T:C	1.9556e-14	0.249752	-1.39379	8.44113e-05	-0.012284	-1.44699	8.2624e-05	-0.00933752	-1.45304
109898080	chr12:109898080:A:G	4.73669e-15	-2.072	-0.489992	2.25168e-05	-2.07262	-0.70809	1.89754e-05	-2.07253	-0.860995
109898440	chr12:109898440:C:T	2.72295e-15	-2.07343	-1.04218	1.41637e-05	-2.07241	-1.17188	1.26341e-05	-2.07253	-1.26775
109898453	chr12:109898453:G:A	5.82853e-14	-0.797307	0.74533	0.000285678	-0.98105	0.740941	0.000289756	-0.99271	0.785074
109898741	chr12:109898741:C:T	1.83801e-14	-1.20606	-4.9349e-10	8.97556e-05	-1.39788	-4.9349e-10	8.8872e-05	-1.38948	-4.9349e-10
109899453	chr12:109899453:T:G	3.16966e-14	-3.15636e-10	-0.661117	0.000233523	-3.15636e-10	-0.441693	0.00022676	-3.15636e-10	-0.452785
109899633	chr12:109899633:T:C	1.35086e-14	-3.15636e-10	-1.514	7.99364e-05	-3.15636e-10	-1.51374	7.86554e-05	-3.15636e-10	-1.5116
109899891	chr12:109899891:T:C	1.36217e-14	-3.15636e-10	-1.50566	7.98179e-05	-3.15636e-10	-1.51523	7.84744e-05	-3.15636e-10	-1.5139
109899917	chr12:109899917:G:C	1.35537e-14	-3.15636e-10	-1.51067	7.98192e-05	-3.15636e-10	-1.51521	7.83606e-05	-3.15636e-10	-1.51535
109900069	chr12:109900069:C:T	3.88411e-15	-2.0668	-0.693635	2.36382e-05	-2.05478	-0.67733	2.07107e-05	-2.0569	-0.789128
109901607	chr12:109901607:G:T	2.63688e-15	-2.06772	-1.08001	1.38295e-05	-2.06436	-1.20381	1.23922e-05	-2.06469	-1.29492
109902080	chr12:109902080:C:T	1.98987e-14	-3.15636e-10	-1.12667	0.000129255	-3.15636e-10	-1.03319	0.000134471	-3.15636e-10	-0.97533
109902248	chr12:109902248:A:G	2.51276e-15	-2.07099	-1.12495	1.31907e-05	-2.07174	-1.24372	1.18917e-05	-2.07228	-1.32855
109902420	chr12:109902420:CAA:C	1.84969e-15	-2.07132	-1.43099	1.17888e-05	-2.07118	-1.35664	1.18287e-05	-2.0717	-1.33445
109902555	chr12:109902555:C:T	1.42198e-14	-3.15636e-10	-1.46269	8.74237e-05	-3.15636e-10	-1.42421	8.69955e-05	-3.15636e-10	-1.41082
109902664	chr12:109902664:A:G	3.13424e-15	-1.97192	-1.00302	1.54212e-05	-2.00308	-1.15615	1.3683e-05	-2.00446	-1.25606
109902718	chr12:109902718:C:T	1.34963e-14	-3.15636e-10	-1.51491	8.07409e-05	-3.15636e-10	-1.50373	8.03746e-05	-3.15636e-10	-1.48998
109903581	chr12:109903581:C:A	1.89677e-13	-3.15636e-10	1.12799	0.000912802	-3.15636e-10	0.921544	0.000843146	-3.15636e-10	0.860465
109903834	chr12:109903834:G:A	1.12033e-14	-0.435489	-1.26563	5.16426e-05	-0.622417	-1.32821	5.01332e-05	-0.62511	-1.33688
109904616	chr12:109904616:T:G	9.54058e-15	-2.017	0.155226	3.4555e-05	-2.03425	-0.318173	5.07057e-05	-2.03445	0.0838123
109904822	chr12:109904822:T:C	1.15102e-14	-2.04855	0.374452	3.96358e-05	-2.06501	-0.150235	5.92788e-05	-2.06505	0.270623
109904923	chr12:109904923:C:T	3.15266e-14	-0.666494	-4.9349e-10	0.000145199	-0.916868	-4.9349e-10	0.000140842	-0.929034	-4.9349e-10
109904997	chr12:109904997:C:T	6.03721e-14	-1.24715	1.23035	9.80507e-05	-1.4825	0.173013	0.00010655	-1.48223	0.274165
109905200	chr12:109905200:A:T	6.72344e-14	-3.15636e-10	0.0908586	0.00052546	-3.15636e-10	0.3693	0.000593081	-3.15636e-10	0.508656
109905225	chr12:109905225:G:C	2.79287e-14	-0.787673	-4.9349e-10	0.000130027	-1.02723	-4.9349e-10	0.000126209	-1.03874	-4.9349e-10
109905237	chr12:109905237:T:C	5.58608e-15	-2.03531	-0.361743	2.25033e-05	-2.05376	-0.727557	3.08366e-05	-2.05384	-0.394128
109905855	chr12:109905855:G:A	4.27301e-15	-2.03955	-0.625455	1.97806e-05	-1.99719	-0.913079	2.98225e-05	-2.00117	-0.480246
109906169	chr12:109906169:G:A	2.90801e-14	-0.747274	-4.9349e-10	0.000133861	-0.998173	-4.9349e-10	0.000129921	-1.00975	-4.9349e-10
109906283	chr12:109906283:C:T	1.5347e-14	-3.15636e-10	-1.38641	9.22721e-05	-3.15636e-10	-1.37023	9.32538e-05	-3.15636e-10	-1.34135
109906435	chr12:109906435:C:T	4.56229e-15	-2.07254	-0.526965	1.90931e-05	-2.0729	-0.872745	2.5444e-05	-2.07289	-0.567304
109906534	chr12:109906534:T:C	1.20719e-14	-2.06418	0.43773	4.14184e-05	-2.07272	-0.0985251	6.27168e-05	-2.07274	0.33469
109906653	chr12:109906653:G:A	1.35247e-14	-3.15636e-10	-1.51281	8.01511e-05	-3.15636e-10	-1.51106	7.88247e-05	-3.15636e-10	-1.50945
109906747	chr12:109906747:G:A	4.32015e-15	-2.07138	-0.582655	1.82362e-05	-2.07354	-0.918026	2.40629e-05	-2.07353	-0.622469
109907322	chr12:109907322:G:T	4.50354e-14	-3.15636e-10	-0.309879	0.000234281	-3.15636e-10	-0.438452	0.000225079	-3.15636e-10	-0.460225
109907427	chr12:109907427:A:T	1.1051e-14	-2.06631	0.351507	3.85496e-05	-2.07326	-0.169773	5.74985e-05	-2.07327	0.248351
109907500	chr12:109907500:A:ACCT	1.10601e-14	-2.04818	0.334197	3.93718e-05	-2.06373	-0.158193	5.91354e-05	-2.06377	0.266924
109908042	chr12:109908042:G:A	1.45331e-14	-3.15636e-10	-1.4409	8.24937e-05	-3.15636e-10	-1.48225	7.96992e-05	-3.15636e-10	-1.49842
109908142	chr12:109908142:A:G	7.80406e-15	-2.06268	-4.9349e-10	4.57094e-05	-2.07267	-4.9349e-10	4.48746e-05	-2.0728	-4.9349e-10
109908473	chr12:109908473:T:C	1.99743e-15	-2.02067	-1.4048	1.17435e-05	-2.00986	-1.42181	1.1191e-05	-2.01397	-1.4476
109908593	chr12:109908593:A:G	1.41967e-14	-3.15636e-10	-1.46432	8.11975e-05	-3.15636e-10	-1.49809	7.95938e-05	-3.15636e-10	-1.49974
109908982	chr12:109908982:T:A	9.4055e-15	-1.65409	-0.221939	2.44187e-05	-1.91486	-0.78477	3.15251e-05	-1.90737	-0.518516
109909333	chr12:109909333:G:A	9.93704e-15	-2.06297	0.24191	3.52285e-05	-2.07224	-0.260877	5.18676e-05	-2.07226	0.144275
109911831	chr12:109911831:C:G	1.75681e-14	-1.25124	-4.9349e-10	5.97643e-05	-1.80457	-4.9349e-10	5.93841e-05	-1.79265	-4.9349e-10
109912254	chr12:109912254:C:T	1.11272e-14	-0.322624	-1.38531	4.43134e-05	-0.825948	-1.27774	4.21538e-05	-0.840325	-1.29503
109912349	chr12:109912349:A:G	1.3713e-14	-3.15636e-10	-1.49898	8.30892e-05	-3.15636e-10	-1.47506	8.22585e-05	-3.15636e-10	-1.46681
109912760	chr12:109912760:T:G	2.01768e-15	-2.0241	-1.39128	1.18553e-05	-2.01373	-1.40847	1.12873e-05	-2.0176	-1.4354
109912777	chr12:109912777:C:T	1.53306e-14	-0.231252	-1.15622	6.91956e-05	-0.425118	-1.23292	6.70419e-05	-0.427455	-1.2439
109912929	chr12:109912929:C:T	1.35102e-14	-3.15636e-10	-1.51388	8.02822e-05	-3.15636e-10	-1.50943	7.89777e-05	-3.15636e-10	-1.50751
109913422	chr12:109913422:G:A	2.09647e-15	-2.02657	-1.3505	1.23449e-05	-2.01388	-1.36784	1.16918e-05	-2.01777	-1.40002
109913485	chr12:109913485:T:C	1.36077e-14	-3.15636e-10	-1.50669	8.20868e-05	-3.15636e-10	-1.4872	8.12131e-05	-3.15636e-10	-1.4796
109914556	chr12:109914556:G:A	5.79732e-15	-2.01889	-0.341043	2.48206e-05	-1.94553	-0.737769	3.73111e-05	-1.95095	-0.306435
109914565	chr12:109914565:C:T	3.79905e-14	-3.15636e-10	-0.479991	0.000204018	-3.15636e-10	-0.576766	0.000198514	-3.15636e-10	-0.585814
109915182	chr12:109915182:A:C	9.55598e-15	-2.03575	0.175588	3.38709e-05	-2.05694	-0.315484	4.94961e-05	-2.05698	0.0821996
109916718	chr12:109916718:C:G	2.50788e-14	-0.895305	-4.9349e-10	0.00011807	-1.1237	-4.9349e-10	0.000114671	-1.13461	-4.9349e-10
109916731	chr12:109916731:C:T	5.07139e-14	1.09981	-1.29094	0.000132578	0.390813	-1.39861	0.000139973	0.447909	-1.38314
109917380	chr12:109917380:C:T	1.44112e-14	-3.15636e-10	-1.44932	8.20747e-05	-3.15636e-10	-1.48735	8.04772e-05	-3.15636e-10	-1.4887
109917381	chr12:109917381:G:A	1.60769e-14	-3.15636e-10	-1.33995	9.97386e-05	-3.15636e-10	-1.29242	0.000100353	-3.15636e-10	-1.26798
109917899	chr12:109917899:T:G	1.24765e-14	-1.59348	-4.9349e-10	8.38073e-05	-1.46645	-4.9349e-10	8.19742e-05	-1.47027	-4.9349e-10
109918080	chr12:109918080:G:A	1.50024e-13	-0.410576	1.30404	0.000357554	-0.872482	0.856793	0.00102967	-0.863603	1.92392
109918729	chr12:109918729:C:T	7.70194e-14	-0.230221	0.45695	0.000207008	-0.678504	0.116287	0.000526336	-0.669645	1.05891
109918746	chr12:109918746:A:G	2.60201e-14	-3.15636e-10	-0.858459	0.000186775	-3.15636e-10	-0.665071	0.000181596	-3.15636e-10	-0.674888
109919283	chr12:109919283:G:A	1.55423e-14	-3.15636e-10	-1.37376	9.588e-05	-3.15636e-10	-1.33188	9.67854e-05	-3.15636e-10	-1.30418
109919303	chr12:109919303:G:A	2.9357e-14	-0.717532	-0.0202635	0.000136225	-0.938142	-0.0425268	0.000136648	-0.950362	-0.00890088
109919681	chr12:109919681:C:T	1.35307e-14	-3.15636e-10	-1.51237	8.01341e-05	-3.15636e-10	-1.51127	7.88162e-05	-3.15636e-10	-1.50956
109919808	chr12:109919808:A:G	1.60999e-14	-3.15636e-10	-1.33852	8.8453e-05	-3.15636e-10	-1.4125	8.58934e-05	-3.15636e-10	-1.42357
109920531	chr12:109920531:G:A	5.3336e-15	-1.04125	-1.40205	3.17008e-05	-1.09857	-1.34006	3.23293e-05	-1.10848	-1.29222
109920781	chr12:109920781:T:C	1.5134e-14	-0.160657	-1.23973	6.89879e-05	-0.353893	-1.30715	6.69435e-05	-0.35641	-1.31642
109920945	chr12:109920945:C:T	1.63993e-13	-0.409928	1.39243	0.000387877	-0.872022	0.937734	0.00113418	-0.863124	2.02011
109920947	chr12:109920947:G:A	8.5989e-15	-1.96569	-4.9349e-10	5.25201e-05	-1.93378	-4.9349e-10	5.16197e-05	-1.93277	-4.9349e-10
109921004	chr12:109921004:C:T	1.06159e-14	-1.75498	-4.9349e-10	5.72149e-05	-1.84816	-4.9349e-10	5.69507e-05	-1.83449	-4.9349e-10
109921311	chr12:109921311:C:T	1.38789e-14	-3.15636e-10	-1.48695	8.45376e-05	-3.15636e-10	-1.45778	8.38388e-05	-3.15636e-10	-1.44778
109921677	chr12:109921677:T:TA	9.25501e-14	0.410423	-4.9349e-10	0.000464453	0.245886	-4.9349e-10	0.000446849	0.225545	-4.9349e-10
109921911	chr12:109921911:C:T	1.5391e-14	-3.15636e-10	-1.38354	9.62076e-05	-3.15636e-10	-1.32847	9.01114e-05	-3.15636e-10	-1.37563
109922313	chr12:109922313:G:A	7.23612e-14	-3.15636e-10	0.164343	0.000333288	-3.15636e-10	-0.0859679	0.00107293	-3.15636e-10	1.10148
109923476	chr12:109923476:G:C	1.70361e-14	-3.15636e-10	-1.28199	0.00010638	-3.15636e-10	-1.22795	0.000107265	-3.15636e-10	-1.20137
109923984	chr12:109923984:G:T	1.78998e-14	-3.15636e-10	-1.23254	0.000108071	-3.15636e-10	-1.21219	0.000110172	-3.15636e-10	-1.17463
109924617	chr12:109924617:G:A	2.11318e-14	-3.15636e-10	-1.06655	0.000139995	-3.15636e-10	-0.95337	0.000141748	-3.15636e-10	-0.922626
109924721	chr12:109924721:G:A	1.37282e-14	-3.15636e-10	-1.49787	8.31704e-05	-3.15636e-10	-1.47408	8.2363e-05	-3.15636e-10	-1.46554
109925262	chr12:109925262:C:T	1.90552e-15	-2.04037	-1.4322	1.12017e-05	-2.0319	-1.44701	1.07274e-05	-2.03509	-1.46878
109925359	chr12:109925359:G:A	2.03972e-15	-2.01979	-1.38472	1.19829e-05	-2.00929	-1.40221	1.14004e-05	-2.0132	-1.42982
109925773	chr12:109925773:C:T	2.98267e-14	-0.721922	-4.9349e-10	0.000159261	-0.824432	-4.9349e-10	0.000151755	-0.854405	-4.9349e-10
109925929	chr12:109925929:T:C	1.42296e-14	-3.15636e-10	-1.46201	8.75007e-05	-3.15636e-10	-1.42333	8.71071e-05	-3.15636e-10	-1.40954
109926306	chr12:109926306:C:T	2.02707e-14	-1.98905	0.880901	7.67525e-05	-2.00779	0.453401	0.00012913	-2.00845	0.992599
109926396	chr12:109926396:A:C	1.45426e-14	-3.15636e-10	-1.44024	8.25938e-05	-3.15636e-10	-1.48104	8.09798e-05	-3.15636e-10	-1.48248
109927478	chr12:109927478:G:A	1.35019e-14	-3.15636e-10	-1.51449	8.04457e-05	-3.15636e-10	-1.50739	7.91748e-05	-3.15636e-10	-1.50502
109928661	chr12:109928661:C:T	9.33647e-15	-1.8834	-4.9349e-10	5.15904e-05	-1.95164	-4.9349e-10	5.08587e-05	-1.94762	-4.9349e-10
109928667	chr12:109928667:C:T	1.99107e-15	-2.03783	-1.39082	1.16838e-05	-2.0289	-1.40788	1.11285e-05	-2.03225	-1.43492
109928898	chr12:109928898:T:C	1.88657e-15	-2.04656	-1.43601	1.10762e-05	-2.03922	-1.45096	1.06182e-05	-2.04215	-1.47196
109929620	chr12:109929620:A:C	7.98209e-15	-2.04013	-4.9349e-10	4.59768e-05	-2.06684	-4.9349e-10	4.52204e-05	-2.06513	-4.9349e-10
109929629	chr12:109929629:T:C	1.35516e-14	-3.15636e-10	-1.51082	8.00147e-05	-3.15636e-10	-1.51276	7.86758e-05	-3.15636e-10	-1.51134
109929823	chr12:109929823:T:C	1.72439e-14	-3.15636e-10	-1.26987	0.000111188	-3.15636e-10	-1.18375	0.000111454	-3.15636e-10	-1.16306
109930592	chr12:109930592:A:G	5.1781e-14	-1.37393	1.20363	0.000126718	-1.70926	0.656248	0.00027904	-1.70334	1.45802
109930999	chr12:109930999:C:A	3.00935e-14	-0.713017	-4.9349e-10	0.000138977	-0.960666	-4.9349e-10	0.000134851	-0.972501	-4.9349e-10
109932067	chr12:109932067:G:A	1.43797e-14	-2.06513	0.61362	4.78419e-05	-2.073	0.0459274	7.48604e-05	-2.07303	0.511975
109932336	chr12:109932336:C:T	1.0802e-14	-2.05345	0.315853	3.77602e-05	-2.06765	-0.196067	5.6201e-05	-2.06772	0.219982
109932493	chr12:109932493:T:C	1.92628e-15	-2.02776	-1.43398	1.13467e-05	-2.01796	-1.44809	1.08613e-05	-2.02181	-1.46966
109932915	chr12:109932915:G:A	2.21968e-14	-3.15636e-10	-1.01738	0.000145908	-3.15636e-10	-0.911997	0.000152715	-3.15636e-10	-0.848101
109934092	chr12:109934092:G:C	1.94282e-15	-2.02712	-1.42607	1.14399e-05	-2.01722	-1.44065	1.09369e-05	-2.0211	-1.46343
109934405	chr12:109934405:G:A	8.68562e-14	0.346927	-4.9349e-10	0.000438363	0.188073	-4.9349e-10	0.000421675	0.167559	-4.9349e-10
109935015	chr12:109935015:T:C	1.85057e-14	-3.15636e-10	-1.19925	0.00012064	-3.15636e-10	-1.10217	0.000121626	-3.15636e-10	-1.07572
109935391	chr12:109935391:A:G	1.35897e-14	-3.15636e-10	-1.50801	7.98963e-05	-3.15636e-10	-1.51425	7.85254e-05	-3.15636e-10	-1.51325
109935424	chr12:109935424:C:T	9.53338e-15	-2.06417	0.201643	3.48898e-05	-2.04077	-0.302015	5.11424e-05	-2.04073	0.0986681
109935674	chr12:109935674:G:A	2.88712e-15	-1.71989	-1.33718	1.38918e-05	-1.95424	-1.30944	1.43821e-05	-1.94555	-1.26515
109935688	chr12:109935688:G:A	1.91287e-15	-2.0463	-1.42243	1.12236e-05	-2.03992	-1.43704	1.07352e-05	-2.04272	-1.46043
109935855	chr12:109935855:C:T	1.9304e-15	-2.0444	-1.4152	1.13297e-05	-2.03643	-1.43112	1.08225e-05	-2.03955	-1.45549
109936111	chr12:109936111:C:T	1.03942e-14	-1.77608	-4.9349e-10	5.61993e-05	-1.86607	-4.9349e-10	5.5908e-05	-1.85297	-4.9349e-10
109936132	chr12:109936132:T:C	1.56214e-14	-3.15636e-10	-1.36869	8.64338e-05	-3.15636e-10	-1.4356	8.26015e-05	-3.15636e-10	-1.46265
109936133	chr12:109936133:A:G	9.86784e-15	-2.07022	0.242176	3.57211e-05	-2.05581	-0.263423	5.26853e-05	-2.05573	0.143393
109936977	chr12:109936977:G:A	5.85472e-14	-3.15636e-10	-0.0474945	0.000270836	-3.15636e-10	-0.293461	0.000833689	-3.15636e-10	0.849186
109937493	chr12:109937493:A:G	1.83981e-14	-3.15636e-10	-1.20508	0.000111231	-3.15636e-10	-1.18337	0.000113595	-3.15636e-10	-1.14403
109937769	chr12:109937769:C:G	1.89649e-15	-2.04459	-1.43273	1.11529e-05	-2.03663	-1.44665	1.06818e-05	-2.03968	-1.46845
109937787	chr12:109937787:C:T	1.83907e-14	-1.20548	-4.9349e-10	0.000134059	-0.996698	-4.9349e-10	0.000132158	-0.992675	-4.9349e-10
109938658	chr12:109938658:T:C	2.60686e-13	-3.15636e-10	1.44599	0.00127486	-3.15636e-10	1.25562	0.00116803	-3.15636e-10	1.1864
109940086	chr12:109940086:T:C	2.11718e-14	-3.15636e-10	-1.06466	0.000116866	-3.15636e-10	-1.13395	0.000114	-3.15636e-10	-1.14048
109940734	chr12:109940734:G:C	2.73576e-15	-2.07264	-1.03828	1.17287e-05	-2.0729	-1.36003	1.19377e-05	-2.07357	-1.3234
109940959	chr12:109940959:T:C	7.77038e-15	-1.08328	-0.983726	8.05893e-05	-0.92553	-0.580079	7.28465e-05	-0.95534	-0.63298
109941139	chr12:109941139:G:T	1.45678e-14	-3.15636e-10	-1.43851	8.92399e-05	-3.15636e-10	-1.40365	8.81091e-05	-3.15636e-10	-1.3981
109941408	chr12:109941408:T:C	9.86752e-15	-1.5547	-0.273383	2.50087e-05	-1.85185	-0.823897	3.21026e-05	-1.84318	-0.564556
109941678	chr12:109941678:T:C	1.30929e-14	-2.06608	0.520822	4.48236e-05	-2.07322	-0.0190217	6.84034e-05	-2.07324	0.421985
109942308	chr12:109942308:T:C	2.91455e-15	-2.07375	-0.973859	1.21851e-05	-2.07371	-1.32105	1.24706e-05	-2.07322	-1.28009
109942541	chr12:109942541:T:C	1.29983e-14	-2.05491	0.502401	4.44568e-05	-2.0684	-0.0320543	6.77542e-05	-2.06847	0.407682
109942719	chr12:109942719:A:G	1.92218e-15	-2.03357	-1.4303	1.13141e-05	-2.02439	-1.44453	1.08257e-05	-2.02802	-1.46673
109944556	chr12:109944556:C:A	7.75748e-15	-2.06867	-4.9349e-10	4.56591e-05	-2.07377	-4.9349e-10	4.48312e-05	-2.07377	-4.9349e-10
109944744	chr12:109944744:A:G	1.48355e-14	-3.15636e-10	-1.4203	8.50464e-05	-3.15636e-10	-1.45178	8.32021e-05	-3.15636e-10	-1.4554
109944923	chr12:109944923:T:C	1.56516e-14	-3.15636e-10	-1.36675	8.66146e-05	-3.15636e-10	-1.43351	8.27435e-05	-3.15636e-10	-1.46093
109944979	chr12:109944979:A:C	1.5639e-14	-0.136309	-1.23125	7.115e-05	-0.330603	-1.29958	6.90032e-05	-0.333552	-1.30897
109945199	chr12:109945199:A:G	3.24854e-14	-3.15636e-10	-0.636535	0.00017541	-3.15636e-10	-0.72785	0.000170871	-3.15636e-10	-0.735769
109945336	chr12:109945336:G:A	7.54325e-15	-2.04416	-0.0525159	5.31741e-05	-2.0122	0.0907945	4.50505e-05	-2.01601	-0.0528788
109945855	chr12:109945855:G:T	1.91173e-15	-2.04651	-1.42281	1.12135e-05	-2.03903	-1.43883	1.07264e-05	-2.04198	-1.462
109945859	chr12:109945859:G:T	2.81747e-15	-2.07321	-1.00828	1.19521e-05	-2.07316	-1.34091	1.22074e-05	-2.0722	-1.30244
109946322	chr12:109946322:C:T	1.14458e-14	-2.06314	0.38344	3.98618e-05	-2.07226	-0.137293	5.98287e-05	-2.07229	0.2871
109946486	chr12:109946486:A:G	1.35464e-14	-3.15636e-10	-1.51121	7.98171e-05	-3.15636e-10	-1.51524	7.83591e-05	-3.15636e-10	-1.51537
109947121	chr12:109947121:T:C	1.44941e-14	-3.15636e-10	-1.44359	8.34763e-05	-3.15636e-10	-1.47041	8.17088e-05	-3.15636e-10	-1.47351
```
