## Supplementary material for "Characterization of shared and ancestry-specific signals driving complex traits using multi-ancestry fine-mapping": susiex_nc3.cs80.summary

```
# chr12:108551638-109947678
CS_ID	CS_LENGTH	CS_PURITY	MAX_PIP_SNP	BP	REF_ALLELE	ALT_ALLELE	REF_FRQ	BETA	SE	-LOG10P	MAX_PIP	POST-HOC_PROB_POP1	POST-HOC_PROB_POP2
1	3	0.991938	chr12:109053663:G:A	109053663	A,A	G,G	1,1	inf,inf	inf,inf	12.3916,3.90524	0.420294	1	0.814857
2	1510	0	chr12:108766029:C:T	108766029	T,T	C,C	1,1	-inf,inf	inf,inf	3.42247,0.999124	0.0480724	0.524866	0.331435
3	1478	0	chr12:109794243:G:C	109794243	NA,C	NA,G	NA,1	NA,-inf	NA,inf	NA,4.38361	0.0537884	0.408996	0.444215
```
