## Supplementary material for "Characterization of shared and ancestry-specific signals driving complex traits using multi-ancestry fine-mapping": orig_s1_snps

```
rs187402288
rs10850234
rs11615336
rs61941589
rs1045582
rs117721594
rs142936386
rs11066813
rs142891559
rs11609921
rs73196264
rs11830623
rs140644072
rs10850240
rs79330589
rs61941591
rs1543896
rs1543895
rs11066839
rs11066845
rs2302702
rs7296040
rs143400724
rs192106134
rs717260
rs56007067
rs11066856
rs12822282
rs12826754
rs12579916
rs7298925
rs2241215
rs12306452
rs11610558
rs34306729
rs2241214
rs73196268
rs7976796
rs76062639
rs61941592
rs7311488
rs11066912
rs2287192
rs11614551
rs73196270
rs2287191
rs11830566
rs11829700
rs145835615
rs59505191
rs73196271
rs73196272
rs74978040
rs4766606
rs4766476
rs10850274
rs61941631
rs2270361
rs61748069
rs56244055
rs73196275
rs11611011
rs17181453
rs7298565
rs7311187
rs35613116
rs71456694
rs74873251
rs55735873
rs11066955
rs2241213
rs73407594
rs2241212
rs184303746
rs7955932
rs6606727
rs6606728
rs78171531
rs7139074
rs186076221
rs7358739
rs16940277
rs117387539
rs73196278
rs11611012
rs7310945
rs7971160
rs10437846
rs34662493
rs79678874
rs3815575
rs7314631
rs3742018
rs73196280
rs11067005
rs11067006
rs2241210
rs2287190
rs79313644
rs6606729
rs6606730
rs56143656
rs7965599
rs2879107
rs112567398
rs12231062
rs11067030
rs10850308
rs118168308
rs77985171
rs75411486
rs73196282
12:109957686_C_T
rs2287188
rs2287187
rs7956788
rs56330650
rs73196285
rs2241209
rs2241208
rs61941636
rs4766607
rs12367754
rs7139198
rs55980475
rs11609871
rs10744826
rs11610418
rs11067099
rs117870959
rs10850338
rs10850339
rs73196292
rs12679
rs2241206
rs2241205
rs78235098
rs73196293
rs11067115
rs73196294
rs1078423
rs2287184
rs7966629
rs188536609
rs4766608
rs12303137
rs2241204
rs12367550
rs2058807
rs73196297
rs4766609
rs1045255
rs1045256
rs1045258
rs14863
rs1045263
rs1617
rs180684614
rs1001382
rs1543897
rs75507630
rs7971760
rs55815037
rs2004359
rs2004358
rs12309013
rs76251788
rs34785014
rs7979816
rs11067150
rs10466917
rs7954512
rs7965773
rs7954766
rs117189706
rs7975756
rs12821045
rs1030066
rs73198406
rs12831657
rs73198407
rs11067164
rs7486178
rs7956536
rs7956557
rs11067165
rs116884085
rs729784
rs731178
rs57392705
rs10850349
rs78865813
rs11067167
rs12371671
rs12369286
rs76302808
rs7953327
rs6606731
rs55979482
rs11612538
rs67194877
rs11067170
rs6606732
rs56185537
rs73198410
rs78288652
rs888194
rs1075467
rs117273061
rs888193
rs4766477
rs4766611
rs11067208
rs56089724
rs55746902
rs11067211
rs12828090
rs76118041
rs79250609
rs7304862
rs12321904
rs77790453
rs7974321
rs10850358
rs11067227
rs12817689
rs2241201
rs35145546
rs61940463
rs73414076
rs111869218
rs34921355
rs1061440
rs72650177
rs11067231
rs67432283
rs877709
rs877710
rs11831226
rs11067232
rs11067233
rs8228
rs9593
rs888192
rs12828717
rs67520670
rs67275386
rs7312142
rs7302373
rs7312275
rs7302591
rs2058806
rs35072126
rs2287183
rs2287182
rs72650185
rs7964021
rs11067250
rs12580090
rs11067253
rs7953014
rs61940465
rs57039720
rs61940466
rs2058805
rs68153744
rs78599682
rs11610545
rs2287181
rs12309115
rs2287180
rs7971853
rs11067271
rs12370596
rs67106492
rs7134594
rs61940468
rs12578365
rs736344
rs736343
rs61940470
rs888191
rs34899324
rs67583364
rs7970557
rs61940511
rs10850379
rs10850380
rs67342900
rs7301541
rs754179
rs754180
rs874171
rs874170
rs9919738
rs72650195
rs73198424
rs11836136
rs12830693
rs11614986
rs59227481
rs72650202
rs117833560
rs4499061
rs72651703
rs66580225
rs12322541
rs73198427
rs2111216
rs12314392
rs67900037
rs10774774
rs10774775
rs66647925
rs3759387
rs66616264
rs61940512
rs6606734
rs7957619
rs3752662
rs4766612
rs73404412
rs10850392
rs9783487
rs67381330
rs66499479
rs7954144
rs73198430
rs7300998
rs4766613
rs7296044
rs10774779
rs3742015
rs67886029
rs72648003
rs61940514
rs34368092
rs2287218
rs68024411
rs66730760
rs3782899
rs11067341
rs7311653
rs11615637
rs2270375
rs66783857
rs72648010
rs11067359
rs72648013
rs3782898
rs3782897
rs3782894
rs72648018
rs72648019
rs11609445
rs72648021
rs11611484
rs11067376
rs72648025
rs11067377
rs72648028
rs59573160
rs35191208
rs2270374
rs72648031
rs17183465
rs10850432
rs72648037
rs75459737
rs79985295
rs72648038
rs11067390
rs73198444
rs11067392
rs3742014
rs10850435
rs11067394
rs10850436
rs66513915
rs61940517
rs72648045
rs4766479
rs4766480
rs66497828
rs72648052
rs34866786
rs35092346
rs9888325
rs17670606
rs11612666
12:110038059_G_T
rs11609850
rs11609896
rs73200412
rs75715278
rs73200413
rs34046851
rs17607959
rs12830574
rs10850443
rs74728407
rs35571652
rs61940557
rs115578160
rs73200418
rs73200419
rs10161126
rs117514387
rs116884855
rs35160901
rs73200421
rs12307823
rs117249174
rs114512661
rs17608087
rs67325197
rs1541597
rs77104423
rs78524243
rs12316253
rs12579995
rs12579997
rs2160593
rs140566481
rs10850452
rs10850453
rs17608150
rs78602599
rs77440881
rs12318133
rs73200423
rs7299698
rs141122610
rs7306218
rs11067481
rs59070195
rs73200425
rs57501356
rs113006782
rs7314406
rs7314538
rs73200427
rs79997156
rs748477
rs73200429
rs12314139
rs74856247
rs11832567
rs17670859
rs4766481
rs6606736
rs11067501
rs1985825
rs56269841
rs7312605
rs7294688
rs1861679
rs56248035
rs118111163
rs150285250
rs7965152
rs10507234
rs79486107
rs1819873
rs11609480
rs79467512
rs35287743
rs74871430
rs12830053
rs10774803
rs12582466
rs144201127
rs73200433
rs11067532
rs75602438
rs147319104
rs10850481
rs7968544
rs12423266
rs78719719
rs74427575
rs118109858
rs73200435
rs4766615
rs117804594
rs117222051
rs117407936
rs76650418
rs11608727
rs11615462
rs117894566
rs4766482
rs12830679
rs11614508
rs114574296
rs73200436
rs1477136
rs150088053
rs10774808
rs61941762
rs73200439
rs2160594
rs77465649
rs10850491
rs10850492
rs11616085
rs79705165
rs73200440
rs73200441
rs76434083
rs73200442
rs10850503
rs73200443
rs117288805
rs73200444
rs118100264
rs12828104
rs117332648
rs79050315
rs73200446
rs80345566
rs74391023
rs56339499
rs752014
rs752015
rs7484578
rs117639739
rs76304632
rs111778652
rs113051536
rs76479862
rs74912057
rs7133948
rs73404448
rs4766616
rs79770647
rs10850520
rs58548731
rs11612468
rs77387437
rs7957525
rs7960944
rs10774814
rs75392142
rs73200449
rs2058825
rs2058824
rs11835072
rs7960971
rs11832371
rs111273776
rs7972585
rs11067653
rs1420749
rs4340109
rs1344545
rs1344544
rs1344543
rs73200455
rs1344542
rs1344541
rs11614658
rs11067658
rs11067659
rs12309873
rs11067660
rs10850533
rs12321021
rs10850534
rs11067661
rs1558825
rs66473852
rs79278812
rs11067663
rs76460124
rs1974712
rs1946157
rs1968195
rs111317171
rs1968194
rs10850542
rs10850543
rs10744859
rs35035512
rs7968576
rs10774824
rs7979874
rs12317388
rs11067675
rs10774826
rs79069137
rs1420748
rs7307440
rs7307931
rs77454033
rs10850544
rs11609266
rs10850545
rs138269187
rs112083350
rs11067691
rs11067692
rs11067694
rs11608301
rs11067695
rs149859201
rs2077289
rs11067704
rs745818
rs745817
rs745816
rs7134372
rs60398594
rs68160838
rs7302196
rs10161401
rs56401293
rs7306151
rs17671494
rs117203384
rs73202420
rs714880
rs111378133
rs112171294
rs55820876
rs145381567
rs7134597
rs73202421
rs11067734
rs10850552
rs10774830
rs10850554
rs66813087
rs11067742
rs10850557
rs10850558
rs11067750
rs73202422
rs138316218
rs11067757
rs11067758
rs150274184
rs118060014
rs10850563
rs139820700
rs117703635
rs11067769
rs10744866
rs78433687
rs16940455
rs61941799
rs79975154
rs75857590
rs76844262
rs190825201
rs141799222
rs140517662
rs147823790
rs1861680
rs145723008
rs10774834
rs11615362
rs12315841
rs79849884
rs113986451
rs12305576
rs75951665
rs6606737
rs75756843
rs6606738
rs73202426
rs144177694
rs112060963
rs7304855
rs73202428
rs7977614
rs6606739
rs12320570
rs12426962
rs11067821
rs117413609
rs10507235
rs1420747
rs61306166
rs11067829
rs4766617
rs11067838
rs75163430
rs4310669
rs7312572
rs11067845
rs10850582
rs11067848
rs73202432
rs11067853
rs73202433
rs77223525
rs73202435
rs4766619
rs4766620
rs67520312
rs41437847
rs1971701
rs1971700
rs33920632
rs11615541
rs140402895
rs12825261
rs76313605
rs11611573
rs4631942
rs57820447
rs7313777
rs7138324
rs10774845
rs138181113
rs4238031
rs4766621
rs2338382
rs11613356
rs1465351
rs73202441
rs1558827
rs1965659
rs825008
rs825007
rs9795595
rs113082829
rs71456698
rs112200151
rs79499463
rs7978131
rs78186799
rs117487368
rs9804837
rs735463
rs735464
rs735465
rs143953954
rs1833258
rs1833257
rs7304877
rs73408706
rs73408707
rs73408710
rs73408711
rs73408712
rs61941835
rs16940483
rs73416967
rs61065186
rs11067910
rs11067911
rs11067912
rs11067913
rs11067915
rs11067916
rs11067917
rs61941838
rs61941839
rs61941840
rs117978449
rs16940491
rs825005
rs59365754
rs58542201
rs12312387
rs12309924
rs12314346
rs1420980
rs1420746
rs60806541
rs1420745
rs35748644
rs10744868
rs12306017
rs4766623
rs12296540
rs60545421
rs16940498
rs4766624
rs7967737
rs28431113
rs61941844
rs74336482
rs11067936
rs11067941
rs57653496
12:110146812_T_A
rs146613038
rs825002
rs4766625
rs7964341
rs74421372
rs4766483
rs7959737
rs825001
rs7958870
rs825000
rs1861815
rs824999
rs74339963
rs824998
rs148858040
rs61941859
rs824997
rs73407735
rs111938934
rs59825063
rs58244045
rs60508757
rs56848810
rs7138802
rs73407745
rs10850607
rs11831476
rs73407749
rs78482353
rs145450758
rs73407751
rs116881805
rs1344540
rs1990768
rs113636226
rs35664579
rs4766626
rs7310085
rs79945126
rs12812033
rs11829380
rs73202446
rs16940512
rs116860804
rs78451466
rs73407758
rs140889757
rs114851441
rs73202447
rs11068025
rs2241249
rs113625856
rs10850634
rs79545836
rs11612440
12:110170697_C_T
rs16940521
rs73407761
rs144121260
rs4766484
rs4766485
rs61742606
rs11609432
rs7307171
rs78458681
rs2338383
rs10850645
rs7298883
rs118005252
rs2111541
rs7972233
rs11068047
rs11068049
rs11068050
rs7973101
rs7973227
rs7968176
rs118041280
rs117843794
rs7952780
rs1861814
rs1861813
rs4766627
rs17616406
rs10735093
rs10774873
rs11613412
rs148656054
rs10850666
rs76932829
rs4766629
rs10850674
rs10850675
rs7955930
rs117485714
rs11068095
rs4766630
rs78515609
rs11068098
rs11068103
rs7967364
rs16940532
rs11068110
rs7971523
rs10459145
rs7967072
rs7962480
rs7314956
rs7962570
rs12315948
rs12315952
rs7958396
rs148542510
rs7310071
rs10774883
rs79490506
rs10850705
rs112276518
rs1344552
rs1344551
rs734152
rs1861817
rs1077741
rs1861816
rs749284
rs749283
rs718838
rs2193537
rs16940546
rs12309837
rs9645836
rs10850708
rs7303351
rs11068173
rs749790
rs1344550
rs149695374
rs59734900
rs116005734
rs61748987
rs73202455
rs144369209
rs115059906
rs74708894
rs139587794
rs140661421
rs117562020
rs145676474
rs11615724
rs73202456
rs140623261
rs76282770
rs150612431
rs116291220
rs147153399
rs75630185
rs118147840
rs76917364
rs117028417
rs144135035
rs80178900
rs140965719
rs145696737
rs148291435
rs77319726
rs138476027
rs17616911
rs2193536
rs116055601
rs79557426
rs78653824
rs115605523
rs144455104
rs16940553
rs144154962
rs114680377
rs115124802
rs117438059
rs76021476
rs139971166
rs145712812
rs199998280
rs138589661
rs115025256
rs10850732
rs148344347
rs11068248
rs7979405
rs4766631
rs7978544
rs115373018
rs10774894
rs56097017
rs115336097
rs191500524
rs10850735
rs139794830
rs34786626
rs114828827
rs11068274
rs115577426
rs60258652
rs1861810
rs185387948
rs1861811
rs7299388
rs3742037
rs117793063
rs10774897
rs10735104
rs11068290
rs117237086
rs1861812
rs78253082
rs114787720
rs117145318
rs184100673
rs113186359
rs201867789
rs56177950
rs56186049
rs10850750
rs372093661
rs59870578
rs59940634
rs73409804
rs11068311
rs11068312
rs12578919
rs12578401
rs10774900
rs12579162
rs12578908
rs3742035
rs3825396
rs192060971
rs56365155
rs138832175
rs12579859
rs12579553
rs12301787
rs59596837
rs4766486
rs16940583
rs3825395
rs1344554
rs3742034
rs12302358
rs73409817
rs12425671
rs3825394
rs61943774
rs11068375
rs11068376
rs61243153
rs10850781
rs56314945
rs12309043
rs10850783
rs75955159
rs1558882
rs73409821
rs74530083
rs73409822
rs145804500
rs73409825
rs12311330
rs12307018
rs12301730
rs142257763
rs144816007
rs60879438
rs1861809
rs3742032
rs3742031
rs11068414
rs10850800
rs11068420
rs10850801
rs74985541
rs16939725
rs149635002
rs3742030
rs56092423
rs61943778
rs74827770
rs74707165
rs76633053
rs1974725
rs146771300
rs11068434
rs76067239
rs76962249
rs79762876
rs10744892
rs10744893
rs28619554
rs140980450
rs10850813
rs58118359
rs7971845
rs12370663
rs117187014
rs148749555
rs144685716
rs61940870
rs113241211
rs10774911
rs10774912
rs2338568
rs4565962
rs80083029
rs4766632
rs4766633
rs73202462
rs11068480
rs77877120
rs76088085
rs537018372
rs4635144
rs7303725
rs78776966
rs10850830
rs73417506
rs4357754
rs76219614
rs77392583
rs73202463
rs80005999
rs12814815
rs141431850
rs4766634
rs6606741
rs75286072
rs78045296
rs56183580
rs59845002
rs76456236
rs117487866
rs11068517
rs7139451
rs10850834
rs7963600
rs12425368
rs4766635
rs10850835
rs10850836
rs146167088
rs6606742
rs10850838
rs6606743
rs147564905
rs10774932
rs112866013
rs12316750
rs188481646
rs192132943
rs4766636
rs7310287
rs4525299
rs7308238
rs7304559
rs1055794
rs12313721
rs9645837
rs9645838
rs148941856
rs4766637
rs10850883
rs11838280
rs3782893
rs12423752
rs321725
rs73202468
rs4766488
rs2193534
rs2193535
rs11068643
rs191261589
rs11068651
rs73202469
rs4766638
rs4766639
rs10850891
rs11068660
rs73417544
rs4766640
rs77388709
rs7304168
rs113837569
rs4766641
rs7955379
rs117522771
rs7966820
rs11832113
rs56124803
rs11068677
rs7135254
rs4766489
rs12306974
rs12823540
rs75445258
rs12230032
rs11068696
rs7397059
rs11068698
rs76500252
rs75319860
rs10850913
rs10850914
rs4766490
rs4766642
rs4766643
rs143831378
rs60274872
rs9888429
rs76700197
rs76313061
rs7957938
rs12578326
rs73417569
rs78846389
rs116375696
rs57802374
rs73417577
rs150136788
rs138234811
rs73417580
rs10128780
rs7961535
rs74544871
rs142937116
rs118043179
rs2111540
rs57464815
rs73417586
rs139543021
rs4586234
rs139634510
rs76337025
rs75056482
rs11068789
rs77905351
rs35299657
rs150283183
rs11068806
rs11068808
rs11068810
rs11608661
rs149682893
rs146475862
rs11068817
rs58003798
rs11068821
rs11068824
rs113454690
rs116940627
rs7955408
rs11068833
rs61247504
rs61142691
rs10850965
rs79231736
rs7978458
rs7956131
rs11068848
rs73205034
rs11539159
rs11068851
rs10774978
rs112510387
rs11068852
rs57860034
rs16940657
rs113163457
rs2280037
rs76917776
rs11068857
rs11068858
rs7961976
rs11068861
rs79920220
rs2271320
rs2271319
rs2271318
rs57957298
rs11068866
rs2271317
rs117235137
rs3742011
rs1567471
rs12581544
rs1124396
rs78658063
rs61940899
rs117058945
rs7294929
rs871789
rs16940680
rs7312132
rs12049979
rs12049951
rs3809300
rs16940683
rs79886630
rs17680262
rs1045802
rs117176903
rs76133847
rs11068903
rs113835189
rs16939764
rs78282653
rs182625296
rs117549881
rs73419527
rs75319020
rs78079587
rs117236308
rs73419529
rs34287717
rs79356209
rs79633940
rs138225159
rs61940901
rs2292354
rs77766064
rs3742010
rs7314498
rs12230085
rs16940703
rs16939769
rs7968830
rs59278403
rs9888359
rs12299347
rs138026740
rs11068958
rs78965750
rs9888377
rs16940705
rs11068968
rs145991533
rs56089557
rs36005925
rs77273363
rs11068984
rs7310190
rs34278224
rs7314356
rs12229815
rs144959289
rs11068996
rs2292355
rs11068997
rs115868070
rs12424824
rs59463468
rs61373969
rs2063388
rs74578156
rs74792875
rs11069018
rs111835427
rs77056716
rs144834655
rs7978421
rs56183846
rs11069043
rs11069045
rs79623188
rs147646038
rs188605153
rs4766645
rs7980200
rs11069060
rs16940719
rs4766646
rs11069066
rs12303221
rs61391330
rs117009945
rs71458314
rs7133072
rs11069070
rs3922879
rs10851035
rs77909433
rs138178074
rs7133426
rs76103803
rs112724392
rs9634314
rs9634316
rs9634317
rs73419581
rs6606744
rs7961458
rs11536075
rs142707636
rs112275949
rs111862438
rs140057900
rs11069139
rs74993352
rs111233513
rs139962389
rs11069163
rs142373787
rs12320990
rs76005971
rs11069168
rs117050719
rs7960775
rs80000006
rs56017297
rs78613700
rs34543296
rs2338753
rs75239670
rs12314720
rs12322770
rs115431458
rs11069204
rs76418740
rs6606745
rs148525281
rs11069214
rs11069215
rs117267511
rs56786970
rs11069222
rs13377686
rs2271321
rs77865044
rs73205042
rs16940760
rs10083041
rs1027949
rs146601375
rs76808783
rs80209299
rs78855067
rs7314485
rs61038964
rs188036646
rs78161819
rs1510605
rs3759386
rs10849627
rs11064671
rs61113301
rs1912516
rs74725620
rs7299156
rs11064687
rs11064688
rs2136797
rs73205044
rs7299483
rs76358958
rs56960173
rs150544403
rs117478690
rs73205045
rs117478133
rs149672222
rs11064702
rs58064813
rs7977696
rs147635905
rs142204358
rs12302340
rs7306815
rs113236084
rs73205046
rs6606679
rs11064715
rs6606680
rs12312565
rs7976412
rs12300179
rs182419982
rs6606681
rs117626110
rs7295290
rs143440630
rs2302689
rs2287173
rs77567091
rs7976663
rs7300927
rs138415560
rs7310558
rs188326865
rs140105280
rs4766427
rs12425599
rs61940911
rs147740459
rs118048073
rs143449160
rs11064797
rs75251086
rs78549167
rs78739280
rs147330673
rs74654926
rs2287174
rs56972807
rs71458317
rs35367681
rs59547241
rs2287175
rs3428
rs1044994
rs11608607
rs73205049
rs12579584
rs77697923
rs11064829
rs146677941
rs1974706
rs11064833
rs56029956
rs116894976
rs60968289
rs12309446
rs7137233
rs10849677
rs10849678
rs10849681
rs117982869
rs77981767
rs11064860
rs146606446
rs9739637
rs10849686
rs150891727
rs113354294
rs7136207
rs2338754
rs11064872
rs10849689
rs41436646
rs79078371
rs10774513
rs7486176
rs9706258
rs74880204
rs77598642
rs11064885
rs182872959
rs7963707
rs115199894
rs12581188
rs11064896
rs141051598
rs11829777
rs12426216
rs149453822
rs73404675
rs12316974
rs12318462
rs10849698
rs73205054
rs146325808
rs11837455
rs11064912
rs149666077
rs7298716
rs7302198
rs7302441
rs142541823
rs151015152
rs148526428
rs142799014
rs117546059
rs116846110
rs117237760
rs13313219
rs13313211
rs118013692
rs73205059
rs11833313
rs151156312
rs143369959
rs149599123
rs73205062
rs12302069
rs12322130
rs73205064
rs142136118
rs77045906
rs78781559
rs61940917
rs150749252
rs10082809
rs12311147
rs11064956
rs190188504
rs35769760
rs11064963
rs2041911
rs117019685
rs117333943
rs145963064
rs12829374
rs12303612
rs768923
rs140914127
rs12427218
rs12425593
rs16934006
rs35468552
rs79937524
rs77876487
rs7960516
rs56271771
rs7309729
rs7310752
rs12425220
rs11065008
rs78910086
rs11065009
rs7308194
rs149620160
rs12372131
rs144734380
rs7315680
rs11065030
rs11065031
rs148997211
rs142971791
rs61940943
rs77821148
rs12300769
rs141271100
rs143496491
rs117864751
rs77344521
rs118112502
rs67828368
rs1547975
rs74959273
rs118034859
rs11832936
rs12300631
rs79557476
rs73205069
rs57033697
rs58792942
rs149933638
rs1426374
rs140526537
rs67917264
rs139073702
rs148770281
rs7306072
rs12311063
rs76686967
rs146579491
rs76836569
rs7314248
rs138630970
rs147421205
rs141733635
rs77100509
rs28362526
rs186782015
rs7308785
rs139761366
rs67715513
rs191236505
rs12306972
rs7312939
rs10774545
rs34684319
rs56691704
rs12316812
rs140480133
rs140949871
rs73205074
rs7955717
rs11065127
rs11065129
rs17789061
rs113712751
rs56076213
rs12300649
rs117677576
rs117040491
rs7972256
rs60013768
rs146951092
rs55723202
rs61217249
rs184537214
rs56084592
rs12297035
rs7300001
rs12309409
rs61940947
rs12315174
rs7309141
rs117220631
rs79392171
rs145495279
rs193085014
rs183852785
rs11065209
rs60594510
rs11065216
rs61940948
rs55887805
rs12313068
rs57530940
rs61227741
rs73205079
rs11065239
rs77307905
rs10492229
rs7975364
rs3932915
rs2339403
rs12422857
rs73205080
rs7311376
rs11065273
rs116910363
rs117193566
rs11065287
rs148680397
rs61940949
rs77398033
rs79367365
rs151266864
rs117769729
rs79925774
rs16940805
rs7299230
rs7314552
rs11065340
rs68087637
rs7300045
rs113002107
rs7959516
rs55929416
rs143069967
rs142680607
rs933851
rs7952823
rs139539599
rs146675733
rs117955319
rs73205085
rs12296821
rs1609904
rs7296679
rs73205088
rs61940951
rs4766491
rs12230591
rs147066960
rs141060153
rs56341753
rs117646453
rs12318836
rs7966591
rs139052516
rs17619763
rs186074870
rs11065505
rs117527228
rs77637411
rs12814584
rs56017468
rs117122590
rs2339404
rs73206845
rs71442737
rs111989101
rs149014112
rs7304243
rs146456612
rs151256800
rs56838584
rs118073722
rs148858023
rs78304912
rs113255605
rs142052325
rs73206847
rs7980838
rs117756843
rs113295553
rs117794619
rs141391620
rs933852
rs3026424
rs3026425
rs11616012
rs78432222
rs3026427
rs77964048
rs560818824
rs73206852
rs145950689
rs139462120
rs142206459
rs1265775
rs112417603
rs10774599
rs12300276
rs59107571
rs60971459
rs118152719
rs11065611
rs1986123
rs61940957
rs77759104
rs76959914
rs140638363
rs11065612
rs73206853
rs6606683
rs7302576
rs56306150
rs3847950
rs112732599
rs148774375
rs3026444
rs3026445
rs4766428
rs3026446
rs12820398
rs3026447
rs2098140
rs3887669
rs3026452
rs75013764
rs150891384
rs113745636
rs116911740
rs35235621
rs117253246
rs75415123
rs73206854
rs190682439
rs141317973
rs140879759
rs12228378
rs76858926
rs117422279
rs61942560
rs112303164
rs117391689
rs10774600
rs141147622
rs12320025
rs7965279
rs55727991
rs78178630
rs148668919
rs4630352
rs141242745
rs3026456
rs183118030
rs7960988
rs117293389
rs142826405
rs181355123
rs78925260
rs141715902
rs3026457
rs3026459
rs149279614
rs7967246
rs3026465
rs3026468
rs3026469
rs79685248
rs139435961
rs60219027
rs118088931
rs75730213
rs185320379
rs12310834
rs11065627
rs117656211
rs11065628
rs17187412
rs73206857
rs112414115
rs117734975
rs56128816
rs55859138
rs35685291
rs11065630
rs11065631
rs3026479
rs56243033
rs3026482
rs7971568
rs3026483
rs3026484
rs55823622
rs3026486
rs1860561
rs117090219
rs3026489
rs139155700
rs117740426
rs9540
rs117609955
rs2339511
rs1814251
rs11612572
rs116906071
rs78430096
rs76598575
rs148495672
rs141929180
rs113095227
rs73206859
rs12313391
rs7297096
rs192578293
rs73206861
rs12811603
rs6606684
rs55951950
rs138371095
rs112404249
rs140441196
rs61942582
rs28675894
rs145798258
rs147300876
rs56116206
rs143868643
rs58610388
rs73206863
rs118028525
rs28665218
rs117586468
rs4131851
rs4131850
rs4131852
rs117338451
rs57154770
rs118018382
rs28609096
rs28397252
rs56122570
rs73206866
rs55913108
rs73206868
rs56184938
rs150013087
rs147873940
rs28637922
rs151094104
rs138556976
rs61942585
rs73206870
rs28713182
rs28592908
rs28816104
rs117814277
rs73206871
rs137890406
rs28482181
rs56130410
rs60339427
rs142843654
rs28505800
rs28569834
rs28580853
rs79239201
rs28670753
rs140644527
rs199561791
rs34681975
rs59022837
rs28695619
rs78843188
rs149509859
rs28555214
rs57821814
rs112552996
rs34840178
rs35026231
rs147921327
rs117462029
rs138788614
rs149357519
rs55634798
rs56127909
rs56251637
rs28653722
rs28480627
rs145518850
rs73206878
rs28554115
rs79447402
rs117278527
rs140605189
rs138172421
rs56264688
rs73206882
rs148387490
rs148822220
rs141147170
rs56209636
rs111298771
rs28813775
rs57726737
rs28764794
rs149013204
rs28811332
rs28840785
rs28772589
rs145669855
rs28771124
rs58417334
rs73206883
rs28447445
rs28413501
rs138764788
rs28404862
rs73206886
rs116919748
rs146284145
rs73206888
rs151077602
rs140042790
rs138107887
rs7976889
rs7977149
rs116275536
rs7976753
rs146759103
rs185139515
rs139151983
rs11829321
rs140181222
rs17792048
rs61117387
rs55754138
rs150543240
rs139514090
rs188861387
rs55833146
rs148123683
rs73206893
rs61106808
rs28726282
rs73206894
rs142099211
rs34903295
rs35163997
rs55885183
rs60016215
rs12822385
rs61942595
rs73206895
rs12227893
rs55741511
rs11614598
rs191514641
rs11609364
rs118080572
rs6606685
rs117949116
rs10744765
rs12311902
rs73417389
rs76142162
rs7294342
rs117870920
rs73206896
rs78341143
rs3759384
rs7312469
rs3759382
rs149405863
rs73191804
rs7306167
rs147741938
rs11065647
rs10849896
rs11541440
rs117173376
rs79666908
rs116937377
rs73191806
rs143560732
rs9737712
rs76044375
rs78446569
rs117863408
rs56273026
rs12297709
rs56408169
rs12579800
rs6606686
rs10160981
rs73191808
rs7958683
rs7963504
rs1968048
rs73191809
rs12369492
rs9652060
rs60439011
rs117733689
rs148167533
rs73191812
rs56119242
rs73191814
rs145903726
rs73191815
rs10735076
rs181843235
rs142189652
rs11065651
rs150513834
rs55772285
rs73191816
rs73191817
rs73191818
rs117942379
rs117558782
rs148958479
rs73191819
rs34734286
rs7956133
rs7139314
rs16940878
rs147431355
rs756822
rs61942599
rs17851852
rs61942600
rs117047645
rs77038962
rs4766492
rs75152921
rs141732041
rs146963972
rs56017652
rs56298262
rs55864430
rs118053970
rs184629901
12:110936309_G_A
rs73191824
rs16940881
rs61942601
rs6606687
rs57216167
rs141349325
rs73191825
rs73191826
rs73191827
rs77994744
rs61942603
rs142402461
rs140267291
rs73191828
rs56887341
rs7956963
rs73191829
rs4766497
rs11065656
rs148377820
rs57299791
rs61942604
rs6606688
rs12226942
rs56379265
rs145919991
rs56245768
rs55929252
rs79482134
rs34513555
rs143092426
rs57837519
rs57726856
rs74836173
rs117396119
rs55991901
rs7964931
rs56188306
rs34887431
rs145764900
rs12826975
rs73191834
rs73191836
rs142616776
rs150554824
rs73191837
rs73191838
rs73191839
rs61582364
rs59527539
rs117554792
rs73191840
rs16940885
rs3825391
rs73191841
rs10849900
rs11065661
rs138754266
rs6606689
rs3825390
rs12311093
rs61322986
rs140542521
rs2028004
rs138761562
rs117370607
rs55990519
rs144828139
rs7312139
rs117607554
rs73191842
rs139389803
rs77177215
rs11065663
rs146655558
rs73191843
rs139146974
rs11065664
rs55972509
rs4766500
rs56159960
rs73191844
rs139715908
rs73191845
rs140959207
rs56123836
rs11065667
rs7957299
rs150761989
rs11065668
rs58535454
rs148234162
rs34191496
rs4766430
rs186099186
rs142564954
rs191158192
rs61942622
rs61942623
rs1265742
rs56065235
rs16940902
rs112488935
rs11065670
rs73191849
rs111612251
rs148331092
rs74728497
rs12231707
rs188180608
rs80233367
rs117097734
rs117507000
rs148399389
rs12813324
rs1265744
rs142394783
rs56205958
rs149349595
rs1265746
rs9737665
rs73191851
rs145155026
rs11065675
rs117895932
rs146921795
rs4259883
rs7966169
rs111562279
rs145405908
rs61942626
rs117571303
rs2078390
rs684596
rs111310140
rs59698293
rs16940909
rs61663407
rs61942627
rs16940912
rs35530276
rs7971825
rs11065682
rs1502337
rs535796315
rs61942628
rs73419332
rs117372652
rs9783428
rs970228
rs11065683
rs117885918
rs117252984
rs7131996
rs148472073
rs199683890
rs1106724
rs11065687
rs7953794
rs75118465
rs7961345
rs11065688
rs118096349
rs3864937
rs574803272
rs3893403
rs7960705
rs80062825
rs2055466
rs117069837
rs12313203
rs56324794
rs35050631
rs140090110
rs79439779
rs17682012
rs150031259
rs55882241
rs147728349
rs187660330
rs148826387
rs12818974
rs73191857
rs144780826
rs73194012
rs73194013
rs112840554
rs79682148
rs77914508
rs16940933
rs17625767
rs60027620
rs11609953
rs1814743
rs1814742
rs117650728
rs7977229
rs7955616
rs80216200
rs16940935
rs57320627
rs61942632
rs59574270
rs10849903
rs112147685
rs871922
rs871921
rs73194015
rs2339524
rs55945007
rs12831873
rs56327628
rs7974047
rs55738592
rs1018134
rs1018133
rs77634420
rs111630907
rs77048156
rs118156615
rs11065694
rs56179460
rs55752061
rs28720928
rs11829358
rs73194018
rs146312375
rs149193446
rs184063786
rs79248018
rs56166205
rs142080176
rs73194020
rs73194021
rs80044246
rs16940950
rs73194022
rs73194023
rs11065698
rs7968913
rs16940954
rs56989228
rs73194026
rs113511140
rs145480052
rs11065699
rs55948838
rs61440260
rs140163879
rs73194027
rs11065701
rs149392358
rs373097791
rs112599609
rs149924393
rs77315090
rs75615368
rs111354540
rs9669771
rs145697543
rs58814974
rs79104860
rs17682444
rs17682482
rs118122911
rs57865940
rs11065706
rs10774603
rs17682644
rs79986271
rs1050587
rs76017463
rs1973505
rs73194032
rs34378671
rs150382617
rs7136166
rs7960552
rs7960749
rs7967408
rs7960761
rs11833225
rs55845219
rs117267468
rs55661717
rs56339227
rs16940970
rs138180466
rs73194035
rs117016336
rs7132651
rs7298249
rs61942637
rs75838694
rs10774604
rs55728229
12:111170520_T_C
12:111170520_T_A
rs7301623
rs7301769
rs7967363
rs112148402
rs12305489
rs73194038
rs472007
rs605266
rs56386451
rs79397529
rs1107652
rs4073472
rs77746180
rs75786650
rs73194039
rs73194040
rs57488849
rs117787068
rs61942639
rs9706102
rs139103060
rs113045410
rs11065711
rs9795913
rs36125392
rs73194043
rs55885633
rs10161511
rs147679032
rs73194046
rs73194047
rs117544145
rs10400410
rs77338498
rs12582139
rs9706438
rs12300445
rs9300315
rs9300316
rs151242247
rs12231451
rs11830452
rs11611780
rs9669740
rs114368233
rs113618162
rs73194050
rs9668929
rs117446677
rs881961
rs74869743
rs73194051
rs141918241
rs111726825
rs78568758
rs11065716
rs16940992
rs57935351
rs11065717
rs117378614
rs112479207
12:111210811_C_G
rs11834696
rs183474396
rs11832640
rs111707440
rs17683336
rs11065719
rs113906026
rs112903422
rs117492826
rs7309777
rs17190144
rs55946973
rs112623737
rs17793540
rs73194055
rs73194056
rs73194057
rs55680931
rs850518
rs11834902
rs143491968
rs7975139
rs1123852
rs73194059
rs73194061
rs79686706
rs143708413
rs73194062
rs148615094
rs114787273
rs56259130
rs113481175
rs113517930
rs73194064
rs7959899
rs10774605
rs113511964
rs850517
rs55799214
rs60184376
rs850516
rs2339634
rs850515
rs140313756
rs145301210
rs850514
rs2028006
rs149321231
rs12825235
rs141120546
rs59789826
rs2879525
rs78091364
rs7967278
rs7967386
rs2520218
rs2520217
rs850511
rs850510
rs73195822
rs34760981
rs117541020
rs850509
rs74952821
rs117727844
rs7963121
rs6489925
rs7960693
rs57302533
rs60579973
rs10083024
rs7958142
rs7974845
rs11065724
rs7966263
rs6489954
rs7136934
rs59056511
rs60083502
rs7963064
rs7966257
rs7308152
rs180808571
rs111963898
rs2239191
rs960669
rs2078434
rs117378411
rs7960825
rs138721329
rs34648858
rs7961774
rs61942654
rs117402400
rs2238146
rs10849907
rs117386814
rs77908768
rs4766510
rs61942655
rs1858886
rs200229727
rs61942656
rs10849908
rs35714777
rs61942657
rs150450062
rs59322673
rs78928799
rs113040326
rs2214043
rs10744766
rs1476470
rs144652473
rs10849909
rs10744767
rs80163177
rs4766511
rs61942658
rs117917275
rs11831718
rs143467516
rs117179805
rs7311770
rs7132904
rs2188398
rs2188399
rs146628400
rs140171250
rs34236188
rs1811173
rs71458365
rs57310633
rs34891880
rs10849910
rs6490098
rs116875273
rs189864648
rs4766431
12:111275317_C_G
rs12318210
rs34461307
rs28856446
rs2283347
rs2239192
rs117050838
rs11065729
rs35257993
rs876373
rs886131
rs12312891
rs12312903
rs12312907
rs74995863
rs6490126
rs78926994
rs75325138
rs2238147
rs34584785
rs148123394
rs142256000
rs11065730
rs12184466
rs7304923
rs116725779
rs73421306
rs79192723
rs55937036
rs12303008
rs2339635
rs2339636
rs2238148
rs2299666
rs74495119
rs113065478
rs61944262
rs2299667
rs7980320
rs2283348
rs61944264
rs12308836
rs2283349
rs11065732
rs7973015
rs7973272
rs12310570
rs10219717
rs116110934
rs1858887
rs16941053
rs145662970
rs61944265
rs12581453
rs7952822
rs78915675
rs886132
rs139604212
rs61944266
rs756838
rs79576587
rs11836154
rs10774606
rs79408676
rs61944267
rs11065733
rs145269364
rs112189206
rs61944268
rs11065734
rs4766432
rs113945414
rs2078854
rs7294551
rs7310350
rs6490252
rs147753205
rs7303049
rs11065735
rs2283351
rs61940978
rs141281927
rs35413295
rs12811498
rs7310478
rs78398471
rs139988623
rs2005675
rs2283352
rs2339637
rs188356095
rs35748628
rs12816507
rs11609385
rs4766513
rs4766514
rs4766437
rs73421339
rs4766515
rs145469629
rs11614320
rs11612523
rs61940982
rs61940983
rs150632975
rs80307312
rs117946466
rs61940984
rs66929071
rs2238149
rs117160667
rs7135295
rs61940985
rs61940986
rs11612727
rs57074071
rs61940987
rs35695736
rs61226717
rs35841288
rs113505886
rs61940989
rs1468131
rs35762292
rs61940991
rs67724903
rs66525670
rs75333857
rs141574969
rs10492013
rs150879361
rs12819646
rs11065743
rs185155506
rs7316287
rs7306787
rs76024719
rs12099913
rs10849913
rs11065744
rs7311323
rs371675969
rs79479633
rs7303257
rs10774609
rs10849914
rs11065747
rs76161043
rs111632051
rs146769225
rs12826148
rs139202064
rs11065749
rs12810044
rs11065750
rs11065751
rs11065752
rs11065753
rs76227633
rs142840284
rs7312231
rs10849915
rs17191922
rs139265947
rs1858881
rs6489821
rs6489822
rs35856328
rs11065755
rs146280669
rs117678558
rs61940994
rs11610779
rs113961161
rs144597752
rs7305904
rs61940345
rs11065756
rs61940346
rs118043772
rs150051619
rs76929039
rs10774610
rs11065757
rs11065758
rs116876453
rs117528052
rs78900292
rs2339598
rs2283353
rs12814173
rs147402383
rs34300256
rs11065762
rs11065763
rs61940347
rs11065764
rs1011300
rs73195844
rs78540170
rs116604830
rs61940348
rs67912779
rs2238150
rs35734599
rs146984899
rs3759381
rs3759380
rs61940349
rs12810957
rs12812271
rs12231049
rs11065766
rs3782891
rs3782890
rs3782889
rs3825389
rs61940351
12:111350999_G_T
12:111350999_G_A
rs2071629
rs146401175
rs11065769
rs916164
rs61940352
rs148639029
rs11065770
rs34254113
rs2078847
rs933296
rs17192160
rs2301610
rs61942999
rs149168550
rs61943000
rs61943010
rs12311834
rs117607209
rs11065773
rs10849916
rs11065774
rs184898663
rs3782888
rs143939817
rs61943011
rs7488411
rs10849917
rs17550549
rs2040571
rs76139625
rs117903410
rs75276787
rs12427105
rs4766517
rs61943013
rs12321621
rs12302980
rs61943014
rs2028005
rs12828640
rs11065776
rs4766518
rs184178242
rs6489834
rs7957741
rs7957842
rs61943016
rs112787403
rs75896548
rs756823
rs6489835
rs886125
rs876312
rs876311
rs876310
rs146036403
rs75039875
rs2007018
rs7953254
rs61943018
rs148700469
rs6489838
12:111370870_C_A
rs4766519
rs61943019
rs61943020
rs7316015
rs185941430
rs73195861
rs4426183
rs117114789
rs61943021
rs61943022
rs61943023
rs61943024
rs61943025
rs116796218
rs1056618
rs1056620
rs7299070
rs4540879
rs2879518
rs114036799
rs7979656
rs10849918
rs10849919
rs79809236
rs10849920
rs12580337
rs73195863
rs12425343
rs187335052
rs11065780
rs11065781
rs10774611
rs77352293
rs79009224
rs77516645
rs79261072
rs141339437
rs6489844
rs73195866
rs2106409
rs2106408
rs2157873
rs4766521
rs73406336
rs78502339
rs73406339
rs73406341
rs77984563
rs74688532
rs115624490
rs3919447
rs73406343
rs73406345
rs4766522
rs2106407
rs2106406
rs2106405
rs2106404
rs12425190
rs73195876
rs7956143
rs79132229
rs2339706
rs4509829
rs116999403
rs11838131
rs76570633
rs7299636
rs12818548
rs4766523
rs74552509
rs4766524
rs4766525
rs7961663
rs7961935
rs7978821
rs7956942
rs4766438
rs4766439
rs4766440
rs76513313
rs4766526
rs4766441
rs4766442
rs4766443
rs115264266
rs12815195
rs74833055
rs4766527
rs993966
rs993965
rs116883465
rs117136536
rs12814105
rs12311973
rs12307294
rs12425324
rs991817
rs11065784
rs117335867
rs141241193
rs11065785
rs4766529
rs16941154
rs541648386
rs11065786
rs61943028
rs74748959
rs7968960
rs56080539
rs75218626
rs2188378
rs7304705
rs111352794
rs146251610
rs117121385
rs78887867
rs80353248
rs4547168
rs11065791
rs117445177
rs117167717
rs192200084
rs76518476
rs147220183
rs61943031
rs146081339
rs56024853
rs76643428
rs149024127
rs76435760
rs78784799
rs10849925
rs73197952
rs118187175
rs6489906
rs146769502
rs76892561
rs56007912
rs4378452
rs74427312
rs61943032
rs77820382
rs78276102
rs11830764
rs77494298
rs139760108
rs145224480
rs16941230
rs7314285
rs75622376
rs55635063
rs75444832
rs1001484
rs147598676
rs76224793
rs117329638
rs12297156
rs4766535
rs138569404
rs76427017
rs10774613
rs118134260
rs74613434
rs147055509
rs117367518
rs117000837
```
