## Supplementary material for "Characterization of shared and ancestry-specific signals driving complex traits using multi-ancestry fine-mapping": orig_s2_snps

```
rs76949522
rs187402288
rs10850234
rs11615336
rs61941589
rs28384416
rs1045582
rs117721594
rs112395120
rs78160642
rs142891559
rs11609921
rs11830623
rs116446457
rs10850240
rs61941591
rs1543896
rs1543895
rs75953308
rs11066839
rs11066845
rs2302702
rs113987841
rs7296040
rs11066853
rs11066855
rs11066856
rs12822282
rs12826754
rs12579916
rs7298925
rs79175988
rs2241215
rs12306452
rs11610558
rs34306729
rs57284418
rs2241214
rs112530776
rs7976796
rs113913176
rs76192900
rs61941592
rs7311488
rs11066912
rs16940266
rs2287192
rs11614551
rs2287191
rs11830566
rs11829700
rs149239982
rs59505191
rs4766606
rs4766476
rs10850274
rs146084947
rs61941631
rs16940271
rs2270361
rs56244055
rs77687467
rs11611011
rs17181453
rs78066786
rs7298565
rs7311187
rs35613116
rs74873251
rs11066955
rs2241213
rs113073132
rs73407594
rs2241212
rs7955932
rs6606727
rs6606728
rs7139074
rs148983034
rs7358739
rs16940277
rs61941633
rs370069736
rs117387539
rs11611012
rs74961634
rs7310945
rs78953391
rs7971160
rs10437846
rs34662493
rs79678874
rs61941634
rs112367569
rs77764526
rs3815575
rs7314631
rs3742018
rs2241211
rs11067006
rs2241210
rs2287190
rs116095906
rs112193946
rs79313644
rs6606729
rs6606730
rs56143656
rs7965599
rs2879107
rs61941635
rs140112589
rs12231062
rs11067030
rs10850308
rs117685852
rs139093094
rs2287188
rs2287187
rs2287186
rs7956788
rs56330650
rs116919928
rs2241209
rs2241208
rs61941636
rs80317738
rs4766607
rs7139198
rs55980475
rs141319164
rs11609871
rs10744826
rs76575777
rs79042462
rs11610418
rs1558803
rs11067099
rs138718872
rs10850338
rs10850339
rs11067105
rs78701986
rs12679
rs2241206
rs2241205
rs11067115
rs1078423
rs2287184
rs7966629
rs188536609
rs4766608
rs12303137
rs12578737
rs2241204
rs116889864
rs146327094
rs12367550
rs2058807
rs4766609
rs74838860
rs75866186
rs1045255
rs1045256
rs1045258
rs14863
rs1045263
rs1617
rs149249654
rs1001382
rs75598829
rs1543897
rs75507630
rs75524776
rs76402972
rs2004359
rs2004358
rs12309013
rs76251788
rs34785014
rs7979816
rs11067150
rs10466917
rs7954512
rs7965773
rs7954766
rs79056024
rs7975756
rs112916116
rs12821045
rs1030066
rs12831657
rs75845591
rs11067164
rs7486178
rs7956536
rs7956557
rs11067165
rs78160393
rs729784
rs79772173
rs731178
rs10850349
rs78865813
rs11067167
rs12371671
rs12369286
rs76302808
rs7953327
rs6606731
rs11067170
rs11067176
rs143061133
rs6606732
rs11067192
rs116974410
rs1075468
rs888194
rs1075467
rs888193
rs4766477
rs4766611
rs11067208
rs56089724
rs55746902
rs11067211
rs117609613
rs12828090
rs76118041
rs79250609
rs7304862
rs12321904
rs77790453
rs7974321
rs10850358
rs11067227
rs12817689
rs2241201
rs35145546
rs61940463
rs73414076
rs34921355
rs1061440
rs72650177
rs11067231
rs877709
rs877710
rs11831226
rs11067232
rs11067233
rs8228
rs9593
rs888192
rs12828717
rs7312142
rs7302373
rs7312275
rs7302591
rs2058806
rs79832879
rs35072126
rs2287183
rs2287182
rs7964021
rs12580090
rs11067253
rs7953014
rs61940465
rs61940466
rs2058805
rs78599682
rs11610545
rs2287181
rs2287180
rs11067271
rs12370596
rs7134594
rs61940468
rs12578365
rs736344
rs736343
rs61940469
rs61940470
rs888191
rs34899324
rs7970557
rs61940511
rs10850379
rs10850380
rs7301541
rs754179
rs754180
rs115854544
rs874171
rs147169792
rs874170
rs9919738
rs74520255
rs182993257
rs113942245
rs11836136
rs182294884
rs12830693
rs11614986
rs59227481
rs4499061
rs12322541
rs2111216
rs12314392
rs10774774
rs10774775
rs67606936
rs192335177
rs185187100
rs74630711
rs67866345
rs3759387
rs66616264
rs61940512
rs79362696
rs6606734
rs3752662
rs4766612
rs73404412
rs10850392
rs9783487
rs66499479
rs7954144
rs75190335
rs117322237
rs7300998
rs4766613
rs7296044
rs10774779
rs3742015
rs117473607
rs56231243
rs72648003
rs61940514
rs76108588
rs2287218
rs79282278
rs3782899
rs72648004
rs182449342
rs11067341
rs7311653
rs11615637
rs2270375
rs11067359
rs140225171
rs3782898
rs3782897
rs3782896
rs3782895
rs3782894
rs113738677
rs72648019
rs11609445
rs11611484
rs111417607
rs11067376
rs11067377
rs35191208
rs104895353
rs2270374
rs17183465
rs10850432
rs79985295
rs11067392
rs72648041
rs3742014
rs10850435
rs11067394
rs10850436
rs142493947
rs66513915
rs61940517
rs4766479
rs4766480
rs34866786
rs35092346
rs9888325
rs17670606
rs11612666
12:110038059_G_T
rs11609850
rs11609896
rs73200412
rs116952859
rs34046851
rs17607959
rs16940421
rs12830574
rs10850443
rs35571652
rs61940557
rs10161126
rs117514387
rs35160901
rs117341598
rs12307823
rs117249174
rs17608087
rs67325197
rs1541597
rs77104423
rs12316253
rs12579995
rs12579997
rs2160593
rs10850452
rs10850453
rs11067475
rs17608150
rs78602599
rs77440881
rs115560431
rs78631825
rs7299698
rs74961596
rs7306218
rs11067481
rs59070195
rs57501356
rs7314406
rs7314538
rs79997156
rs75628519
rs61940559
rs17670859
rs4766481
rs6606736
rs11067501
rs11067507
rs1985825
rs56269841
rs1009287
rs7312605
rs7294688
rs1861679
rs56248035
rs118111163
rs7965152
rs10507234
rs79486107
rs1819873
rs11609480
rs35287743
rs12830053
rs10774803
rs12582466
rs10850481
rs7968544
rs12423266
rs4766615
rs80164853
rs11608727
rs11615462
rs4766482
rs12830679
rs11614508
12:110062566_A_G
rs114574296
rs1477136
rs2160594
rs143120409
rs11616085
rs76434083
rs138358796
rs10850503
rs75731104
rs73200443
rs12828104
rs80345566
rs752014
rs752015
rs7484578
rs577524988
rs111778652
rs75837950
rs76479862
rs7133948
rs4766616
rs79770647
rs58548731
rs77387437
rs11067623
rs7960944
rs10774814
rs2058825
rs11835072
rs7960971
rs7972585
rs1420749
rs4340109
rs1344545
rs1344544
rs1344543
rs1344542
rs1344541
rs11614658
rs189215170
rs11067658
rs11067659
rs150232930
rs12309873
rs11067660
rs10850533
rs12321021
rs10850534
rs11067661
rs1558826
rs1558825
rs11067663
rs1974712
rs1946157
rs1968195
rs111317171
rs1968194
rs10850543
rs10744859
rs35035512
rs7968576
rs10774824
rs7979874
rs12317388
rs11067675
rs10774826
rs1420748
rs7307440
rs7307931
rs145537450
rs11829741
rs10850544
rs10850545
rs138269187
rs112083350
rs80306862
rs139682612
rs11067691
rs11067692
rs11067694
rs11608301
rs11067695
rs79017062
rs2077289
rs745818
rs745817
rs745816
rs7134372
rs7302196
rs10161401
rs7306151
rs714880
rs143278339
rs77478689
rs12580066
rs7134597
rs11067734
rs10774830
rs117754238
rs10850554
rs193274484
rs11067742
rs80132330
rs10850557
rs10850558
rs79208462
rs11067750
rs75750359
rs74919639
rs11067757
rs11067758
rs10850563
rs11067769
rs61941798
rs10744866
rs76831232
rs78433687
rs140635024
rs16940455
rs61941799
rs181488123
rs75857590
rs76926386
rs76844262
rs141799222
rs1861680
rs10774834
rs11615362
rs12315841
rs75507855
rs79849884
rs74493676
rs12305576
rs6606737
rs6606738
rs188188654
rs7304855
rs7977614
rs6606739
rs12320570
rs12426962
rs11067821
rs75523735
rs10507235
rs1420747
rs61306166
rs11067829
rs4766617
rs11067838
rs75163430
rs4310669
rs7312572
rs10850582
rs11067848
rs73202432
rs11067853
rs73202433
rs4766619
rs4766620
rs67520312
rs41437847
rs1971701
rs1971700
rs33920632
rs11615541
rs12825261
rs4631942
rs150693268
rs57820447
rs7313777
rs7138324
rs10774845
rs4238031
rs4766621
rs2338382
rs11613356
rs1465351
rs73202441
rs1558827
rs1965659
rs825008
rs9795595
rs113082829
rs181396723
rs112200151
rs142190217
rs7978131
rs9804837
rs735463
rs735464
rs735465
rs146203331
rs1833258
rs1833257
rs7304877
rs73408706
rs73408707
rs73408710
rs73408711
rs73408712
rs61941835
rs16940483
rs73416967
rs147891190
rs61065186
rs11067910
rs11067911
rs11067912
rs11067913
rs11067915
rs11067916
rs11067917
rs61941838
rs61941839
rs61941840
rs16940491
rs825005
rs59365754
rs58542201
rs12312387
rs12309924
rs12314346
rs1420980
rs1420746
rs60806541
rs1420745
rs35748644
rs10744868
rs12306017
rs4766623
rs12296540
rs60545421
rs16940498
rs4766624
rs7967737
rs28431113
rs61941844
rs11067936
rs11067941
rs57653496
rs560811340
rs141331430
rs825002
rs4766625
rs7964341
rs76258122
rs57770844
rs7959737
rs118160806
rs825001
rs7958870
rs1861815
rs824999
rs77346308
rs824998
rs61941859
rs824997
rs73407735
rs111948367
rs374586775
rs59825063
rs58244045
rs60508757
rs56848810
rs73407741
rs7138802
rs78673149
rs73407745
rs10850607
rs11831476
rs73407749
rs78482353
rs73407751
rs116881805
rs1344540
rs35664579
rs4766626
rs7310085
rs79945126
rs151148399
rs60059002
rs12812033
rs11829380
rs73202446
rs16940512
rs78451466
rs73407758
rs73407759
rs114851441
rs73202447
rs11068025
rs2241249
rs10850634
rs79545836
rs11612440
rs189705219
rs146730155
12:110170697_C_T
rs16940521
rs73407761
rs118180123
rs4766484
rs4766485
rs61742606
rs11609432
rs7307171
rs2338383
rs10850645
rs74917458
rs7298883
rs2111541
rs7972233
rs11068047
rs11068049
rs11068050
rs150422453
rs7973101
rs7973227
rs7968176
rs117697919
rs7952780
rs1861814
rs1861813
rs4766627
rs17616406
rs10735093
rs10774873
rs146447254
rs73407766
rs145106741
rs10850666
rs76932829
rs4766629
rs188751104
rs10850674
rs10850675
rs7955930
rs117485714
rs11068095
rs4766630
rs11068098
rs11068103
rs145126230
rs7967364
rs16940532
rs11068110
rs7971523
rs10459145
rs7967072
rs7962480
rs76793444
rs7314956
rs7962570
rs12315948
rs12315952
rs7958396
rs7310071
rs10774883
rs142858884
rs79490506
rs10850705
rs116925474
rs1344552
rs1344551
rs151147490
rs734152
rs1861817
rs1077741
rs1861816
rs749284
rs749283
rs718838
rs2193537
rs16940546
rs78047052
rs12309837
rs9645836
rs10850708
rs7303351
rs11068173
rs74665569
rs749790
rs1344550
rs11068183
rs59734900
rs190109616
rs117028417
rs79339138
rs79233266
rs17616911
rs2193536
rs117438059
rs145712812
rs199998280
rs10850732
rs148344347
rs11068248
rs7979405
rs77895634
rs4766631
rs7978544
rs10774894
rs75087758
rs10850735
rs77343552
rs34786626
rs11068274
rs60258652
rs1861810
rs1861811
rs7299388
rs3742037
rs10774897
rs117017399
rs10735104
rs11068290
rs1861812
rs78253082
rs113186359
rs56186049
rs10850750
rs73409804
rs11068311
rs11068312
rs12578919
rs74443867
rs12578401
rs10774900
rs12579162
rs577295990
rs12578908
rs3742035
rs3825396
rs56365155
rs138832175
rs12579859
rs12579553
rs12301787
rs59596837
rs4766486
rs16940583
rs191191008
rs3825395
rs1344554
rs3742034
rs3742033
rs12302358
rs73409817
rs12425671
rs3825394
rs61943774
rs11068375
rs11068376
rs10850781
rs56314945
rs12309043
rs10850783
rs1558882
rs73409821
rs74530083
rs73409822
rs73409825
rs146999169
rs12311330
rs12307018
rs12301730
rs142257763
rs144816007
rs60879438
rs1861809
rs3742032
rs3742031
rs11068414
rs10850800
rs11068420
rs10850801
rs74985541
rs77843484
rs16939725
rs3742030
rs61943778
rs76633053
rs1974725
rs11068434
rs79762876
rs10744892
rs10744893
rs28619554
rs10850811
rs140980450
rs141873792
rs10850813
rs7971845
rs12370663
rs117187014
rs148749555
rs144685716
rs61940870
rs10774911
rs10774912
rs11068462
rs2338568
rs4565962
rs80083029
rs4766632
rs4766633
rs11068480
rs114316838
rs77877120
rs76088085
rs4635144
rs7303725
rs78776966
rs10850830
rs4357754
rs77253138
rs80005999
rs12814815
rs4766634
rs6606741
rs56183580
rs117487866
rs11068517
rs7139451
rs10850834
rs57498833
rs7963600
rs12425368
rs182480138
rs4766635
rs10850835
rs10850836
rs5011383
rs6606742
rs11068530
rs10850838
rs6606743
rs147564905
rs10774932
rs4766636
rs4525299
rs7308238
rs117359958
rs7304559
rs1055794
rs9645837
rs9645838
rs148941856
rs4766637
rs10850883
rs3782893
rs74856595
rs4766488
rs2193534
rs2193535
rs117203896
rs11068643
rs11068651
rs4766638
rs4766639
rs10850891
rs11068660
rs139402689
rs73417544
rs79923736
rs4766640
rs77388709
rs7304168
rs113837569
rs4766641
rs7955379
rs117522771
rs7966820
rs11832113
rs11068677
rs59408807
rs7135254
rs4766489
rs184234146
rs12823540
rs75445258
rs12230032
rs11068696
rs7397059
rs11068698
rs76500252
rs10850913
rs10850914
rs4766490
rs4766642
rs4766643
rs143831378
rs60274872
rs184617516
rs9888429
rs76710898
rs76700197
rs7957938
rs12578326
rs73417569
rs78846389
rs116375696
rs139729337
rs57802374
rs73417577
rs150136788
rs138234811
rs73417580
rs10128780
rs7961535
rs74544871
rs142937116
rs2111540
rs57464815
rs73417586
rs4586234
rs76337025
rs75056482
rs11068789
rs77905351
rs145645734
rs77801022
rs11068806
rs11068808
rs11068810
rs11068817
rs58003798
rs11068821
rs11068824
rs113454690
rs78942584
rs7955408
rs11068832
rs11068833
rs61247504
rs61142691
rs10850965
rs79231736
rs7978458
rs7956131
rs11068848
rs11068851
rs10774978
rs112510387
rs11068852
rs74416240
rs57860034
rs16940657
rs113163457
rs2280037
rs76917776
rs11068857
rs11068858
rs16940666
rs7961976
rs11068861
rs79088408
rs79920220
rs2271320
rs2271319
rs2271318
rs57957298
rs11068866
rs2271317
rs117235137
rs3742011
rs151324095
rs1567471
rs12581544
rs1124396
rs78658063
rs61940899
rs7294929
rs871789
rs16940680
rs7312132
rs12049979
rs12049951
rs3809300
rs16940683
rs79886630
rs11068903
rs113835189
rs16939764
rs78282653
rs16940688
rs149946600
rs75469050
rs73419527
rs75319020
rs78079587
rs73419529
rs79356209
rs79633940
rs2292354
rs77766064
rs3742010
rs7314498
rs12230085
rs16940703
rs7968830
rs59278403
rs9888359
rs138026740
rs11068958
rs9888377
rs16940705
rs11068968
rs145991533
rs145293256
rs56089557
rs36005925
rs77273363
rs11068984
rs7310190
rs34278224
rs7314356
rs12229815
rs11068996
rs2292355
rs11068997
rs79257972
rs115868070
rs12424824
rs59463468
rs61373969
rs140792355
rs2063388
rs74578156
rs74792875
rs111835427
rs150083407
rs925368
rs77056716
rs144834655
rs7978421
rs11069043
rs11069045
rs79623188
rs78399408
rs4766645
rs7980200
rs11069060
rs16940719
rs4766646
rs11069066
rs61391330
rs7133072
rs3922879
rs10851035
rs138178074
rs7133426
rs76103803
rs112724392
rs9634314
rs9634316
rs9634317
rs73419581
rs6606744
rs7961458
rs11536075
rs142707636
rs112275949
rs111862438
rs11069139
rs111233513
rs11069163
rs76005971
rs11069168
rs80000006
rs56017297
rs79184643
rs2338753
rs75239670
rs12322770
rs115431458
rs11069204
rs76418740
rs148525281
rs11069214
rs11069215
rs117267511
rs56786970
rs74928838
rs11069222
rs2271321
rs77865044
rs16940760
rs1027949
rs76808783
rs80209299
rs78855067
rs28364569
rs61038964
rs78161819
rs1510605
rs3759386
rs10849627
rs11064671
rs61113301
rs74725620
rs7299156
rs11064687
rs11064688
rs2136797
rs7299483
rs76358958
rs56960173
rs117478690
rs117478133
rs11064702
rs58064813
rs7977696
rs147635905
rs7306815
rs113236084
rs6606679
rs11064715
rs6606680
rs117120831
rs7976412
rs6606681
rs138912432
rs2302689
rs2287173
rs7976663
rs7300927
rs75584653
rs7310558
rs544184543
rs188326865
rs192659203
rs140105280
rs4766427
rs12425599
rs61940911
rs147740459
rs118048073
rs143449160
rs117773557
rs78140462
rs78739280
rs74654926
rs2287174
rs56972807
rs79667456
rs35367681
rs59547241
rs2287175
rs1044994
rs11608607
rs73205049
rs12579584
rs142915423
rs11064829
rs1974706
rs3077486
rs11064833
rs116894976
rs60968289
rs12309446
rs7137233
rs117124366
rs10849677
rs10849678
rs10849681
rs11064860
rs9739637
rs10849686
rs7136207
rs11064872
rs10849689
rs138179263
rs117519046
rs41436646
rs79078371
rs10774513
rs7486176
rs9706258
rs74880204
rs77598642
rs11064885
rs182872959
rs77797277
rs7963707
rs77221803
rs115199894
rs12581188
rs11064896
rs11829777
rs73404675
rs10849698
rs11064912
rs149666077
rs117444761
rs141768511
rs116846110
rs11064945
rs142136118
rs77045906
rs61940917
rs12311147
rs2041911
rs768923
rs79937524
rs77876487
rs7960516
rs78910086
rs149922186
rs78833043
rs7315680
rs142971791
rs61940943
rs145900433
rs741375
rs77821148
rs143496491
rs141747038
rs1547975
rs11832936
rs58792942
rs1426374
rs148116145
rs67917264
rs7306072
rs12311063
rs76686967
rs76836569
rs181629169
rs77100509
rs186782015
rs12306972
rs10774545
rs12316812
rs140949871
rs73205074
rs7955717
rs11065127
rs75666959
rs11065129
rs17789061
rs113712751
rs12300649
rs146951092
rs184537214
rs12297035
rs147581725
rs141965732
rs61940947
rs7309141
rs117220631
rs79392171
rs116919854
rs145495279
rs79938910
rs11065216
rs61940948
rs12313068
rs10492229
rs7975364
rs58423087
rs3932915
rs73205080
rs11065273
rs11065287
rs186091224
rs186500614
rs148680397
rs61940949
rs77398033
rs117769729
rs11065340
rs7300045
rs7952823
rs12296821
rs61940951
rs117624317
rs4766491
rs12230591
rs11065505
rs183094943
rs2339404
rs149014112
rs7304243
rs144677725
rs78304912
rs186728711
rs144825998
rs113295553
rs79768321
rs76409839
rs11065606
rs3026418
rs933852
rs3026424
rs560818824
rs73206852
rs147517686
rs1265775
rs117121174
rs10774599
rs115736636
rs144160672
rs11065611
rs1986123
rs149994594
rs77759104
rs76959914
rs189244610
rs3847950
rs558822961
rs186425832
rs3026440
rs4766428
rs3026446
rs12820398
rs3026448
rs78496011
rs3026452
rs35235621
rs141317973
rs12228378
rs117368690
rs77822113
rs192810166
rs138266326
rs10774600
rs7965279
rs117887629
rs78178630
rs4630352
rs142826405
rs3026457
rs3026459
rs60730125
rs3026465
rs139435961
rs11065627
rs142230058
rs11065628
rs117894071
rs147753396
rs35685291
rs11065630
rs3026484
rs3026489
rs117934771
rs11612572
rs557318113
rs113095227
rs192578293
rs73206861
rs147768390
rs12811603
rs112404249
rs189856160
rs28675894
rs201790941
rs139084282
rs143868643
rs59686008
rs28609096
rs139552832
rs150013087
rs28637922
rs28816104
rs149218420
rs73206871
rs28482181
rs117200300
rs142843654
rs28505800
rs534021396
rs199561791
rs28695619
rs28555214
rs148833222
rs34840178
rs188419180
rs148885004
rs138172421
rs117311384
rs75347070
rs117665213
rs28813775
rs28764794
rs28811332
rs28771124
rs28447445
rs188846551
rs146284145
rs151077602
rs7976889
rs7977149
rs143044003
rs116275536
rs185139515
rs75170261
rs79284414
rs201852485
rs73206893
rs28726282
rs200381460
rs34903295
rs12822385
rs12227893
rs11614598
rs11609364
rs73417389
rs139446226
rs78341143
rs3759384
rs73191804
rs11065647
rs118078809
rs10849896
rs79666908
rs12579800
rs80133799
rs76781855
rs1968048
rs12369492
rs75673775
rs188113631
rs199954425
rs150513834
rs144979606
rs7956133
rs16940878
rs61942600
rs4766492
rs139208550
rs192507731
rs184629901
rs61942603
rs142402461
rs140267291
rs150174222
rs4766497
rs11065656
rs11065657
rs144396754
rs12226942
rs34513555
rs78642665
rs140572760
rs73191837
rs73191838
rs3825391
rs73191841
rs10849900
rs11065661
rs3825390
rs12311093
rs144571957
rs16940894
rs141034698
rs77177215
rs73191843
rs11065664
rs4766500
rs150406857
rs11065665
rs73191844
rs185553826
rs76147916
rs11065667
rs7957299
rs11065668
rs75654152
rs78387306
rs34191496
rs61942622
rs61942623
rs16940902
rs112488935
rs11065670
rs11065671
rs12231707
rs80233367
rs117097734
rs117507000
rs1265744
rs142394783
rs139066244
rs575371936
rs1265746
rs145155026
rs138978850
rs141639865
rs11065675
rs78281055
rs149000379
rs4259883
rs74409387
rs117571303
rs684596
rs148279441
rs111310140
rs16940912
rs11065681
rs35530276
rs140144956
rs11065682
rs1502337
rs61942628
rs117710997
rs73419332
rs11065683
rs117885918
rs530033762
rs117924249
rs199683890
rs142163848
rs11065687
rs7953794
rs75118465
rs118096349
rs10849902
rs142817266
rs80062825
rs117069837
rs146067824
rs140027261
rs150056163
rs144780826
rs79433027
rs11609953
rs117988169
rs10849903
rs871921
rs2339524
rs55945007
rs142864122
rs77048156
rs186291856
rs11065694
rs28720928
rs11829358
rs141236766
rs12580187
rs11065698
rs16940954
rs11065701
rs58663967
rs75615368
rs117602152
rs11065704
rs79245315
rs118122911
rs10774603
rs79986271
rs1973505
rs186244189
rs7136166
rs7960552
rs11833225
rs55661717
rs7132651
rs117657325
rs75838694
rs10774604
12:111170520_T_C
rs7967363
rs12305489
rs80234710
rs472007
rs79599420
rs78987759
rs76558896
rs147877746
rs61942639
rs11065711
rs9795913
rs10161511
rs138402390
rs12582139
rs12231451
rs11611780
rs147979701
rs114368233
rs9668929
rs11065716
rs16940992
rs11065719
rs73194057
rs850518
rs75991894
rs79686706
rs146910176
rs114787273
rs138613343
rs10774605
rs850517
rs850516
rs150065148
rs850515
rs850514
rs2028006
rs12825235
rs2879525
rs2520218
rs2520217
rs850511
rs850510
rs850509
rs6489925
rs7960693
rs10083024
rs7958142
rs7974845
rs11065724
rs7966263
rs6489954
rs7136934
rs78852868
rs60083502
rs2239191
rs960669
rs2078434
rs7960825
rs75662672
rs7961774
rs2238146
rs10849907
rs117569823
rs138572183
rs4766510
rs1858886
rs200229727
rs10849908
rs35714777
rs59322673
rs75474754
rs117025490
rs78928799
rs2214043
rs10744766
rs1476470
rs11832264
rs10849909
rs10744767
rs80163177
rs4766511
rs61942658
rs74796761
rs58378071
rs7132904
rs2188398
rs2188399
rs1811173
rs57310633
rs10849910
rs6490098
rs4766431
12:111275317_C_G
rs12318210
rs34461307
rs28856446
rs2283347
rs2239192
rs11065729
rs7132833
rs7132841
rs876373
rs886131
rs138128199
rs6490126
rs76219755
rs2238147
rs12184466
rs118067687
rs73421306
rs2339635
rs2339636
rs2238148
rs2299666
rs2299667
rs7980320
rs2283348
rs2283349
rs11065732
rs7973272
rs12310570
rs10219717
rs1858887
rs12581453
rs886132
rs756838
rs79576587
rs76464604
rs10774606
rs11065733
rs11065734
rs4766432
rs2078854
rs7294551
rs7310350
rs35293736
rs117854645
rs7303049
rs2283351
rs35413295
rs12811498
rs7310478
rs78398471
rs2005675
rs2283352
rs2339637
rs188356095
rs35748628
rs12816507
rs11609385
rs4766513
rs4766514
rs73421339
rs4766515
rs11614320
rs11612523
rs61940982
rs66929071
rs2238149
rs117916236
rs7135295
rs11612727
rs57074071
rs143078557
rs35695736
rs61226717
rs35841288
rs113505886
rs61940989
rs1468131
rs35762292
rs67724903
rs66525670
rs141574969
rs10492013
rs12819646
rs11065743
rs7316287
rs7306787
rs76024719
rs12099913
rs10849913
rs11065744
rs7311323
rs141963142
rs7303257
rs10774609
rs10849914
rs11065747
rs77331779
rs11065749
rs118173552
rs11065750
rs11065751
rs11065752
rs11065753
rs7312231
rs10849915
rs1858881
rs6489821
rs6489822
rs35856328
rs184421652
rs11065755
rs146280669
rs11610779
rs7305904
rs11065756
rs10774610
rs11065757
rs11065758
rs117528052
rs78900292
rs2339598
rs2283353
rs147402383
rs11065762
rs11065763
rs11065764
rs73195844
rs149836836
rs75295329
rs2238150
rs3759381
rs3759380
rs191247852
rs12231049
rs11065766
rs3782891
rs3782890
rs3782889
rs3825389
rs2071629
rs11065769
rs916164
rs11065770
rs2078847
rs933296
rs2301610
rs61942999
rs61943000
rs75138247
rs61943010
rs12311834
rs117607209
rs11065773
rs10849916
rs3782888
rs7488411
rs10849917
rs17550549
rs2040571
rs12427105
rs4766517
rs12321621
rs12302980
rs2028005
rs12828640
rs4766518
rs6489834
rs7957741
rs7957842
rs756823
rs6489835
rs76240915
rs886125
rs876312
rs876311
rs876310
rs12227162
rs2007018
rs7953254
rs6489838
rs4766519
rs7316015
rs4426183
rs1056618
rs1056620
rs4540879
rs2879518
rs7979656
rs10849918
rs10849919
rs10849920
rs12580337
rs73195863
rs12425343
rs11065780
rs80160139
rs11065781
rs75672141
rs10774611
rs6489844
rs2106409
rs2106408
rs2188380
rs2157873
rs4766521
rs193211023
rs149607519
rs544416381
rs186373064
rs3919447
rs4766522
rs2106407
rs2106406
rs2106405
rs2106404
rs12425190
rs7956143
rs11065783
rs2339706
rs4509829
rs11838131
rs142192185
rs12818548
rs4766523
rs4766524
rs4766525
rs7961663
rs7961935
rs7978821
rs4766438
rs4766439
rs4766440
rs4766526
rs4766441
rs4766442
rs4766443
rs12815195
rs116855781
rs4766527
rs142840517
rs151033786
rs993966
rs993965
rs12814105
rs12311973
rs12307294
rs12425324
rs139368064
rs991817
rs11065784
rs139732842
rs11065785
rs4766529
rs12229654
rs16941154
rs183586981
rs78486725
rs11065786
rs74741202
rs148910775
rs74334366
rs7968960
rs117623594
rs75218626
rs2188378
rs60929041
rs149004724
rs7304705
rs117686235
rs117931611
rs111352794
rs138050015
rs78887867
rs147537401
rs190968115
rs138971966
rs79032878
rs59261535
rs61943031
rs77337851
rs77521352
rs117287368
rs76274710
rs76451382
rs10849925
rs12580277
rs76892561
rs4378452
rs76382606
rs117823931
rs11830764
12:111518493_A_G
rs16941230
rs7314285
rs75622376
rs55635063
rs137927528
rs117219827
rs118143962
rs148710232
rs1001484
rs76224793
rs117793703
rs12297156
rs4766535
rs76427017
rs10774613
rs78678349
```
