## Supplementary material for "Characterization of shared and ancestry-specific signals driving complex traits using multi-ancestry fine-mapping": s1.afreq

```
#CHROM	ID	REF	ALT	ALT_FREQS	OBS_CT
12	rs10850234	A	C	0.200795	1006
12	rs11615336	C	A	0.176938	1006
12	rs61941589	C	T	0.0159046	1006
12	rs1045582	G	T	0.175944	1006
12	rs117721594	C	G	0.0646123	1006
12	rs142936386	T	A	0.0805169	1006
12	rs11066813	G	A	0.143141	1006
12	rs142891559	G	T	0.026839	1006
12	rs11609921	A	G	0.175944	1006
12	rs73196264	A	G	0.0745527	1006
12	rs11830623	C	T	0.0159046	1006
12	rs140644072	G	A	0.084493	1006
12	rs10850240	C	A	0.265408	1006
12	rs79330589	C	T	0.0626243	1006
12	rs61941591	A	C	0.175944	1006
12	rs1543896	G	T	0.54175	1006
12	rs1543895	A	G	0.0159046	1006
12	rs11066839	T	C	0.0159046	1006
12	rs11066845	A	T	0.0576541	1006
12	rs2302702	C	T	0.0159046	1006
12	rs7296040	T	C	0.0159046	1006
12	rs143400724	C	T	0.084493	1006
12	rs192106134	G	C	0.00894632	1006
12	rs717260	G	A	0.0626243	1006
12	rs56007067	T	A	0.0159046	1006
12	rs11066856	C	G	0.0994036	1006
12	rs12822282	G	A	0.175944	1006
12	rs12826754	A	G	0.175944	1006
12	rs12579916	T	G	0.175944	1006
12	rs7298925	C	T	0.0159046	1006
12	rs2241215	A	G	0.54175	1006
12	rs12306452	A	G	0.200795	1006
12	rs11610558	C	T	0.175944	1006
12	rs2241214	A	T	0.0576541	1006
12	rs73196268	C	A	0.084493	1006
12	rs7976796	C	T	0.175944	1006
12	rs76062639	A	C	0.0626243	1006
12	rs61941592	G	A	0.175944	1006
12	rs7311488	C	G	0.175944	1006
12	rs11066912	C	T	0.0159046	1006
12	rs2287192	G	A	0.175944	1006
12	rs11614551	G	A	0.175944	1006
12	rs73196270	C	T	0.084493	1006
12	rs2287191	C	T	0.175944	1006
12	rs11830566	A	T	0.0159046	1006
12	rs11829700	C	G	0.0159046	1006
12	rs145835615	G	A	0.00994036	1006
12	rs59505191	G	A	0.0159046	1006
12	rs73196271	C	G	0.0805169	1006
12	rs73196272	T	C	0.0854871	1006
12	rs74978040	G	A	0.0328032	1006
12	rs4766606	C	G	0.175944	1006
12	rs4766476	A	G	0.175944	1006
12	rs10850274	G	A	0.265408	1006
12	rs61941631	C	T	0.175944	1006
12	rs2270361	G	C	0.175944	1006
12	rs61748069	T	C	0.0377734	1006
12	rs56244055	G	A	0.175944	1006
12	rs73196275	G	T	0.084493	1006
12	rs11611011	C	T	0.175944	1006
12	rs17181453	A	G	0.0646123	1006
12	rs7298565	G	A	0.54175	1006
12	rs7311187	C	T	0.54175	1006
12	rs35613116	A	C	0.0218688	1006
12	rs71456694	A	G	0.0198807	1006
12	rs74873251	A	T	0.0656064	1006
12	rs55735873	C	T	0.0805169	1006
12	rs11066955	C	A	0.0576541	1006
12	rs2241213	A	G	0.54175	1006
12	rs73407594	C	T	0.0159046	1006
12	rs2241212	T	A	0.526839	1006
12	rs184303746	C	T	0.0109344	1006
12	rs7955932	G	A	0.175944	1006
12	rs6606727	T	A	0.175944	1006
12	rs6606728	C	T	0.175944	1006
12	rs78171531	G	T	0.0616302	1006
12	rs7139074	G	A	0.0159046	1006
12	rs186076221	A	C	0.00994036	1006
12	rs7358739	C	T	0.266402	1006
12	rs16940277	C	T	0.0159046	1006
12	rs117387539	C	G	0.0646123	1006
12	rs73196278	A	G	0.084493	1006
12	rs11611012	G	A	0.16501	1006
12	rs7310945	G	A	0.175944	1006
12	rs7971160	T	A	0.175944	1006
12	rs10437846	G	C	0.201789	1006
12	rs34662493	A	G	0.082505	1006
12	rs79678874	C	T	0.0536779	1006
12	rs3815575	C	T	0.276342	1006
12	rs7314631	T	C	0.0159046	1006
12	rs3742018	C	T	0.175944	1006
12	rs73196280	A	G	0.084493	1006
12	rs11067005	T	C	0.0576541	1006
12	rs11067006	G	A	0.0596421	1006
12	rs2241210	A	G	0.54175	1006
12	rs2287190	G	A	0.0159046	1006
12	rs79313644	G	A	0.0576541	1006
12	rs6606729	A	C	0.219682	1006
12	rs6606730	G	T	0.219682	1006
12	rs56143656	G	T	0.170974	1006
12	rs7965599	C	T	0.172962	1006
12	rs2879107	A	G	0.54175	1006
12	rs112567398	C	G	0.0616302	1006
12	rs12231062	C	T	0.0159046	1006
12	rs11067030	C	T	0.172962	1006
12	rs10850308	A	C	0.203777	1006
12	rs118168308	C	T	0.084493	1006
12	rs77985171	A	T	0.0228628	1006
12	rs75411486	G	A	0.0188867	1006
12	rs73196282	G	A	0.084493	1006
12	rs2287188	G	T	0.0646123	1006
12	rs2287187	C	T	0.0159046	1006
12	rs7956788	T	C	0.54175	1006
12	rs56330650	C	T	0.0646123	1006
12	rs73196285	C	T	0.0805169	1006
12	rs2241209	C	T	0.0646123	1006
12	rs2241208	G	C	0.533797	1006
12	rs61941636	A	G	0.0159046	1006
12	rs4766607	C	T	0.0506958	1006
12	rs12367754	A	G	0.0576541	1006
12	rs7139198	C	T	0.172962	1006
12	rs55980475	A	T	0.0646123	1006
12	rs11609871	C	G	0.172962	1006
12	rs10744826	C	G	0.54175	1006
12	rs11610418	C	T	0.172962	1006
12	rs11067099	G	A	0.0576541	1006
12	rs117870959	C	T	0.084493	1006
12	rs10850338	C	T	0.26839	1006
12	rs10850339	T	A	0.0159046	1006
12	rs73196292	C	T	0.084493	1006
12	rs12679	C	T	0.0159046	1006
12	rs2241206	T	C	0.171968	1006
12	rs2241205	G	A	0.27336	1006
12	rs78235098	C	T	0.0357853	1006
12	rs73196293	A	G	0.0854871	1006
12	rs11067115	C	T	0.203777	1006
12	rs73196294	G	A	0.084493	1006
12	rs1078423	A	C	0.0159046	1006
12	rs2287184	T	C	0.175944	1006
12	rs7966629	C	T	0.265408	1006
12	rs4766608	C	T	0.172962	1006
12	rs12303137	C	G	0.265408	1006
12	rs2241204	G	A	0.175944	1006
12	rs12367550	G	A	0.0576541	1006
12	rs2058807	T	C	0.54175	1006
12	rs73196297	G	T	0.084493	1006
12	rs4766609	A	G	0.175944	1006
12	rs1045255	G	C	0.54175	1006
12	rs1045256	G	A	0.172962	1006
12	rs1045258	A	G	0.0159046	1006
12	rs14863	C	T	0.172962	1006
12	rs1045263	A	G	0.175944	1006
12	rs1617	G	A	0.17495	1006
12	rs180684614	C	T	0.00596421	1006
12	rs1001382	T	C	0.54175	1006
12	rs1543897	A	T	0.54175	1006
12	rs75507630	A	G	0.0646123	1006
12	rs7971760	G	A	0.0178926	1006
12	rs55815037	A	G	0.0159046	1006
12	rs2004359	G	T	0.54175	1006
12	rs2004358	C	A	0.172962	1006
12	rs12309013	G	A	0.265408	1006
12	rs76251788	C	T	0.0646123	1006
12	rs34785014	C	T	0.171968	1006
12	rs7979816	G	A	0.172962	1006
12	rs11067150	A	C	0.0159046	1006
12	rs10466917	T	G	0.368787	1006
12	rs7954512	G	A	0.172962	1006
12	rs7965773	C	T	0.172962	1006
12	rs7954766	G	C	0.173956	1006
12	rs117189706	G	A	0.084493	1006
12	rs7975756	T	G	0.26839	1006
12	rs12821045	G	A	0.172962	1006
12	rs1030066	A	G	0.0159046	1006
12	rs73198406	T	C	0.084493	1006
12	rs12831657	T	C	0.162028	1006
12	rs73198407	T	G	0.084493	1006
12	rs11067164	G	C	0.0576541	1006
12	rs7486178	G	A	0.369781	1006
12	rs7956536	C	T	0.54175	1006
12	rs7956557	C	T	0.172962	1006
12	rs11067165	G	A	0.203777	1006
12	rs116884085	C	T	0.084493	1006
12	rs729784	G	T	0.172962	1006
12	rs731178	C	T	0.54175	1006
12	rs57392705	T	G	0.0626243	1006
12	rs10850349	G	A	0.266402	1006
12	rs78865813	C	T	0.0387674	1006
12	rs11067167	A	G	0.0159046	1006
12	rs12371671	T	A	0.265408	1006
12	rs12369286	G	A	0.0576541	1006
12	rs76302808	A	G	0.0646123	1006
12	rs7953327	G	A	0.16501	1006
12	rs6606731	T	A	0.191849	1006
12	rs55979482	C	T	0.0805169	1006
12	rs11612538	G	A	0.0367793	1006
12	rs67194877	C	T	0.084493	1006
12	rs11067170	A	G	0.0159046	1006
12	rs6606732	G	A	0.540755	1006
12	rs56185537	A	G	0.0208748	1006
12	rs73198410	C	T	0.084493	1006
12	rs78288652	C	T	0.0178926	1006
12	rs888194	C	G	0.457256	1006
12	rs1075467	G	A	0.540755	1006
12	rs117273061	A	G	0.0626243	1006
12	rs888193	C	G	0.26839	1006
12	rs4766477	A	G	0.171968	1006
12	rs4766611	A	G	0.540755	1006
12	rs11067208	C	A	0.26839	1006
12	rs56089724	C	T	0.269384	1006
12	rs55746902	A	C	0.269384	1006
12	rs11067211	A	G	0.285288	1006
12	rs12828090	G	C	0.17495	1006
12	rs76118041	G	A	0.173956	1006
12	rs79250609	C	T	0.176938	1006
12	rs7304862	T	G	0.540755	1006
12	rs12321904	G	T	0.525845	1006
12	rs77790453	A	G	0.0576541	1006
12	rs7974321	T	C	0.187873	1006
12	rs10850358	A	G	0.540755	1006
12	rs11067227	C	T	0.26839	1006
12	rs12817689	A	G	0.172962	1006
12	rs2241201	C	G	0.272366	1006
12	rs35145546	C	G	0.172962	1006
12	rs61940463	A	G	0.0149105	1006
12	rs73414076	C	T	0.0149105	1006
12	rs111869218	C	T	0.0626243	1006
12	rs34921355	C	T	0.175944	1006
12	rs1061440	G	A	0.0149105	1006
12	rs72650177	C	T	0.0646123	1006
12	rs11067231	C	A	0.544732	1006
12	rs67432283	T	C	0.084493	1006
12	rs877709	G	T	0.269384	1006
12	rs877710	C	G	0.544732	1006
12	rs11831226	A	C	0.0149105	1006
12	rs11067232	G	T	0.0576541	1006
12	rs11067233	C	G	0.269384	1006
12	rs8228	A	G	0.0149105	1006
12	rs9593	A	T	0.544732	1006
12	rs888192	A	G	0.544732	1006
12	rs12828717	C	T	0.16501	1006
12	rs67520670	G	A	0.084493	1006
12	rs67275386	C	T	0.084493	1006
12	rs7312142	T	C	0.0149105	1006
12	rs7302373	C	T	0.0149105	1006
12	rs7312275	T	C	0.0149105	1006
12	rs7302591	C	A	0.0159046	1006
12	rs2058806	C	A	0.544732	1006
12	rs35072126	G	A	0.175944	1006
12	rs2287183	C	T	0.0149105	1006
12	rs2287182	C	T	0.0974155	1006
12	rs72650185	C	T	0.084493	1006
12	rs7964021	G	C	0.544732	1006
12	rs11067250	C	T	0.148111	1006
12	rs12580090	C	T	0.176938	1006
12	rs11067253	G	A	0.26839	1006
12	rs7953014	A	G	0.544732	1006
12	rs61940465	C	T	0.0149105	1006
12	rs57039720	T	C	0.0636183	1006
12	rs61940466	G	A	0.0149105	1006
12	rs2058805	T	C	0.544732	1006
12	rs68153744	C	T	0.084493	1006
12	rs78599682	T	C	0.05666	1006
12	rs11610545	G	A	0.176938	1006
12	rs2287181	G	A	0.176938	1006
12	rs12309115	C	T	0.147117	1006
12	rs2287180	G	A	0.176938	1006
12	rs7971853	G	T	0.0626243	1006
12	rs11067271	T	C	0.203777	1006
12	rs12370596	A	G	0.05666	1006
12	rs67106492	C	G	0.084493	1006
12	rs7134594	C	T	0.544732	1006
12	rs61940468	C	T	0.189861	1006
12	rs12578365	G	A	0.176938	1006
12	rs736344	A	G	0.544732	1006
12	rs736343	G	A	0.203777	1006
12	rs61940470	C	T	0.0149105	1006
12	rs888191	A	C	0.960239	1006
12	rs34899324	G	A	0.176938	1006
12	rs67583364	C	T	0.084493	1006
12	rs7970557	C	T	0.176938	1006
12	rs61940511	G	A	0.0149105	1006
12	rs10850379	C	T	0.445328	1006
12	rs10850380	A	G	0.544732	1006
12	rs67342900	G	A	0.084493	1006
12	rs7301541	G	A	0.176938	1006
12	rs754179	C	T	0.2833	1006
12	rs754180	G	T	0.203777	1006
12	rs874171	C	T	0.175944	1006
12	rs874170	C	T	0.544732	1006
12	rs9919738	G	A	0.367793	1006
12	rs72650195	G	A	0.0149105	1006
12	rs73198424	G	A	0.084493	1006
12	rs11836136	A	G	0.2833	1006
12	rs12830693	G	T	0.175944	1006
12	rs11614986	A	G	0.176938	1006
12	rs59227481	A	G	0.367793	1006
12	rs72650202	A	G	0.0119284	1006
12	rs117833560	G	T	0.084493	1006
12	rs4499061	G	T	0.176938	1006
12	rs72651703	T	G	0.084493	1006
12	rs66580225	A	G	0.0626243	1006
12	rs12322541	A	G	0.284294	1006
12	rs73198427	A	C	0.084493	1006
12	rs2111216	A	G	0.611332	1006
12	rs12314392	A	G	0.460239	1006
12	rs67900037	T	C	0.00894632	1006
12	rs10774774	G	T	0.285288	1006
12	rs10774775	C	T	0.285288	1006
12	rs66647925	T	A	0.00596421	1006
12	rs3759387	G	T	0.2833	1006
12	rs66616264	C	G	0.2833	1006
12	rs61940512	A	G	0.0795229	1006
12	rs6606734	T	G	0.544732	1006
12	rs7957619	G	A	0.147117	1006
12	rs3752662	C	T	0.2833	1006
12	rs4766612	G	A	0.175944	1006
12	rs73404412	C	T	0.0576541	1006
12	rs10850392	C	T	0.203777	1006
12	rs9783487	G	A	0.2833	1006
12	rs67381330	A	C	0.084493	1006
12	rs66499479	A	T	0.054672	1006
12	rs7954144	A	G	0.544732	1006
12	rs73198430	G	A	0.084493	1006
12	rs7300998	G	A	0.2833	1006
12	rs4766613	G	A	0.176938	1006
12	rs10774779	T	A	0.333002	1006
12	rs3742015	T	C	0.461233	1006
12	rs67886029	C	T	0.084493	1006
12	rs72648003	G	A	0.0129225	1006
12	rs61940514	C	T	0.176938	1006
12	rs34368092	G	A	0.0616302	1006
12	rs2287218	C	T	0.176938	1006
12	rs68024411	A	G	0.084493	1006
12	rs66730760	C	T	0.147117	1006
12	rs3782899	G	A	0.176938	1006
12	rs11067341	A	G	0.05666	1006
12	rs7311653	G	A	0.0805169	1006
12	rs11615637	G	A	0.176938	1006
12	rs2270375	A	G	0.261431	1006
12	rs66783857	G	A	0.084493	1006
12	rs72648010	G	T	0.0626243	1006
12	rs11067359	G	A	0.241551	1006
12	rs72648013	C	T	0.028827	1006
12	rs3782898	G	C	0.176938	1006
12	rs3782897	T	C	0.368787	1006
12	rs3782894	G	T	0.545726	1006
12	rs72648018	C	T	0.0129225	1006
12	rs72648019	C	T	0.0646123	1006
12	rs11609445	G	A	0.176938	1006
12	rs72648021	G	C	0.084493	1006
12	rs11611484	C	T	0.176938	1006
12	rs11067376	A	G	0.38171	1006
12	rs72648025	G	A	0.084493	1006
12	rs11067377	A	G	0.0636183	1006
12	rs72648028	G	A	0.0218688	1006
12	rs59573160	A	G	0.0646123	1006
12	rs35191208	C	T	0.176938	1006
12	rs2270374	G	A	0.176938	1006
12	rs72648031	C	A	0.084493	1006
12	rs17183465	T	A	0.176938	1006
12	rs10850432	C	T	0.0159046	1006
12	rs72648037	C	T	0.0646123	1006
12	rs75459737	G	A	0.0765408	1006
12	rs79985295	G	A	0.05666	1006
12	rs72648038	G	A	0.028827	1006
12	rs11067390	G	T	0.0417495	1006
12	rs73198444	C	T	0.084493	1006
12	rs11067392	C	T	0.0576541	1006
12	rs3742014	C	T	0.168986	1006
12	rs10850435	G	C	0.530815	1006
12	rs11067394	T	C	0.204771	1006
12	rs10850436	C	A	0.269384	1006
12	rs66513915	A	T	0.176938	1006
12	rs61940517	C	T	0.176938	1006
12	rs72648045	T	G	0.0497018	1006
12	rs4766479	C	T	0.175944	1006
12	rs4766480	C	G	0.175944	1006
12	rs66497828	C	T	0.084493	1006
12	rs72648052	T	G	0.05666	1006
12	rs34866786	C	T	0.260437	1006
12	rs35092346	G	A	0.260437	1006
12	rs9888325	G	T	0.536779	1006
12	rs17670606	G	A	0.260437	1006
12	rs11612666	T	G	0.260437	1006
12	rs11609850	G	A	0.17495	1006
12	rs11609896	G	A	0.536779	1006
12	rs73200412	T	C	0.260437	1006
12	rs75715278	G	A	0.0715706	1006
12	rs73200413	G	A	0.083499	1006
12	rs34046851	A	G	0.260437	1006
12	rs17607959	A	T	0.175944	1006
12	rs12830574	C	T	0.260437	1006
12	rs10850443	A	G	0.535785	1006
12	rs74728407	G	A	0.084493	1006
12	rs35571652	C	G	0.260437	1006
12	rs61940557	C	T	0.175944	1006
12	rs115578160	G	A	0.084493	1006
12	rs73200418	C	T	0.083499	1006
12	rs73200419	G	A	0.084493	1006
12	rs10161126	A	G	0.534791	1006
12	rs117514387	C	T	0.0725646	1006
12	rs116884855	C	G	0.084493	1006
12	rs35160901	A	G	0.166004	1006
12	rs73200421	C	T	0.084493	1006
12	rs12307823	C	T	0.21173	1006
12	rs117249174	C	T	0.0725646	1006
12	rs114512661	T	C	0.084493	1006
12	rs17608087	A	G	0.0725646	1006
12	rs67325197	G	A	0.16501	1006
12	rs1541597	G	T	0.199801	1006
12	rs77104423	C	T	0.0725646	1006
12	rs78524243	G	A	0.083499	1006
12	rs12316253	T	C	0.284294	1006
12	rs12579995	G	A	0.166004	1006
12	rs12579997	G	C	0.166004	1006
12	rs2160593	C	T	0.695825	1006
12	rs140566481	T	C	0.0377734	1006
12	rs10850452	G	A	0.0884692	1006
12	rs10850453	A	G	0.257455	1006
12	rs17608150	C	T	0.0755467	1006
12	rs78602599	C	T	0.0576541	1006
12	rs77440881	T	A	0.0576541	1006
12	rs12318133	A	G	0.128231	1006
12	rs73200423	G	A	0.084493	1006
12	rs7299698	C	T	0.435388	1006
12	rs141122610	A	C	0.027833	1006
12	rs7306218	A	T	0.207753	1006
12	rs11067481	C	A	0.0586481	1006
12	rs59070195	C	T	0.0586481	1006
12	rs73200425	C	T	0.0854871	1006
12	rs57501356	C	T	0.0586481	1006
12	rs113006782	A	T	0.0119284	1006
12	rs7314406	A	T	0.350895	1006
12	rs7314538	A	G	0.435388	1006
12	rs73200427	G	A	0.083499	1006
12	rs79997156	T	C	0.0586481	1006
12	rs748477	G	A	0.084493	1006
12	rs73200429	G	A	0.0666004	1006
12	rs12314139	A	G	0.0437376	1006
12	rs74856247	C	T	0.0765408	1006
12	rs11832567	G	A	0.083499	1006
12	rs17670859	T	C	0.0745527	1006
12	rs4766481	G	A	0.205765	1006
12	rs6606736	C	T	0.140159	1006
12	rs11067501	G	A	0.0586481	1006
12	rs1985825	T	C	0.457256	1006
12	rs56269841	G	T	0.0735586	1006
12	rs7312605	A	C	0.230616	1006
12	rs7294688	G	C	0.462227	1006
12	rs1861679	C	T	0.497018	1006
12	rs56248035	C	T	0.083499	1006
12	rs118111163	A	T	0.0735586	1006
12	rs150285250	G	A	0.0129225	1006
12	rs7965152	G	A	0.539761	1006
12	rs10507234	G	C	0.208748	1006
12	rs79486107	C	T	0.055666	1006
12	rs1819873	A	C	0.492048	1006
12	rs11609480	T	C	0.192843	1006
12	rs79467512	G	T	0.0129225	1006
12	rs35287743	G	T	0.0944334	1006
12	rs74871430	A	G	0.0248509	1006
12	rs12830053	T	C	0.207753	1006
12	rs10774803	T	C	0.552684	1006
12	rs12582466	G	A	0.207753	1006
12	rs144201127	C	T	0.107356	1006
12	rs73200433	G	A	0.0765408	1006
12	rs11067532	G	A	0.0516899	1006
12	rs75602438	G	T	0.0139165	1006
12	rs147319104	T	C	0.0228628	1006
12	rs10850481	A	G	0.549702	1006
12	rs7968544	A	G	0.12326	1006
12	rs12423266	C	T	0.410537	1006
12	rs78719719	G	A	0.0139165	1006
12	rs74427575	A	C	0.0149105	1006
12	rs118109858	T	C	0.106362	1006
12	rs73200435	G	A	0.0755467	1006
12	rs4766615	A	G	0.66501	1006
12	rs117804594	G	T	0.0984095	1006
12	rs117222051	G	T	0.0984095	1006
12	rs117407936	C	T	0.0874751	1006
12	rs76650418	T	A	0.0139165	1006
12	rs11608727	T	G	0.195825	1006
12	rs11615462	C	T	0.410537	1006
12	rs117894566	C	A	0.0447316	1006
12	rs4766482	C	T	0.501988	1006
12	rs12830679	C	G	0.423459	1006
12	rs11614508	G	A	0.318091	1006
12	rs114574296	A	G	0.0636183	1006
12	rs73200436	T	A	0.0159046	1006
12	rs1477136	G	A	0.423459	1006
12	rs150088053	G	A	0.00695825	1006
12	rs10774808	A	G	0.234592	1006
12	rs61941762	G	A	0.0139165	1006
12	rs73200439	C	A	0.00994036	1006
12	rs2160594	A	C	0.223658	1006
12	rs77465649	C	T	0.146123	1006
12	rs10850491	G	A	0.144135	1006
12	rs10850492	G	C	0.222664	1006
12	rs11616085	G	A	0.423459	1006
12	rs79705165	C	G	0.106362	1006
12	rs73200440	G	A	0.0775348	1006
12	rs73200441	C	T	0.0795229	1006
12	rs76434083	C	T	0.0238569	1006
12	rs73200442	G	A	0.0775348	1006
12	rs10850503	A	G	0.66004	1006
12	rs73200443	C	T	0.423459	1006
12	rs117288805	T	C	0.0944334	1006
12	rs73200444	G	A	0.00994036	1006
12	rs118100264	C	A	0.0139165	1006
12	rs12828104	G	T	0.501988	1006
12	rs117332648	C	T	0.105368	1006
12	rs79050315	C	G	0.10835	1006
12	rs73200446	G	T	0.0447316	1006
12	rs80345566	G	A	0.0725646	1006
12	rs74391023	T	C	0.105368	1006
12	rs56339499	G	A	0.0765408	1006
12	rs752014	A	G	0.488072	1006
12	rs752015	C	G	0.303181	1006
12	rs7484578	C	T	0.0725646	1006
12	rs117639739	C	G	0.105368	1006
12	rs111778652	C	T	0.028827	1006
12	rs113051536	G	T	0.0109344	1006
12	rs76479862	C	T	0.185885	1006
12	rs74912057	G	A	0.146123	1006
12	rs7133948	A	G	0.148111	1006
12	rs73404448	T	C	0.105368	1006
12	rs4766616	C	A	0.776342	1006
12	rs79770647	T	G	0.0805169	1006
12	rs10850520	C	T	0.146123	1006
12	rs58548731	A	G	0.116302	1006
12	rs11612468	C	A	0.146123	1006
12	rs77387437	C	T	0.0725646	1006
12	rs7957525	C	T	0.146123	1006
12	rs7960944	C	T	0.399602	1006
12	rs10774814	G	A	0.564612	1006
12	rs75392142	C	T	0.146123	1006
12	rs73200449	C	T	0.0357853	1006
12	rs2058825	C	T	0.418489	1006
12	rs2058824	T	G	0.0198807	1006
12	rs11835072	A	G	0.418489	1006
12	rs7960971	A	G	0.418489	1006
12	rs11832371	G	A	0.0775348	1006
12	rs111273776	T	C	0.110338	1006
12	rs7972585	G	A	0.418489	1006
12	rs11067653	C	T	0.0884692	1006
12	rs1420749	T	C	0.418489	1006
12	rs4340109	C	A	0.418489	1006
12	rs1344545	A	G	0.417495	1006
12	rs1344544	A	G	0.345924	1006
12	rs1344543	T	C	0.568588	1006
12	rs73200455	T	A	0.0864811	1006
12	rs1344542	G	A	0.568588	1006
12	rs1344541	G	A	0.246521	1006
12	rs11614658	T	C	0.22664	1006
12	rs11067658	A	G	0.0646123	1006
12	rs11067659	T	C	0.170974	1006
12	rs12309873	G	A	0.2833	1006
12	rs11067660	C	T	0.137177	1006
12	rs10850533	G	C	0.630219	1006
12	rs12321021	T	A	0.380716	1006
12	rs10850534	C	A	0.619284	1006
12	rs11067661	C	A	0.151093	1006
12	rs1558825	A	C	0.639165	1006
12	rs66473852	G	C	0.0745527	1006
12	rs79278812	C	A	0.111332	1006
12	rs11067663	T	C	0.136183	1006
12	rs76460124	G	C	0.109344	1006
12	rs1974712	G	A	0.084493	1006
12	rs1946157	C	T	0.318091	1006
12	rs1968195	G	T	0.32505	1006
12	rs111317171	A	T	0.0337972	1006
12	rs1968194	A	G	0.32505	1006
12	rs10850542	T	C	0.154076	1006
12	rs10850543	C	T	0.16004	1006
12	rs10744859	G	A	0.441352	1006
12	rs35035512	C	A	0.0159046	1006
12	rs7968576	G	A	0.0159046	1006
12	rs10774824	A	G	0.526839	1006
12	rs7979874	C	T	0.0159046	1006
12	rs12317388	G	A	0.110338	1006
12	rs11067675	A	G	0.147117	1006
12	rs10774826	C	A	0.451292	1006
12	rs79069137	G	A	0.0437376	1006
12	rs1420748	C	G	0.452286	1006
12	rs7307440	G	C	0.452286	1006
12	rs7307931	G	A	0.452286	1006
12	rs77454033	G	A	0.154076	1006
12	rs10850544	G	A	0.45328	1006
12	rs11609266	C	T	0.0924453	1006
12	rs10850545	C	T	0.414513	1006
12	rs138269187	C	T	0.0526839	1006
12	rs112083350	T	G	0.0367793	1006
12	rs11067691	G	A	0.451292	1006
12	rs11067692	G	T	0.451292	1006
12	rs11067694	G	A	0.451292	1006
12	rs11608301	G	A	0.414513	1006
12	rs11067695	G	A	0.451292	1006
12	rs149859201	C	T	0.0218688	1006
12	rs2077289	A	G	0.452286	1006
12	rs11067704	C	T	0.0447316	1006
12	rs745818	A	G	0.45328	1006
12	rs745817	T	G	0.45328	1006
12	rs745816	A	G	0.45328	1006
12	rs7134372	A	G	0.519881	1006
12	rs60398594	A	C	0.0805169	1006
12	rs68160838	A	T	0.0765408	1006
12	rs7302196	G	A	0.414513	1006
12	rs10161401	G	A	0.260437	1006
12	rs56401293	C	T	0.0318091	1006
12	rs7306151	G	C	0.533797	1006
12	rs17671494	T	C	0.0765408	1006
12	rs117203384	C	T	0.0149105	1006
12	rs73202420	G	T	0.0745527	1006
12	rs714880	A	G	0.497018	1006
12	rs111378133	G	A	0.0765408	1006
12	rs112171294	C	T	0.0765408	1006
12	rs55820876	A	G	0.0765408	1006
12	rs145381567	G	A	0.0218688	1006
12	rs7134597	G	C	0.523857	1006
12	rs73202421	A	G	0.100398	1006
12	rs11067734	T	C	0.497018	1006
12	rs10850552	G	A	0.154076	1006
12	rs10774830	G	A	0.519881	1006
12	rs10850554	A	G	0.522863	1006
12	rs66813087	A	C	0.0964215	1006
12	rs11067742	G	T	0.515905	1006
12	rs10850557	T	C	0.515905	1006
12	rs10850558	T	C	0.419483	1006
12	rs11067750	C	G	0.515905	1006
12	rs73202422	G	A	0.0795229	1006
12	rs138316218	C	T	0.0188867	1006
12	rs11067757	C	G	0.456262	1006
12	rs11067758	A	G	0.242545	1006
12	rs150274184	T	C	0.027833	1006
12	rs118060014	C	T	0.0188867	1006
12	rs10850563	C	G	0.614314	1006
12	rs139820700	C	T	0.0188867	1006
12	rs117703635	T	A	0.0437376	1006
12	rs11067769	G	A	0.568588	1006
12	rs10744866	A	T	0.805169	1006
12	rs78433687	A	G	0.0328032	1006
12	rs61941799	G	A	0.217694	1006
12	rs79975154	C	T	0.026839	1006
12	rs75857590	C	G	0.0328032	1006
12	rs76844262	A	G	0.0328032	1006
12	rs190825201	G	A	0.0208748	1006
12	rs141799222	C	G	0.0347913	1006
12	rs140517662	G	A	0.0188867	1006
12	rs147823790	G	A	0.0188867	1006
12	rs1861680	A	C	0.606362	1006
12	rs145723008	T	C	0.0188867	1006
12	rs10774834	C	T	0.60338	1006
12	rs11615362	T	C	0.225646	1006
12	rs12315841	C	T	0.60338	1006
12	rs79849884	G	A	0.0328032	1006
12	rs113986451	G	A	0.0159046	1006
12	rs12305576	G	A	0.0765408	1006
12	rs75951665	C	T	0.0168986	1006
12	rs6606737	T	C	0.620278	1006
12	rs75756843	G	A	0.0308151	1006
12	rs6606738	T	C	0.62326	1006
12	rs73202426	A	G	0.0188867	1006
12	rs144177694	C	G	0.00795229	1006
12	rs112060963	G	A	0.138171	1006
12	rs7304855	A	G	0.648111	1006
12	rs73202428	G	T	0.0795229	1006
12	rs7977614	A	G	0.290258	1006
12	rs6606739	G	C	0.452286	1006
12	rs12320570	C	T	0.324056	1006
12	rs12426962	C	T	0.249503	1006
12	rs11067821	G	A	0.657058	1006
12	rs117413609	G	A	0.0248509	1006
12	rs10507235	G	C	0.487078	1006
12	rs1420747	A	C	0.518887	1006
12	rs61306166	T	C	0.152087	1006
12	rs11067829	A	G	0.202783	1006
12	rs4766617	T	C	0.512922	1006
12	rs11067838	C	G	0.0576541	1006
12	rs75163430	G	A	0.0198807	1006
12	rs4310669	T	C	0.7833	1006
12	rs7312572	G	A	0.0884692	1006
12	rs11067845	G	T	0.00994036	1006
12	rs10850582	C	T	0.581511	1006
12	rs11067848	A	C	0.0596421	1006
12	rs73202432	A	G	0.0894632	1006
12	rs11067853	A	G	0.0795229	1006
12	rs73202433	G	C	0.0894632	1006
12	rs77223525	G	C	0.00894632	1006
12	rs73202435	G	A	0.0884692	1006
12	rs4766619	C	A	0.786282	1006
12	rs4766620	G	C	0.220676	1006
12	rs67520312	G	T	0.0228628	1006
12	rs41437847	A	G	0.0188867	1006
12	rs1971701	A	G	0.190855	1006
12	rs1971700	C	T	0.054672	1006
12	rs33920632	G	A	0.135189	1006
12	rs11615541	G	C	0.336978	1006
12	rs140402895	C	T	0.0248509	1006
12	rs12825261	G	A	0.140159	1006
12	rs76313605	T	G	0.0178926	1006
12	rs11611573	A	C	0.0904573	1006
12	rs4631942	G	A	0.725646	1006
12	rs57820447	A	G	0.141153	1006
12	rs7313777	C	T	0.754473	1006
12	rs7138324	T	C	0.754473	1006
12	rs10774845	G	A	0.664016	1006
12	rs138181113	C	T	0.0457256	1006
12	rs4238031	C	T	0.781312	1006
12	rs4766621	A	G	0.0258449	1006
12	rs11613356	A	G	0.0904573	1006
12	rs1465351	T	C	0.761431	1006
12	rs73202441	C	T	0.0646123	1006
12	rs1558827	G	A	0.0506958	1006
12	rs1965659	G	T	0.0506958	1006
12	rs825008	G	C	0.855865	1006
12	rs825007	A	G	0.99006	1006
12	rs9795595	T	A	0.77833	1006
12	rs113082829	G	A	0.0506958	1006
12	rs71456698	A	G	0.0298211	1006
12	rs112200151	G	T	0.0576541	1006
12	rs79499463	C	A	0.0248509	1006
12	rs7978131	G	C	0.128231	1006
12	rs78186799	G	A	0.0228628	1006
12	rs117487368	T	G	0.00994036	1006
12	rs9804837	T	G	0.0745527	1006
12	rs735463	T	C	0.0745527	1006
12	rs735464	G	A	0.0685885	1006
12	rs735465	C	G	0.737575	1006
12	rs143953954	G	A	0.0258449	1006
12	rs1833258	G	A	0.0685885	1006
12	rs1833257	C	T	0.0705765	1006
12	rs7304877	C	A	0.676938	1006
12	rs73408706	C	G	0.0606362	1006
12	rs73408707	G	A	0.0735586	1006
12	rs73408710	G	T	0.0745527	1006
12	rs73408711	C	T	0.0735586	1006
12	rs73408712	A	C	0.0735586	1006
12	rs61941835	G	T	0.0735586	1006
12	rs16940483	C	T	0.0447316	1006
12	rs73416967	C	G	0.0735586	1006
12	rs61065186	C	T	0.0735586	1006
12	rs11067910	A	C	0.0735586	1006
12	rs11067911	C	T	0.0735586	1006
12	rs11067912	G	C	0.0735586	1006
12	rs11067913	C	T	0.0735586	1006
12	rs11067915	C	A	0.0735586	1006
12	rs11067916	T	C	0.0735586	1006
12	rs11067917	A	G	0.0735586	1006
12	rs61941838	T	C	0.0735586	1006
12	rs61941839	G	A	0.0735586	1006
12	rs61941840	G	A	0.0745527	1006
12	rs117978449	C	A	0.0149105	1006
12	rs16940491	A	G	0.0735586	1006
12	rs825005	T	G	0.809145	1006
12	rs59365754	G	A	0.0735586	1006
12	rs58542201	G	T	0.0735586	1006
12	rs12312387	A	G	0.0735586	1006
12	rs12309924	C	T	0.0735586	1006
12	rs12314346	T	G	0.0735586	1006
12	rs1420980	G	A	0.0735586	1006
12	rs1420746	T	C	0.0735586	1006
12	rs60806541	C	T	0.0606362	1006
12	rs1420745	T	C	0.0735586	1006
12	rs35748644	A	C	0.194831	1006
12	rs10744868	T	C	0.752485	1006
12	rs12306017	T	C	0.0735586	1006
12	rs4766623	C	T	0.676938	1006
12	rs12296540	G	T	0.0735586	1006
12	rs60545421	C	T	0.0735586	1006
12	rs16940498	C	T	0.0735586	1006
12	rs4766624	G	C	0.0258449	1006
12	rs7967737	C	T	0.0735586	1006
12	rs28431113	G	A	0.0735586	1006
12	rs61941844	A	C	0.0735586	1006
12	rs74336482	G	A	0.0188867	1006
12	rs11067936	C	T	0.0735586	1006
12	rs11067941	C	G	0.735586	1006
12	rs57653496	G	A	0.0447316	1006
12	rs146613038	G	A	0.0218688	1006
12	rs825002	C	G	0.841948	1006
12	rs4766625	G	C	0.0298211	1006
12	rs7964341	C	A	0.0735586	1006
12	rs74421372	A	T	0.0337972	1006
12	rs4766483	C	A	0.0298211	1006
12	rs7959737	A	G	0.754473	1006
12	rs825001	G	C	0.0894632	1006
12	rs7958870	C	T	0.0497018	1006
12	rs825000	C	T	0.0636183	1006
12	rs1861815	C	T	0.0735586	1006
12	rs824999	G	C	0.841948	1006
12	rs74339963	C	T	0.055666	1006
12	rs824998	G	A	0.0894632	1006
12	rs148858040	C	A	0.0159046	1006
12	rs61941859	C	G	0.0576541	1006
12	rs824997	T	C	0.855865	1006
12	rs73407735	C	T	0.0497018	1006
12	rs111938934	C	T	0.0129225	1006
12	rs59825063	C	T	0.0397614	1006
12	rs58244045	T	A	0.0397614	1006
12	rs60508757	A	G	0.0397614	1006
12	rs56848810	A	G	0.128231	1006
12	rs7138802	A	G	0.0397614	1006
12	rs73407745	C	T	0.0397614	1006
12	rs10850607	T	C	0.0477137	1006
12	rs11831476	T	C	0.0397614	1006
12	rs73407749	T	A	0.0397614	1006
12	rs78482353	C	T	0.0159046	1006
12	rs145450758	C	T	0.00894632	1006
12	rs73407751	C	A	0.0397614	1006
12	rs116881805	G	A	0.00994036	1006
12	rs1344540	G	A	0.409543	1006
12	rs1990768	G	C	0.912525	1006
12	rs113636226	G	A	0.0119284	1006
12	rs35664579	A	G	0.0397614	1006
12	rs4766626	A	T	0.678926	1006
12	rs7310085	G	A	0.678926	1006
12	rs79945126	C	G	0.0159046	1006
12	rs12812033	G	C	0.0467197	1006
12	rs11829380	G	C	0.0397614	1006
12	rs73202446	C	T	0.141153	1006
12	rs16940512	G	A	0.0397614	1006
12	rs116860804	G	A	0.0437376	1006
12	rs78451466	C	T	0.0308151	1006
12	rs73407758	C	T	0.0347913	1006
12	rs140889757	C	G	0.0109344	1006
12	rs114851441	G	T	0.00994036	1006
12	rs73202447	G	A	0.121272	1006
12	rs11068025	T	C	0.27336	1006
12	rs2241249	T	C	0.127237	1006
12	rs113625856	G	A	0.0109344	1006
12	rs10850634	G	A	0.415507	1006
12	rs79545836	G	T	0.122266	1006
12	rs11612440	C	T	0.137177	1006
12	rs16940521	G	A	0.132207	1006
12	rs73407761	C	T	0.0178926	1006
12	rs144121260	G	A	0.00994036	1006
12	rs4766484	C	T	0.22664	1006
12	rs4766485	G	A	0.131213	1006
12	rs61742606	A	G	0.22664	1006
12	rs11609432	G	A	0.225646	1006
12	rs7307171	C	T	0.362823	1006
12	rs78458681	G	T	0.0447316	1006
12	rs2338383	C	T	0.225646	1006
12	rs10850645	T	C	0.132207	1006
12	rs7298883	G	A	0.132207	1006
12	rs118005252	G	C	0.0109344	1006
12	rs2111541	C	T	0.23161	1006
12	rs7972233	G	A	0.132207	1006
12	rs11068047	C	T	0.22664	1006
12	rs11068049	A	G	0.225646	1006
12	rs11068050	C	T	0.225646	1006
12	rs7973101	G	A	0.132207	1006
12	rs7973227	G	T	0.134195	1006
12	rs7968176	T	C	0.134195	1006
12	rs118041280	G	A	0.0109344	1006
12	rs117843794	A	G	0.0109344	1006
12	rs7952780	G	A	0.192843	1006
12	rs1861814	G	C	0.0944334	1006
12	rs1861813	T	C	0.818091	1006
12	rs4766627	A	G	0.82008	1006
12	rs17616406	G	A	0.234592	1006
12	rs10735093	T	C	0.82008	1006
12	rs10774873	C	T	0.455268	1006
12	rs11613412	A	G	0.176938	1006
12	rs148656054	C	T	0.0109344	1006
12	rs10850666	G	A	0.127237	1006
12	rs76932829	T	A	0.0129225	1006
12	rs4766629	C	T	0.127237	1006
12	rs10850674	T	C	0.127237	1006
12	rs10850675	A	G	0.127237	1006
12	rs7955930	G	A	0.817097	1006
12	rs117485714	A	G	0.00894632	1006
12	rs11068095	G	A	0.0427435	1006
12	rs4766630	C	T	0.0337972	1006
12	rs78515609	C	T	0.0447316	1006
12	rs11068098	C	T	0.127237	1006
12	rs11068103	T	C	0.239563	1006
12	rs7967364	G	A	0.127237	1006
12	rs16940532	T	C	0.0129225	1006
12	rs11068110	C	A	0.126243	1006
12	rs7971523	G	C	0.127237	1006
12	rs10459145	A	G	0.127237	1006
12	rs7967072	T	G	0.238569	1006
12	rs7962480	C	T	0.126243	1006
12	rs7314956	A	G	0.126243	1006
12	rs7962570	G	A	0.686879	1006
12	rs12315948	G	C	0.122266	1006
12	rs12315952	G	A	0.122266	1006
12	rs7958396	T	C	0.238569	1006
12	rs148542510	G	A	0.0139165	1006
12	rs7310071	G	T	0.688867	1006
12	rs10774883	G	A	0.126243	1006
12	rs79490506	C	T	0.126243	1006
12	rs10850705	C	T	0.426441	1006
12	rs112276518	G	A	0.0149105	1006
12	rs1344552	C	A	0.127237	1006
12	rs1344551	T	C	0.819085	1006
12	rs734152	G	C	0.128231	1006
12	rs1861817	A	G	0.818091	1006
12	rs1077741	T	C	0.690855	1006
12	rs1861816	G	A	0.687873	1006
12	rs749284	A	T	0.687873	1006
12	rs749283	G	A	0.814115	1006
12	rs718838	C	T	0.125249	1006
12	rs2193537	G	A	0.686879	1006
12	rs16940546	T	C	0.125249	1006
12	rs12309837	C	T	0.125249	1006
12	rs9645836	C	T	0.452286	1006
12	rs10850708	T	C	0.124254	1006
12	rs11068173	G	A	0.122266	1006
12	rs749790	T	A	0.793241	1006
12	rs1344550	G	C	0.112326	1006
12	rs149695374	A	T	0.0129225	1006
12	rs59734900	C	G	0.225646	1006
12	rs116005734	A	C	0.0139165	1006
12	rs61748987	G	C	0.0139165	1006
12	rs144369209	C	T	0.0149105	1006
12	rs115059906	C	T	0.0139165	1006
12	rs74708894	A	G	0.0139165	1006
12	rs139587794	C	T	0.0139165	1006
12	rs140661421	G	A	0.0139165	1006
12	rs117562020	G	A	0.0109344	1006
12	rs145676474	C	G	0.0139165	1006
12	rs11615724	T	C	0.0626243	1006
12	rs73202456	C	T	0.0934394	1006
12	rs140623261	A	G	0.0139165	1006
12	rs76282770	G	A	0.0139165	1006
12	rs150612431	C	T	0.0168986	1006
12	rs116291220	T	C	0.0139165	1006
12	rs147153399	A	G	0.0168986	1006
12	rs75630185	C	T	0.0139165	1006
12	rs118147840	C	A	0.0139165	1006
12	rs76917364	A	G	0.0139165	1006
12	rs117028417	G	A	0.0328032	1006
12	rs144135035	G	A	0.0139165	1006
12	rs80178900	T	C	0.0139165	1006
12	rs140965719	C	T	0.0139165	1006
12	rs145696737	G	A	0.0139165	1006
12	rs148291435	T	G	0.0139165	1006
12	rs77319726	G	A	0.0139165	1006
12	rs138476027	G	C	0.0139165	1006
12	rs17616911	T	A	0.0586481	1006
12	rs2193536	C	T	0.154076	1006
12	rs116055601	G	T	0.0139165	1006
12	rs79557426	C	T	0.0298211	1006
12	rs78653824	A	G	0.0139165	1006
12	rs115605523	T	C	0.0159046	1006
12	rs144455104	G	A	0.0139165	1006
12	rs16940553	T	C	0.0188867	1006
12	rs144154962	C	T	0.0139165	1006
12	rs114680377	A	G	0.0159046	1006
12	rs115124802	A	G	0.0159046	1006
12	rs117438059	C	T	0.00894632	1006
12	rs76021476	C	T	0.0168986	1006
12	rs139971166	G	T	0.0159046	1006
12	rs145712812	T	A	0.0427435	1006
12	rs138589661	C	T	0.0139165	1006
12	rs115025256	C	A	0.0159046	1006
12	rs10850732	C	T	0.634195	1006
12	rs148344347	A	G	0.0308151	1006
12	rs11068248	G	T	0.649105	1006
12	rs7979405	G	A	0.651093	1006
12	rs4766631	G	A	0.473161	1006
12	rs7978544	A	G	0.137177	1006
12	rs115373018	A	C	0.0159046	1006
12	rs10774894	G	C	0.512922	1006
12	rs56097017	G	A	0.0159046	1006
12	rs115336097	G	A	0.0159046	1006
12	rs191500524	A	G	0.0159046	1006
12	rs10850735	G	A	0.412525	1006
12	rs139794830	A	G	0.0159046	1006
12	rs34786626	G	A	0.408549	1006
12	rs114828827	T	C	0.0159046	1006
12	rs11068274	A	G	0.562624	1006
12	rs115577426	C	T	0.0159046	1006
12	rs60258652	C	T	0.0606362	1006
12	rs1861810	A	C	0.571571	1006
12	rs185387948	A	G	0.0139165	1006
12	rs1861811	G	A	0.409543	1006
12	rs7299388	C	G	0.481113	1006
12	rs3742037	G	A	0.135189	1006
12	rs117793063	C	T	0.0149105	1006
12	rs10774897	A	G	0.481113	1006
12	rs10735104	C	T	0.510934	1006
12	rs11068290	C	T	0.0119284	1006
12	rs117237086	C	T	0.0139165	1006
12	rs1861812	G	A	0.135189	1006
12	rs78253082	C	T	0.135189	1006
12	rs114787720	A	G	0.0159046	1006
12	rs117145318	C	A	0.0387674	1006
12	rs184100673	G	A	0.0139165	1006
12	rs113186359	A	C	0.152087	1006
12	rs56177950	C	T	0.0129225	1006
12	rs56186049	G	A	0.136183	1006
12	rs10850750	C	G	0.298211	1006
12	rs372093661	C	T	0.0129225	1006
12	rs59870578	G	A	0.0765408	1006
12	rs59940634	G	T	0.0765408	1006
12	rs73409804	G	A	0.0795229	1006
12	rs11068311	G	A	0.282306	1006
12	rs11068312	T	G	0.390656	1006
12	rs12578919	T	G	0.0934394	1006
12	rs12578401	C	T	0.0934394	1006
12	rs10774900	A	G	0.360835	1006
12	rs12579162	T	C	0.0795229	1006
12	rs12578908	A	G	0.0934394	1006
12	rs3742035	T	C	0.299205	1006
12	rs3825396	C	T	0.0795229	1006
12	rs192060971	T	C	0.0129225	1006
12	rs56365155	C	T	0.0337972	1006
12	rs138832175	G	T	0.0308151	1006
12	rs12579859	T	A	0.0934394	1006
12	rs12579553	A	G	0.0934394	1006
12	rs12301787	C	T	0.0596421	1006
12	rs59596837	A	G	0.240557	1006
12	rs4766486	G	T	0.0218688	1006
12	rs16940583	A	G	0.0934394	1006
12	rs3825395	A	G	0.0795229	1006
12	rs1344554	G	A	0.0447316	1006
12	rs3742034	A	G	0.0934394	1006
12	rs12302358	G	A	0.0795229	1006
12	rs73409817	G	A	0.0795229	1006
12	rs12425671	T	G	0.286282	1006
12	rs3825394	T	G	0.528827	1006
12	rs61943774	G	A	0.150099	1006
12	rs11068375	G	A	0.286282	1006
12	rs11068376	T	G	0.286282	1006
12	rs61243153	G	A	0.0298211	1006
12	rs10850781	G	A	0.286282	1006
12	rs56314945	A	G	0.228628	1006
12	rs12309043	T	C	0.0347913	1006
12	rs10850783	A	C	0.527833	1006
12	rs75955159	G	A	0.0139165	1006
12	rs1558882	C	G	0.449304	1006
12	rs73409821	C	A	0.0785288	1006
12	rs74530083	A	G	0.0795229	1006
12	rs73409822	G	A	0.0626243	1006
12	rs145804500	G	C	0.0139165	1006
12	rs73409825	T	A	0.0626243	1006
12	rs12311330	T	C	0.0775348	1006
12	rs12307018	C	T	0.0616302	1006
12	rs12301730	G	A	0.0616302	1006
12	rs142257763	G	A	0.0497018	1006
12	rs144816007	G	A	0.0328032	1006
12	rs60879438	G	A	0.0765408	1006
12	rs1861809	A	G	0.517893	1006
12	rs3742032	A	G	0.517893	1006
12	rs3742031	T	C	0.292247	1006
12	rs11068414	G	A	0.27833	1006
12	rs10850800	A	G	0.27833	1006
12	rs11068420	T	G	0.27833	1006
12	rs10850801	A	G	0.517893	1006
12	rs74985541	C	T	0.0636183	1006
12	rs16939725	A	G	0.0367793	1006
12	rs149635002	G	T	0.0109344	1006
12	rs3742030	G	A	0.0347913	1006
12	rs56092423	C	A	0.00894632	1006
12	rs61943778	C	T	0.0198807	1006
12	rs74707165	C	G	0.00894632	1006
12	rs76633053	G	A	0.0347913	1006
12	rs1974725	A	C	0.519881	1006
12	rs146771300	T	C	0.00894632	1006
12	rs11068434	T	G	0.280318	1006
12	rs76067239	C	G	0.0248509	1006
12	rs76962249	G	A	0.0139165	1006
12	rs79762876	G	T	0.0337972	1006
12	rs10744892	T	C	0.281312	1006
12	rs10744893	A	G	0.295229	1006
12	rs28619554	G	A	0.294235	1006
12	rs140980450	G	A	0.028827	1006
12	rs10850813	C	T	0.27833	1006
12	rs58118359	G	A	0.0248509	1006
12	rs7971845	C	G	0.224652	1006
12	rs12370663	G	A	0.280318	1006
12	rs117187014	C	T	0.105368	1006
12	rs148749555	C	A	0.027833	1006
12	rs144685716	C	A	0.0308151	1006
12	rs61940870	T	A	0.173956	1006
12	rs113241211	T	C	0.0129225	1006
12	rs10774911	G	C	0.294235	1006
12	rs10774912	T	C	0.281312	1006
12	rs2338568	C	G	0.505964	1006
12	rs4565962	G	A	0.171968	1006
12	rs80083029	G	A	0.306163	1006
12	rs4766632	G	A	0.745527	1006
12	rs4766633	G	A	0.405567	1006
12	rs73202462	G	A	0.0149105	1006
12	rs11068480	G	A	0.464215	1006
12	rs77877120	C	A	0.055666	1006
12	rs76088085	C	A	0.16998	1006
12	rs537018372	G	A	0.0139165	1006
12	rs4635144	A	G	0.5666	1006
12	rs7303725	A	G	0.5666	1006
12	rs78776966	C	T	0.055666	1006
12	rs10850830	C	T	0.491054	1006
12	rs73417506	G	A	0.0298211	1006
12	rs4357754	C	A	0.491054	1006
12	rs76219614	G	T	0.0526839	1006
12	rs77392583	C	G	0.0188867	1006
12	rs73202463	T	C	0.0397614	1006
12	rs80005999	G	C	0.0318091	1006
12	rs12814815	T	C	0.492048	1006
12	rs141431850	G	A	0.0188867	1006
12	rs4766634	G	T	0.492048	1006
12	rs6606741	G	T	0.0447316	1006
12	rs75286072	T	C	0.0258449	1006
12	rs78045296	C	T	0.0168986	1006
12	rs56183580	A	C	0.0437376	1006
12	rs59845002	C	T	0.0298211	1006
12	rs76456236	T	C	0.0168986	1006
12	rs117487866	A	C	0.0208748	1006
12	rs11068517	A	C	0.0447316	1006
12	rs7139451	A	T	0.535785	1006
12	rs10850834	A	G	0.491054	1006
12	rs7963600	A	C	0.565606	1006
12	rs12425368	C	A	0.535785	1006
12	rs4766635	C	T	0.565606	1006
12	rs10850835	T	A	0.503976	1006
12	rs10850836	C	T	0.460239	1006
12	rs146167088	C	T	0.0129225	1006
12	rs6606742	G	A	0.500994	1006
12	rs10850838	C	T	0.32505	1006
12	rs6606743	G	A	0.500994	1006
12	rs147564905	C	T	0.0168986	1006
12	rs10774932	A	G	0.500994	1006
12	rs112866013	C	A	0.115308	1006
12	rs12316750	A	G	0.116302	1006
12	rs188481646	G	T	0.0208748	1006
12	rs192132943	G	T	0.0208748	1006
12	rs4766636	G	T	0.249503	1006
12	rs7310287	T	C	0.0656064	1006
12	rs4525299	A	G	0.657058	1006
12	rs7308238	C	A	0.394632	1006
12	rs7304559	T	G	0.56163	1006
12	rs1055794	G	A	0.605368	1006
12	rs12313721	G	A	0.10338	1006
12	rs9645837	T	A	0.45825	1006
12	rs9645838	A	G	0.572565	1006
12	rs148941856	C	T	0.0168986	1006
12	rs4766637	A	C	0.56163	1006
12	rs10850883	G	A	0.56163	1006
12	rs11838280	C	T	0.10338	1006
12	rs3782893	G	C	0.572565	1006
12	rs12423752	T	C	0.218688	1006
12	rs321725	G	A	0.0218688	1006
12	rs73202468	A	C	0.10338	1006
12	rs4766488	G	C	0.605368	1006
12	rs2193534	G	A	0.450298	1006
12	rs2193535	A	C	0.56163	1006
12	rs11068643	C	T	0.0328032	1006
12	rs191261589	G	A	0.00795229	1006
12	rs11068651	C	T	0.0328032	1006
12	rs73202469	T	C	0.104374	1006
12	rs4766638	T	C	0.572565	1006
12	rs4766639	A	G	0.572565	1006
12	rs10850891	G	A	0.605368	1006
12	rs11068660	A	G	0.22664	1006
12	rs73417544	G	A	0.0328032	1006
12	rs4766640	A	G	0.606362	1006
12	rs77388709	C	G	0.0168986	1006
12	rs7304168	G	A	0.45825	1006
12	rs113837569	G	C	0.0328032	1006
12	rs4766641	T	A	0.62326	1006
12	rs7955379	G	T	0.491054	1006
12	rs117522771	G	C	0.0168986	1006
12	rs7966820	C	T	0.56163	1006
12	rs11832113	C	A	0.45825	1006
12	rs56124803	G	A	0.0109344	1006
12	rs11068677	T	A	0.0328032	1006
12	rs7135254	A	G	0.45825	1006
12	rs4766489	G	A	0.605368	1006
12	rs12306974	G	A	0.10338	1006
12	rs12823540	T	C	0.388668	1006
12	rs75445258	A	C	0.0168986	1006
12	rs12230032	G	A	0.0328032	1006
12	rs11068696	C	T	0.0328032	1006
12	rs7397059	C	T	0.599404	1006
12	rs11068698	A	T	0.0328032	1006
12	rs76500252	C	T	0.0328032	1006
12	rs75319860	T	C	0.0139165	1006
12	rs10850913	A	G	0.233598	1006
12	rs10850914	G	A	0.599404	1006
12	rs4766490	A	T	0.116302	1006
12	rs4766642	T	C	0.609344	1006
12	rs4766643	G	A	0.612326	1006
12	rs143831378	G	C	0.0576541	1006
12	rs60274872	T	G	0.0258449	1006
12	rs9888429	C	T	0.0695825	1006
12	rs76700197	C	A	0.0168986	1006
12	rs76313061	T	C	0.0228628	1006
12	rs7957938	T	C	0.0695825	1006
12	rs12578326	A	G	0.0695825	1006
12	rs73417569	T	C	0.0695825	1006
12	rs78846389	A	G	0.0328032	1006
12	rs116375696	G	A	0.0328032	1006
12	rs57802374	A	G	0.0407555	1006
12	rs73417577	A	G	0.0367793	1006
12	rs150136788	T	C	0.0328032	1006
12	rs138234811	A	G	0.0238569	1006
12	rs73417580	A	G	0.0695825	1006
12	rs10128780	C	T	0.171968	1006
12	rs7961535	A	G	0.0258449	1006
12	rs74544871	C	T	0.0328032	1006
12	rs142937116	C	T	0.0337972	1006
12	rs118043179	G	A	0.0159046	1006
12	rs2111540	G	A	0.0258449	1006
12	rs57464815	G	A	0.0258449	1006
12	rs73417586	G	A	0.0705765	1006
12	rs139543021	A	G	0.0149105	1006
12	rs4586234	T	C	0.872763	1006
12	rs139634510	G	A	0.102386	1006
12	rs76337025	G	A	0.0328032	1006
12	rs75056482	G	A	0.0328032	1006
12	rs11068789	T	C	0.0328032	1006
12	rs77905351	G	T	0.0168986	1006
12	rs35299657	A	G	0.0129225	1006
12	rs150283183	T	C	0.0198807	1006
12	rs11068806	C	T	0.0695825	1006
12	rs11068808	A	G	0.0695825	1006
12	rs11068810	T	C	0.0695825	1006
12	rs11608661	C	T	0.0377734	1006
12	rs149682893	G	A	0.027833	1006
12	rs146475862	C	T	0.028827	1006
12	rs11068817	T	G	0.0328032	1006
12	rs58003798	A	T	0.0695825	1006
12	rs11068821	A	G	0.0695825	1006
12	rs11068824	C	T	0.0695825	1006
12	rs113454690	G	A	0.0168986	1006
12	rs116940627	C	T	0.0725646	1006
12	rs7955408	G	C	0.171968	1006
12	rs11068833	C	T	0.0328032	1006
12	rs61247504	G	C	0.0258449	1006
12	rs61142691	A	T	0.0258449	1006
12	rs10850965	G	T	0.0695825	1006
12	rs79231736	C	T	0.0168986	1006
12	rs7978458	C	G	0.0695825	1006
12	rs7956131	A	G	0.0715706	1006
12	rs11068848	A	G	0.0447316	1006
12	rs73205034	T	G	0.102386	1006
12	rs11539159	G	A	0.104374	1006
12	rs11068851	C	T	0.0745527	1006
12	rs10774978	A	G	0.176938	1006
12	rs112510387	A	C	0.0178926	1006
12	rs11068852	T	G	0.0685885	1006
12	rs57860034	T	C	0.0745527	1006
12	rs16940657	C	T	0.0745527	1006
12	rs113163457	C	T	0.0168986	1006
12	rs2280037	C	T	0.265408	1006
12	rs76917776	G	C	0.0168986	1006
12	rs11068857	T	C	0.0745527	1006
12	rs11068858	G	C	0.0745527	1006
12	rs7961976	G	A	0.0258449	1006
12	rs11068861	G	C	0.0745527	1006
12	rs79920220	G	A	0.0168986	1006
12	rs2271320	C	T	0.0636183	1006
12	rs2271319	C	A	0.0636183	1006
12	rs2271318	T	C	0.0745527	1006
12	rs57957298	G	A	0.0636183	1006
12	rs11068866	A	G	0.176938	1006
12	rs2271317	A	T	0.0745527	1006
12	rs117235137	A	G	0.0318091	1006
12	rs3742011	T	C	0.0377734	1006
12	rs1567471	T	A	0.176938	1006
12	rs12581544	A	G	0.0328032	1006
12	rs1124396	G	A	0.0745527	1006
12	rs78658063	C	T	0.0377734	1006
12	rs61940899	C	T	0.0795229	1006
12	rs117058945	G	A	0.0188867	1006
12	rs7294929	T	G	0.0377734	1006
12	rs871789	G	A	0.0377734	1006
12	rs16940680	G	A	0.0258449	1006
12	rs7312132	G	C	0.0646123	1006
12	rs12049979	A	C	0.0745527	1006
12	rs12049951	G	A	0.0745527	1006
12	rs3809300	T	C	0.0576541	1006
12	rs16940683	G	T	0.0377734	1006
12	rs79886630	C	G	0.0168986	1006
12	rs17680262	C	T	0.0805169	1006
12	rs1045802	C	A	0.102386	1006
12	rs117176903	C	T	0.0129225	1006
12	rs76133847	T	G	0.0168986	1006
12	rs11068903	A	G	0.0636183	1006
12	rs113835189	G	A	0.0168986	1006
12	rs16939764	G	A	0.028827	1006
12	rs78282653	G	A	0.0377734	1006
12	rs182625296	G	A	0.00994036	1006
12	rs117549881	C	T	0.0298211	1006
12	rs73419527	T	C	0.0258449	1006
12	rs75319020	C	T	0.0377734	1006
12	rs78079587	G	A	0.0377734	1006
12	rs117236308	C	T	0.0576541	1006
12	rs73419529	C	T	0.0636183	1006
12	rs34287717	C	T	0.0328032	1006
12	rs79356209	C	T	0.0377734	1006
12	rs79633940	T	C	0.0377734	1006
12	rs138225159	T	C	0.0129225	1006
12	rs61940901	A	C	0.00994036	1006
12	rs2292354	G	A	0.267396	1006
12	rs77766064	C	A	0.0168986	1006
12	rs3742010	G	A	0.0745527	1006
12	rs7314498	C	T	0.0745527	1006
12	rs12230085	T	C	0.0377734	1006
12	rs16940703	G	C	0.0377734	1006
12	rs16939769	G	A	0.05666	1006
12	rs7968830	C	T	0.0745527	1006
12	rs59278403	A	G	0.0745527	1006
12	rs9888359	C	T	0.0636183	1006
12	rs12299347	G	A	0.102386	1006
12	rs138026740	G	A	0.0377734	1006
12	rs11068958	C	T	0.0377734	1006
12	rs78965750	C	T	0.0298211	1006
12	rs9888377	A	G	0.0636183	1006
12	rs16940705	G	A	0.0646123	1006
12	rs11068968	C	G	0.0377734	1006
12	rs145991533	C	T	0.0218688	1006
12	rs56089557	G	T	0.0745527	1006
12	rs36005925	G	C	0.230616	1006
12	rs77273363	T	C	0.134195	1006
12	rs11068984	T	C	0.176938	1006
12	rs7310190	T	C	0.0745527	1006
12	rs34278224	T	C	0.23161	1006
12	rs7314356	T	C	0.0755467	1006
12	rs12229815	A	G	0.0377734	1006
12	rs144959289	G	A	0.0129225	1006
12	rs11068996	C	A	0.0318091	1006
12	rs2292355	C	G	0.0745527	1006
12	rs11068997	G	A	0.0328032	1006
12	rs115868070	G	T	0.0377734	1006
12	rs12424824	G	T	0.230616	1006
12	rs59463468	C	T	0.0745527	1006
12	rs61373969	G	A	0.0258449	1006
12	rs2063388	G	T	0.0377734	1006
12	rs74578156	G	A	0.0377734	1006
12	rs74792875	T	C	0.0168986	1006
12	rs11069018	T	C	0.102386	1006
12	rs111835427	T	C	0.0149105	1006
12	rs77056716	G	C	0.0168986	1006
12	rs144834655	G	A	0.0168986	1006
12	rs7978421	C	T	0.0377734	1006
12	rs56183846	A	T	0.0576541	1006
12	rs11069043	T	C	0.0636183	1006
12	rs11069045	T	G	0.0745527	1006
12	rs79623188	T	C	0.0168986	1006
12	rs147646038	C	A	0.0178926	1006
12	rs188605153	T	C	0.0149105	1006
12	rs4766645	A	G	0.0149105	1006
12	rs11069060	T	C	0.0745527	1006
12	rs16940719	C	T	0.0377734	1006
12	rs4766646	T	A	0.67495	1006
12	rs11069066	A	T	0.0745527	1006
12	rs12303221	G	A	0.102386	1006
12	rs61391330	C	T	0.176938	1006
12	rs117009945	G	C	0.0188867	1006
12	rs71458314	C	T	0.0119284	1006
12	rs7133072	G	A	0.0377734	1006
12	rs11069070	C	G	0.973161	1006
12	rs3922879	T	G	0.176938	1006
12	rs10851035	C	G	0.176938	1006
12	rs77909433	T	C	0.0477137	1006
12	rs138178074	C	T	0.0576541	1006
12	rs7133426	T	C	0.0377734	1006
12	rs76103803	A	C	0.0178926	1006
12	rs112724392	G	A	0.0258449	1006
12	rs9634314	G	A	0.0765408	1006
12	rs9634316	T	G	0.0328032	1006
12	rs9634317	A	G	0.0745527	1006
12	rs73419581	T	C	0.0168986	1006
12	rs6606744	A	C	0.177932	1006
12	rs7961458	C	T	0.0328032	1006
12	rs11536075	A	G	0.176938	1006
12	rs142707636	G	A	0.0377734	1006
12	rs112275949	T	C	0.0745527	1006
12	rs111862438	G	T	0.0168986	1006
12	rs140057900	C	G	0.0407555	1006
12	rs11069139	G	C	0.266402	1006
12	rs74993352	A	G	0.0387674	1006
12	rs111233513	T	C	0.0168986	1006
12	rs139962389	C	T	0.0129225	1006
12	rs11069163	C	G	0.0328032	1006
12	rs142373787	T	C	0.0308151	1006
12	rs12320990	C	T	0.102386	1006
12	rs76005971	C	A	0.0168986	1006
12	rs11069168	G	T	0.148111	1006
12	rs117050719	G	A	0.0149105	1006
12	rs7960775	A	G	0.973161	1006
12	rs80000006	G	C	0.0168986	1006
12	rs56017297	A	C	0.0646123	1006
12	rs78613700	G	A	0.00695825	1006
12	rs34543296	A	G	0.05666	1006
12	rs2338753	G	A	0.23161	1006
12	rs75239670	C	T	0.0168986	1006
12	rs12314720	G	A	0.102386	1006
12	rs12322770	A	G	0.176938	1006
12	rs115431458	G	A	0.0377734	1006
12	rs11069204	A	G	0.0377734	1006
12	rs76418740	T	G	0.0168986	1006
12	rs6606745	G	C	0.0119284	1006
12	rs148525281	G	A	0.0168986	1006
12	rs11069214	C	A	0.0576541	1006
12	rs11069215	C	T	0.0377734	1006
12	rs117267511	G	A	0.0168986	1006
12	rs56786970	G	A	0.0258449	1006
12	rs11069222	T	C	0.0377734	1006
12	rs2271321	G	A	0.0636183	1006
12	rs77865044	A	G	0.0328032	1006
12	rs73205042	G	A	0.102386	1006
12	rs16940760	G	A	0.0258449	1006
12	rs10083041	G	C	0.102386	1006
12	rs1027949	A	G	0.176938	1006
12	rs146601375	C	T	0.00994036	1006
12	rs76808783	A	C	0.0377734	1006
12	rs80209299	C	G	0.0377734	1006
12	rs78855067	G	T	0.0377734	1006
12	rs7314485	G	A	0.102386	1006
12	rs61038964	A	C	0.0745527	1006
12	rs188036646	G	A	0.0318091	1006
12	rs78161819	G	A	0.0168986	1006
12	rs1510605	G	A	0.0745527	1006
12	rs3759386	G	A	0.026839	1006
12	rs10849627	G	T	0.176938	1006
12	rs11064671	C	T	0.0377734	1006
12	rs61113301	G	C	0.0258449	1006
12	rs1912516	T	C	0.23161	1006
12	rs74725620	T	G	0.0168986	1006
12	rs7299156	T	C	0.0745527	1006
12	rs11064687	A	G	0.0487078	1006
12	rs11064688	T	C	0.0487078	1006
12	rs2136797	T	C	0.855865	1006
12	rs73205044	A	G	0.102386	1006
12	rs7299483	G	C	0.0745527	1006
12	rs76358958	A	C	0.0576541	1006
12	rs56960173	G	A	0.0745527	1006
12	rs150544403	C	T	0.0576541	1006
12	rs117478690	A	G	0.0576541	1006
12	rs73205045	C	T	0.0109344	1006
12	rs117478133	C	T	0.0318091	1006
12	rs149672222	C	T	0.0139165	1006
12	rs11064702	A	G	0.0377734	1006
12	rs58064813	G	C	0.0636183	1006
12	rs7977696	G	A	0.0745527	1006
12	rs147635905	G	A	0.0328032	1006
12	rs142204358	G	T	0.00695825	1006
12	rs12302340	A	G	0.102386	1006
12	rs7306815	T	C	0.0377734	1006
12	rs113236084	A	G	0.0178926	1006
12	rs73205046	C	T	0.102386	1006
12	rs6606679	T	C	0.675944	1006
12	rs11064715	G	T	0.0377734	1006
12	rs6606680	A	G	0.176938	1006
12	rs12312565	G	A	0.102386	1006
12	rs7976412	C	G	0.177932	1006
12	rs12300179	A	T	0.102386	1006
12	rs182419982	T	C	0.00894632	1006
12	rs6606681	T	C	0.0258449	1006
12	rs117626110	T	A	0.027833	1006
12	rs7295290	C	T	0.102386	1006
12	rs143440630	C	T	0.0139165	1006
12	rs2302689	A	G	0.176938	1006
12	rs2287173	G	A	0.0695825	1006
12	rs77567091	T	C	0.0228628	1006
12	rs7976663	C	T	0.0377734	1006
12	rs7300927	A	G	0.176938	1006
12	rs138415560	C	T	0.0318091	1006
12	rs7310558	C	T	0.0636183	1006
12	rs188326865	C	G	0.0168986	1006
12	rs140105280	G	T	0.0139165	1006
12	rs4766427	G	A	0.0208748	1006
12	rs12425599	C	G	0.0596421	1006
12	rs61940911	C	T	0.083499	1006
12	rs147740459	T	C	0.0168986	1006
12	rs118048073	T	C	0.0328032	1006
12	rs143449160	C	T	0.0377734	1006
12	rs11064797	G	A	0.102386	1006
12	rs75251086	G	A	0.0377734	1006
12	rs78549167	T	G	0.0337972	1006
12	rs78739280	T	C	0.0586481	1006
12	rs147330673	C	T	0.0178926	1006
12	rs74654926	C	T	0.0377734	1006
12	rs2287174	T	C	0.0377734	1006
12	rs56972807	A	G	0.0745527	1006
12	rs71458317	C	T	0.0318091	1006
12	rs35367681	C	T	0.0387674	1006
12	rs59547241	T	G	0.0745527	1006
12	rs2287175	C	T	0.0328032	1006
12	rs3428	T	C	0.026839	1006
12	rs1044994	T	A	0.0745527	1006
12	rs11608607	C	T	0.0397614	1006
12	rs12579584	A	G	0.0745527	1006
12	rs77697923	A	G	0.0337972	1006
12	rs11064829	A	G	0.0745527	1006
12	rs146677941	G	A	0.0318091	1006
12	rs1974706	A	G	0.0745527	1006
12	rs11064833	C	A	0.0745527	1006
12	rs56029956	A	C	0.102386	1006
12	rs116894976	C	T	0.082505	1006
12	rs60968289	C	T	0.0258449	1006
12	rs12309446	A	G	0.177932	1006
12	rs7137233	T	C	0.177932	1006
12	rs10849677	G	A	0.0745527	1006
12	rs10849678	C	G	0.0377734	1006
12	rs10849681	C	G	0.0377734	1006
12	rs117982869	G	A	0.00497018	1006
12	rs77981767	C	A	0.027833	1006
12	rs11064860	C	T	0.151093	1006
12	rs146606446	T	A	0.0149105	1006
12	rs9739637	T	G	0.0755467	1006
12	rs10849686	C	T	0.176938	1006
12	rs150891727	G	A	0.026839	1006
12	rs113354294	C	T	0.00497018	1006
12	rs7136207	T	C	0.193837	1006
12	rs2338754	A	T	0.223658	1006
12	rs11064872	G	A	0.0387674	1006
12	rs10849689	A	G	0.190855	1006
12	rs41436646	C	G	0.195825	1006
12	rs79078371	A	G	0.0168986	1006
12	rs10774513	A	C	0.720676	1006
12	rs7486176	C	T	0.10338	1006
12	rs9706258	C	A	0.10338	1006
12	rs74880204	T	G	0.0387674	1006
12	rs77598642	G	A	0.0168986	1006
12	rs11064885	C	A	0.10338	1006
12	rs7963707	T	C	0.792247	1006
12	rs115199894	T	A	0.0387674	1006
12	rs12581188	C	T	0.0387674	1006
12	rs11064896	C	T	0.0387674	1006
12	rs141051598	T	A	0.027833	1006
12	rs11829777	T	C	0.191849	1006
12	rs12426216	C	T	0.22664	1006
12	rs149453822	G	T	0.0984095	1006
12	rs73404675	G	A	0.190855	1006
12	rs12316974	C	T	0.0884692	1006
12	rs12318462	C	A	0.0884692	1006
12	rs10849698	C	G	0.191849	1006
12	rs73205054	A	C	0.0387674	1006
12	rs146325808	C	T	0.0119284	1006
12	rs11837455	C	A	0.0884692	1006
12	rs11064912	A	T	0.191849	1006
12	rs149666077	C	T	0.0437376	1006
12	rs7298716	A	T	0.0984095	1006
12	rs7302198	T	C	0.0984095	1006
12	rs7302441	T	C	0.0984095	1006
12	rs142541823	G	A	0.0944334	1006
12	rs151015152	G	A	0.028827	1006
12	rs148526428	C	T	0.104374	1006
12	rs142799014	A	G	0.104374	1006
12	rs117546059	T	C	0.0944334	1006
12	rs116846110	G	A	0.0178926	1006
12	rs117237760	C	T	0.026839	1006
12	rs13313219	G	A	0.104374	1006
12	rs13313211	A	T	0.104374	1006
12	rs118013692	G	A	0.026839	1006
12	rs73205059	G	A	0.104374	1006
12	rs11833313	A	G	0.104374	1006
12	rs151156312	C	T	0.026839	1006
12	rs143369959	G	A	0.026839	1006
12	rs149599123	C	T	0.0178926	1006
12	rs73205062	G	C	0.104374	1006
12	rs12302069	A	G	0.104374	1006
12	rs12322130	C	T	0.0944334	1006
12	rs73205064	A	G	0.0944334	1006
12	rs142136118	C	T	0.0437376	1006
12	rs77045906	C	G	0.0168986	1006
12	rs78781559	G	A	0.0765408	1006
12	rs61940917	T	C	0.382704	1006
12	rs150749252	G	A	0.026839	1006
12	rs10082809	C	T	0.220676	1006
12	rs12311147	A	G	0.382704	1006
12	rs11064956	G	A	0.00795229	1006
12	rs190188504	A	G	0.0188867	1006
12	rs35769760	A	C	0.219682	1006
12	rs11064963	A	T	0.219682	1006
12	rs2041911	G	C	0.382704	1006
12	rs117019685	C	T	0.026839	1006
12	rs117333943	C	T	0.0397614	1006
12	rs145963064	C	T	0.0129225	1006
12	rs12829374	G	T	0.217694	1006
12	rs12303612	C	T	0.218688	1006
12	rs768923	A	G	0.383698	1006
12	rs140914127	A	G	0.027833	1006
12	rs12427218	T	A	0.217694	1006
12	rs12425593	C	T	0.217694	1006
12	rs16934006	T	A	0.107356	1006
12	rs35468552	C	T	0.055666	1006
12	rs79937524	C	G	0.0168986	1006
12	rs77876487	G	A	0.0168986	1006
12	rs7960516	T	A	0.152087	1006
12	rs56271771	C	G	0.0735586	1006
12	rs7309729	G	T	0.218688	1006
12	rs7310752	C	G	0.219682	1006
12	rs12425220	T	A	0.218688	1006
12	rs11065008	G	C	0.026839	1006
12	rs78910086	T	G	0.0168986	1006
12	rs11065009	C	T	0.220676	1006
12	rs7308194	G	T	0.220676	1006
12	rs149620160	C	A	0.027833	1006
12	rs12372131	G	A	0.00795229	1006
12	rs144734380	G	T	0.0298211	1006
12	rs7315680	T	C	0.722664	1006
12	rs11065030	A	C	0.217694	1006
12	rs11065031	C	T	0.217694	1006
12	rs148997211	G	T	0.0188867	1006
12	rs142971791	G	A	0.0198807	1006
12	rs61940943	C	T	0.083499	1006
12	rs77821148	C	T	0.0447316	1006
12	rs12300769	G	A	0.21173	1006
12	rs141271100	C	T	0.0298211	1006
12	rs143496491	T	C	0.0139165	1006
12	rs117864751	C	T	0.0168986	1006
12	rs77344521	C	T	0.0119284	1006
12	rs118112502	C	T	0.0178926	1006
12	rs67828368	C	T	0.117296	1006
12	rs1547975	A	C	0.836978	1006
12	rs74959273	G	C	0.0198807	1006
12	rs118034859	C	T	0.0188867	1006
12	rs11832936	A	C	0.373757	1006
12	rs12300631	C	T	0.341948	1006
12	rs79557476	G	T	0.0387674	1006
12	rs73205069	G	T	0.082505	1006
12	rs57033697	G	A	0.11829	1006
12	rs58792942	C	T	0.358847	1006
12	rs149933638	A	C	0.027833	1006
12	rs1426374	G	A	0.256461	1006
12	rs140526537	C	T	0.0129225	1006
12	rs67917264	A	G	0.407555	1006
12	rs139073702	G	A	0.0168986	1006
12	rs148770281	T	C	0.0119284	1006
12	rs7306072	C	T	0.369781	1006
12	rs12311063	A	G	0.358847	1006
12	rs76686967	G	A	0.0168986	1006
12	rs146579491	G	A	0.0188867	1006
12	rs76836569	T	C	0.0168986	1006
12	rs7314248	G	A	0.106362	1006
12	rs138630970	C	T	0.027833	1006
12	rs147421205	A	G	0.027833	1006
12	rs141733635	C	T	0.027833	1006
12	rs77100509	C	T	0.0337972	1006
12	rs28362526	C	A	0.117296	1006
12	rs186782015	C	T	0.0159046	1006
12	rs7308785	C	T	0.203777	1006
12	rs139761366	G	A	0.027833	1006
12	rs67715513	G	A	0.117296	1006
12	rs191236505	A	G	0.0109344	1006
12	rs12306972	C	T	0.358847	1006
12	rs7312939	G	A	0.107356	1006
12	rs10774545	A	C	0.713718	1006
12	rs34684319	A	G	0.0238569	1006
12	rs56691704	A	G	0.106362	1006
12	rs12316812	C	A	0.363817	1006
12	rs140480133	C	T	0.027833	1006
12	rs140949871	G	C	0.0168986	1006
12	rs73205074	A	C	0.0367793	1006
12	rs7955717	G	A	0.987078	1006
12	rs11065127	C	T	0.300199	1006
12	rs11065129	A	G	0.411531	1006
12	rs17789061	C	T	0.373757	1006
12	rs113712751	A	C	0.0168986	1006
12	rs56076213	G	A	0.105368	1006
12	rs12300649	G	T	0.358847	1006
12	rs117677576	T	C	0.027833	1006
12	rs117040491	A	C	0.0119284	1006
12	rs7972256	G	A	0.110338	1006
12	rs60013768	A	G	0.105368	1006
12	rs146951092	G	A	0.0328032	1006
12	rs55723202	G	T	0.106362	1006
12	rs61217249	A	C	0.106362	1006
12	rs184537214	C	T	0.0168986	1006
12	rs56084592	T	A	0.117296	1006
12	rs12297035	C	T	0.373757	1006
12	rs7300001	A	G	0.0974155	1006
12	rs12309409	G	T	0.0298211	1006
12	rs61940947	T	G	0.084493	1006
12	rs12315174	G	A	0.205765	1006
12	rs7309141	G	A	0.407555	1006
12	rs117220631	G	A	0.0168986	1006
12	rs79392171	C	T	0.0168986	1006
12	rs193085014	G	T	0.0119284	1006
12	rs183852785	C	T	0.00994036	1006
12	rs11065209	T	G	0.209742	1006
12	rs60594510	C	T	0.117296	1006
12	rs11065216	T	C	0.0337972	1006
12	rs61940948	C	T	0.082505	1006
12	rs55887805	T	C	0.117296	1006
12	rs12313068	C	T	0.164016	1006
12	rs57530940	C	T	0.105368	1006
12	rs61227741	G	T	0.105368	1006
12	rs73205079	C	T	0.117296	1006
12	rs11065239	G	A	0.204771	1006
12	rs77307905	G	A	0.0149105	1006
12	rs10492229	C	T	0.209742	1006
12	rs7975364	A	T	0.412525	1006
12	rs3932915	G	A	0.0337972	1006
12	rs2339403	G	A	0.989066	1006
12	rs12422857	T	C	0.0208748	1006
12	rs73205080	A	T	0.0815109	1006
12	rs7311376	C	T	0.117296	1006
12	rs11065273	C	G	0.302187	1006
12	rs116910363	C	G	0.027833	1006
12	rs117193566	T	C	0.0168986	1006
12	rs11065287	C	T	0.300199	1006
12	rs148680397	A	C	0.0168986	1006
12	rs61940949	A	G	0.373757	1006
12	rs77398033	G	A	0.0168986	1006
12	rs79367365	C	T	0.107356	1006
12	rs151266864	G	A	0.0188867	1006
12	rs117769729	A	G	0.0168986	1006
12	rs16940805	A	G	0.0675944	1006
12	rs7299230	A	T	0.117296	1006
12	rs7314552	C	T	0.117296	1006
12	rs11065340	G	C	0.153082	1006
12	rs68087637	T	C	0.11829	1006
12	rs7300045	C	T	0.837972	1006
12	rs113002107	C	T	0.0149105	1006
12	rs7959516	T	G	0.106362	1006
12	rs55929416	C	T	0.117296	1006
12	rs143069967	C	T	0.0149105	1006
12	rs142680607	G	A	0.0168986	1006
12	rs933851	G	A	0.204771	1006
12	rs7952823	G	A	0.395626	1006
12	rs139539599	C	T	0.0119284	1006
12	rs146675733	C	T	0.027833	1006
12	rs117955319	A	G	0.027833	1006
12	rs73205085	C	G	0.0974155	1006
12	rs12296821	A	G	0.395626	1006
12	rs1609904	G	A	0.989066	1006
12	rs7296679	T	C	0.355865	1006
12	rs73205088	C	G	0.0258449	1006
12	rs61940951	C	T	0.083499	1006
12	rs4766491	C	T	0.0675944	1006
12	rs12230591	A	G	0.0328032	1006
12	rs147066960	T	C	0.027833	1006
12	rs141060153	T	G	0.027833	1006
12	rs56341753	C	T	0.107356	1006
12	rs117646453	G	A	0.027833	1006
12	rs12318836	A	C	0.147117	1006
12	rs7966591	G	A	0.117296	1006
12	rs139052516	G	A	0.028827	1006
12	rs17619763	G	A	0.105368	1006
12	rs186074870	A	C	0.00497018	1006
12	rs11065505	C	T	0.153082	1006
12	rs117527228	C	A	0.027833	1006
12	rs77637411	A	G	0.0119284	1006
12	rs12814584	T	G	0.0536779	1006
12	rs56017468	T	C	0.105368	1006
12	rs117122590	A	T	0.0318091	1006
12	rs2339404	G	A	0.305169	1006
12	rs73206845	T	C	0.105368	1006
12	rs71442737	A	G	0.0536779	1006
12	rs111989101	C	T	0.107356	1006
12	rs149014112	C	T	0.0666004	1006
12	rs7304243	C	T	0.695825	1006
12	rs146456612	G	A	0.0139165	1006
12	rs151256800	C	G	0.00994036	1006
12	rs56838584	A	G	0.117296	1006
12	rs118073722	G	A	0.027833	1006
12	rs148858023	C	A	0.0109344	1006
12	rs78304912	A	G	0.0178926	1006
12	rs113255605	G	C	0.00994036	1006
12	rs142052325	C	T	0.028827	1006
12	rs73206847	G	A	0.105368	1006
12	rs7980838	T	A	0.117296	1006
12	rs117756843	T	C	0.0178926	1006
12	rs113295553	G	A	0.0347913	1006
12	rs117794619	G	A	0.027833	1006
12	rs141391620	G	A	0.0606362	1006
12	rs933852	G	A	0.0109344	1006
12	rs3026424	C	T	0.0188867	1006
12	rs3026425	A	G	0.117296	1006
12	rs11616012	G	A	0.0168986	1006
12	rs78432222	C	T	0.0685885	1006
12	rs3026427	T	A	0.34493	1006
12	rs77964048	A	G	0.117296	1006
12	rs560818824	G	A	0.0208748	1006
12	rs73206852	T	C	0.082505	1006
12	rs145950689	C	T	0.027833	1006
12	rs139462120	C	T	0.0168986	1006
12	rs142206459	G	T	0.027833	1006
12	rs1265775	A	T	0.848907	1006
12	rs112417603	C	T	0.10835	1006
12	rs10774599	T	G	0.352883	1006
12	rs12300276	G	A	0.197813	1006
12	rs59107571	G	C	0.107356	1006
12	rs60971459	G	A	0.106362	1006
12	rs118152719	G	C	0.027833	1006
12	rs11065611	C	T	0.0675944	1006
12	rs1986123	A	G	0.346918	1006
12	rs61940957	A	G	0.201789	1006
12	rs77759104	T	C	0.0188867	1006
12	rs76959914	T	C	0.0328032	1006
12	rs140638363	C	T	0.027833	1006
12	rs11065612	G	T	0.201789	1006
12	rs73206853	A	C	0.136183	1006
12	rs6606683	T	G	0.104374	1006
12	rs7302576	T	A	0.105368	1006
12	rs56306150	A	T	0.106362	1006
12	rs3847950	A	G	0.0129225	1006
12	rs112732599	G	A	0.0159046	1006
12	rs148774375	A	C	0.00994036	1006
12	rs3026444	A	G	0.207753	1006
12	rs3026445	T	C	0.354871	1006
12	rs4766428	C	T	0.45328	1006
12	rs3026446	C	T	0.0129225	1006
12	rs12820398	G	A	0.0238569	1006
12	rs3026447	C	T	0.145129	1006
12	rs2098140	T	A	0.107356	1006
12	rs3887669	C	T	0.0785288	1006
12	rs3026452	A	G	0.0337972	1006
12	rs75013764	C	G	0.206759	1006
12	rs150891384	G	T	0.0188867	1006
12	rs113745636	G	A	0.00994036	1006
12	rs116911740	C	T	0.00894632	1006
12	rs35235621	G	A	0.0168986	1006
12	rs117253246	A	G	0.027833	1006
12	rs75415123	G	A	0.0238569	1006
12	rs73206854	C	T	0.116302	1006
12	rs190682439	A	G	0.0308151	1006
12	rs141317973	G	A	0.0675944	1006
12	rs140879759	C	T	0.0159046	1006
12	rs12228378	C	T	0.0337972	1006
12	rs76858926	C	T	0.199801	1006
12	rs117422279	G	C	0.027833	1006
12	rs61942560	C	T	0.200795	1006
12	rs112303164	A	T	0.0168986	1006
12	rs117391689	T	G	0.0616302	1006
12	rs10774600	T	C	0.849901	1006
12	rs141147622	C	T	0.027833	1006
12	rs12320025	A	G	0.148111	1006
12	rs7965279	G	C	0.694831	1006
12	rs55727991	C	T	0.107356	1006
12	rs78178630	T	C	0.083499	1006
12	rs148668919	T	C	0.0328032	1006
12	rs4630352	G	A	0.343936	1006
12	rs141242745	C	T	0.027833	1006
12	rs3026456	G	C	0.107356	1006
12	rs183118030	G	A	0.027833	1006
12	rs7960988	G	A	0.11829	1006
12	rs117293389	T	A	0.027833	1006
12	rs142826405	T	G	0.0139165	1006
12	rs181355123	G	A	0.0178926	1006
12	rs78925260	G	A	0.0119284	1006
12	rs141715902	C	T	0.0218688	1006
12	rs3026457	T	C	0.0337972	1006
12	rs3026459	A	G	0.0337972	1006
12	rs149279614	G	C	0.027833	1006
12	rs7967246	G	A	0.10835	1006
12	rs3026465	A	G	0.166004	1006
12	rs3026468	T	A	0.107356	1006
12	rs3026469	G	A	0.0238569	1006
12	rs79685248	A	C	0.0119284	1006
12	rs139435961	T	C	0.0188867	1006
12	rs60219027	T	G	0.107356	1006
12	rs118088931	C	T	0.0805169	1006
12	rs75730213	A	G	0.0149105	1006
12	rs185320379	T	A	0.00994036	1006
12	rs12310834	A	G	0.148111	1006
12	rs11065627	G	C	0.0337972	1006
12	rs117656211	C	G	0.0178926	1006
12	rs11065628	C	A	0.342942	1006
12	rs17187412	A	G	0.107356	1006
12	rs73206857	T	A	0.11829	1006
12	rs112414115	C	T	0.109344	1006
12	rs117734975	T	A	0.027833	1006
12	rs56128816	T	C	0.11829	1006
12	rs55859138	G	A	0.107356	1006
12	rs35685291	A	C	0.0337972	1006
12	rs11065630	A	G	0.027833	1006
12	rs11065631	A	G	0.109344	1006
12	rs3026479	A	G	0.104374	1006
12	rs56243033	G	A	0.0675944	1006
12	rs3026482	A	T	0.194831	1006
12	rs7971568	G	A	0.107356	1006
12	rs3026483	A	G	0.109344	1006
12	rs3026484	A	G	0.0129225	1006
12	rs55823622	G	A	0.107356	1006
12	rs3026486	C	T	0.107356	1006
12	rs1860561	G	A	0.194831	1006
12	rs117090219	A	G	0.00497018	1006
12	rs3026489	T	C	0.0367793	1006
12	rs139155700	C	T	0.027833	1006
12	rs117740426	C	T	0.027833	1006
12	rs9540	C	T	0.00795229	1006
12	rs117609955	G	C	0.0188867	1006
12	rs2339511	G	A	0.110338	1006
12	rs1814251	G	A	0.137177	1006
12	rs11612572	T	C	0.0675944	1006
12	rs116906071	T	G	0.0318091	1006
12	rs78430096	G	A	0.0308151	1006
12	rs76598575	T	C	0.028827	1006
12	rs148495672	C	T	0.0149105	1006
12	rs141929180	A	C	0.027833	1006
12	rs113095227	G	T	0.027833	1006
12	rs73206859	A	T	0.0397614	1006
12	rs12313391	C	T	0.199801	1006
12	rs7297096	G	C	0.107356	1006
12	rs192578293	A	T	0.0337972	1006
12	rs73206861	A	T	0.385686	1006
12	rs12811603	A	G	0.708748	1006
12	rs6606684	T	C	0.199801	1006
12	rs55951950	A	T	0.107356	1006
12	rs138371095	C	T	0.0119284	1006
12	rs112404249	T	G	0.0457256	1006
12	rs140441196	G	A	0.104374	1006
12	rs61942582	G	A	0.0656064	1006
12	rs28675894	C	T	0.0208748	1006
12	rs145798258	G	C	0.027833	1006
12	rs147300876	C	T	0.027833	1006
12	rs56116206	C	G	0.109344	1006
12	rs143868643	A	G	0.0188867	1006
12	rs58610388	T	G	0.107356	1006
12	rs73206863	G	A	0.0715706	1006
12	rs118028525	G	A	0.0159046	1006
12	rs28665218	C	A	0.152087	1006
12	rs117586468	G	A	0.027833	1006
12	rs4131851	T	C	0.110338	1006
12	rs4131850	G	A	0.110338	1006
12	rs4131852	C	G	0.110338	1006
12	rs117338451	G	A	0.0119284	1006
12	rs57154770	T	C	0.110338	1006
12	rs118018382	C	T	0.027833	1006
12	rs28609096	A	G	0.387674	1006
12	rs28397252	A	C	0.110338	1006
12	rs56122570	G	A	0.111332	1006
12	rs73206866	A	G	0.0795229	1006
12	rs55913108	T	C	0.11829	1006
12	rs73206868	G	T	0.11829	1006
12	rs56184938	T	C	0.110338	1006
12	rs150013087	T	C	0.0377734	1006
12	rs147873940	A	C	0.0367793	1006
12	rs28637922	G	T	0.321074	1006
12	rs151094104	G	A	0.00894632	1006
12	rs138556976	C	G	0.0178926	1006
12	rs61942585	A	G	0.202783	1006
12	rs73206870	T	C	0.109344	1006
12	rs28592908	C	T	0.110338	1006
12	rs28816104	G	A	0.297217	1006
12	rs117814277	A	G	0.0337972	1006
12	rs73206871	T	G	0.0337972	1006
12	rs137890406	G	A	0.027833	1006
12	rs28482181	T	C	0.0328032	1006
12	rs56130410	C	T	0.10835	1006
12	rs60339427	G	A	0.11829	1006
12	rs142843654	C	G	0.0984095	1006
12	rs28505800	C	A	0.0328032	1006
12	rs28569834	T	G	0.149105	1006
12	rs28580853	C	G	0.149105	1006
12	rs79239201	C	T	0.0337972	1006
12	rs28670753	C	T	0.149105	1006
12	rs140644527	T	G	0.0159046	1006
12	rs34681975	T	C	0.0119284	1006
12	rs59022837	G	A	0.109344	1006
12	rs28695619	T	C	0.988072	1006
12	rs78843188	G	C	0.111332	1006
12	rs149509859	T	A	0.027833	1006
12	rs28555214	A	C	0.687873	1006
12	rs57821814	A	C	0.109344	1006
12	rs112552996	G	A	0.0109344	1006
12	rs34840178	A	G	0.388668	1006
12	rs35026231	A	G	0.11829	1006
12	rs147921327	T	G	0.027833	1006
12	rs117462029	G	A	0.027833	1006
12	rs138788614	G	A	0.0129225	1006
12	rs149357519	C	G	0.11829	1006
12	rs56127909	G	A	0.110338	1006
12	rs56251637	T	G	0.110338	1006
12	rs28653722	C	G	0.110338	1006
12	rs28480627	T	C	0.11829	1006
12	rs145518850	G	A	0.027833	1006
12	rs73206878	A	C	0.10835	1006
12	rs28554115	G	C	0.11829	1006
12	rs79447402	T	C	0.0198807	1006
12	rs117278527	G	T	0.0168986	1006
12	rs140605189	T	C	0.027833	1006
12	rs138172421	A	G	0.0337972	1006
12	rs56264688	T	A	0.110338	1006
12	rs73206882	G	A	0.110338	1006
12	rs148387490	C	G	0.0139165	1006
12	rs148822220	A	G	0.027833	1006
12	rs141147170	C	T	0.027833	1006
12	rs56209636	T	C	0.11829	1006
12	rs111298771	C	T	0.201789	1006
12	rs28813775	A	G	0.708748	1006
12	rs57726737	A	G	0.110338	1006
12	rs28764794	T	G	0.388668	1006
12	rs149013204	C	A	0.0139165	1006
12	rs28811332	C	T	0.708748	1006
12	rs28840785	C	G	0.11829	1006
12	rs28772589	C	T	0.110338	1006
12	rs145669855	G	A	0.027833	1006
12	rs28771124	A	T	0.0974155	1006
12	rs58417334	G	A	0.110338	1006
12	rs73206883	A	G	0.114314	1006
12	rs28447445	T	A	0.987078	1006
12	rs28413501	T	C	0.11829	1006
12	rs138764788	G	A	0.0168986	1006
12	rs28404862	C	G	0.110338	1006
12	rs73206886	T	G	0.11829	1006
12	rs116919748	C	T	0.0854871	1006
12	rs146284145	C	T	0.0675944	1006
12	rs73206888	G	C	0.0109344	1006
12	rs151077602	C	T	0.0675944	1006
12	rs140042790	C	T	0.0248509	1006
12	rs138107887	C	T	0.126243	1006
12	rs7976889	A	G	0.38668	1006
12	rs7977149	G	A	0.0735586	1006
12	rs116275536	C	A	0.0377734	1006
12	rs7976753	A	G	0.11829	1006
12	rs146759103	C	T	0.0248509	1006
12	rs185139515	G	A	0.0685885	1006
12	rs139151983	C	T	0.0178926	1006
12	rs11829321	C	G	0.10835	1006
12	rs140181222	T	G	0.0178926	1006
12	rs17792048	C	A	0.10835	1006
12	rs61117387	C	A	0.117296	1006
12	rs55754138	G	T	0.109344	1006
12	rs150543240	G	A	0.0149105	1006
12	rs139514090	G	A	0.0129225	1006
12	rs188861387	C	T	0.0129225	1006
12	rs55833146	A	G	0.117296	1006
12	rs148123683	T	C	0.11829	1006
12	rs73206893	T	C	0.0795229	1006
12	rs61106808	C	G	0.146123	1006
12	rs28726282	A	G	0.987078	1006
12	rs73206894	C	T	0.110338	1006
12	rs142099211	G	C	0.0139165	1006
12	rs34903295	T	A	0.16501	1006
12	rs35163997	A	G	0.110338	1006
12	rs55885183	A	G	0.110338	1006
12	rs60016215	T	C	0.110338	1006
12	rs12822385	A	G	0.684891	1006
12	rs61942595	A	G	0.0387674	1006
12	rs73206895	A	G	0.11829	1006
12	rs12227893	G	A	0.0397614	1006
12	rs55741511	G	T	0.105368	1006
12	rs11614598	C	T	0.0347913	1006
12	rs191514641	G	A	0.0119284	1006
12	rs11609364	C	T	0.0666004	1006
12	rs118080572	G	C	0.0109344	1006
12	rs6606685	C	G	0.146123	1006
12	rs117949116	C	T	0.0258449	1006
12	rs10744765	C	A	0.200795	1006
12	rs12311902	T	C	0.146123	1006
12	rs73417389	C	T	0.0208748	1006
12	rs76142162	C	G	0.11829	1006
12	rs7294342	A	G	0.11829	1006
12	rs117870920	G	A	0.0248509	1006
12	rs73206896	T	C	0.110338	1006
12	rs78341143	A	G	0.0188867	1006
12	rs3759384	C	T	0.384692	1006
12	rs7312469	A	G	0.110338	1006
12	rs3759382	G	A	0.110338	1006
12	rs149405863	C	T	0.0248509	1006
12	rs73191804	T	C	0.15507	1006
12	rs7306167	A	G	0.11829	1006
12	rs147741938	C	G	0.0178926	1006
12	rs11065647	G	A	0.615308	1006
12	rs10849896	T	C	0.183897	1006
12	rs11541440	G	A	0.00994036	1006
12	rs117173376	C	T	0.0198807	1006
12	rs79666908	C	T	0.0337972	1006
12	rs116937377	T	C	0.0168986	1006
12	rs73191806	A	G	0.11829	1006
12	rs143560732	A	G	0.11829	1006
12	rs9737712	A	G	0.146123	1006
12	rs76044375	C	T	0.110338	1006
12	rs78446569	C	T	0.10835	1006
12	rs117863408	C	T	0.0248509	1006
12	rs56273026	A	C	0.11829	1006
12	rs12297709	A	G	0.145129	1006
12	rs56408169	G	C	0.0705765	1006
12	rs12579800	G	A	0.183897	1006
12	rs6606686	G	C	0.688867	1006
12	rs10160981	A	G	0.799205	1006
12	rs73191808	T	C	0.109344	1006
12	rs7958683	G	A	0.799205	1006
12	rs7963504	C	A	0.109344	1006
12	rs1968048	C	G	0.615308	1006
12	rs73191809	T	A	0.10835	1006
12	rs12369492	A	C	0.171968	1006
12	rs9652060	G	A	0.799205	1006
12	rs60439011	T	C	0.117296	1006
12	rs117733689	G	A	0.0149105	1006
12	rs148167533	T	C	0.104374	1006
12	rs73191812	G	A	0.10835	1006
12	rs56119242	G	A	0.117296	1006
12	rs73191814	C	T	0.10835	1006
12	rs145903726	C	T	0.0248509	1006
12	rs73191815	G	A	0.107356	1006
12	rs10735076	T	C	0.799205	1006
12	rs181843235	C	G	0.0149105	1006
12	rs142189652	C	T	0.0248509	1006
12	rs11065651	A	G	0.145129	1006
12	rs150513834	A	G	0.0168986	1006
12	rs55772285	C	T	0.109344	1006
12	rs73191816	G	A	0.10835	1006
12	rs73191817	G	A	0.117296	1006
12	rs73191818	T	G	0.109344	1006
12	rs117942379	A	T	0.0248509	1006
12	rs117558782	C	T	0.00994036	1006
12	rs73191819	C	T	0.110338	1006
12	rs34734286	T	C	0.0576541	1006
12	rs7956133	G	T	0.0377734	1006
12	rs7139314	G	A	0.11829	1006
12	rs16940878	C	T	0.0666004	1006
12	rs147431355	T	A	0.0248509	1006
12	rs756822	T	C	0.983101	1006
12	rs61942599	C	G	0.0397614	1006
12	rs17851852	A	G	0.0248509	1006
12	rs61942600	A	G	0.0884692	1006
12	rs117047645	T	C	0.0248509	1006
12	rs77038962	T	C	0.0159046	1006
12	rs4766492	C	T	0.615308	1006
12	rs75152921	G	A	0.0188867	1006
12	rs141732041	G	T	0.00994036	1006
12	rs146963972	A	T	0.00994036	1006
12	rs56017652	C	T	0.109344	1006
12	rs56298262	C	T	0.109344	1006
12	rs118053970	C	G	0.102386	1006
12	rs184629901	T	C	0.15507	1006
12	rs73191824	T	C	0.106362	1006
12	rs16940881	G	C	0.117296	1006
12	rs61942601	G	T	0.0397614	1006
12	rs6606687	T	C	0.799205	1006
12	rs57216167	C	T	0.10835	1006
12	rs141349325	A	T	0.0248509	1006
12	rs73191825	T	C	0.107356	1006
12	rs73191826	G	T	0.110338	1006
12	rs73191827	T	C	0.0159046	1006
12	rs77994744	T	C	0.0139165	1006
12	rs61942603	G	C	0.172962	1006
12	rs142402461	C	T	0.0337972	1006
12	rs140267291	G	A	0.0337972	1006
12	rs73191828	G	A	0.109344	1006
12	rs56887341	T	C	0.117296	1006
12	rs7956963	G	A	0.109344	1006
12	rs73191829	A	G	0.100398	1006
12	rs4766497	T	C	0.615308	1006
12	rs11065656	A	G	0.0308151	1006
12	rs148377820	T	C	0.117296	1006
12	rs57299791	G	A	0.109344	1006
12	rs61942604	G	T	0.0397614	1006
12	rs6606688	A	T	0.799205	1006
12	rs12226942	A	G	0.0328032	1006
12	rs56379265	G	A	0.109344	1006
12	rs145919991	T	C	0.0198807	1006
12	rs56245768	A	C	0.0139165	1006
12	rs55929252	C	T	0.109344	1006
12	rs79482134	A	G	0.0119284	1006
12	rs34513555	G	A	0.0377734	1006
12	rs143092426	C	T	0.0248509	1006
12	rs57837519	C	T	0.146123	1006
12	rs57726856	T	C	0.110338	1006
12	rs74836173	G	T	0.027833	1006
12	rs117396119	G	T	0.0248509	1006
12	rs55991901	C	A	0.110338	1006
12	rs7964931	T	C	0.146123	1006
12	rs56188306	G	A	0.11829	1006
12	rs34887431	A	G	0.0248509	1006
12	rs145764900	A	G	0.11829	1006
12	rs12826975	C	T	0.0119284	1006
12	rs73191834	T	G	0.109344	1006
12	rs73191836	G	T	0.10835	1006
12	rs142616776	A	T	0.109344	1006
12	rs150554824	G	A	0.110338	1006
12	rs73191837	G	C	0.0347913	1006
12	rs73191838	A	G	0.0765408	1006
12	rs73191839	G	T	0.109344	1006
12	rs61582364	T	G	0.119284	1006
12	rs59527539	A	G	0.11829	1006
12	rs117554792	G	A	0.0248509	1006
12	rs73191840	A	G	0.109344	1006
12	rs16940885	C	T	0.109344	1006
12	rs3825391	A	C	0.298211	1006
12	rs73191841	G	C	0.120278	1006
12	rs10849900	T	C	0.316103	1006
12	rs11065661	C	G	0.026839	1006
12	rs138754266	G	C	0.00497018	1006
12	rs6606689	T	C	0.796223	1006
12	rs3825390	A	C	0.156064	1006
12	rs12311093	C	T	0.159046	1006
12	rs140542521	G	A	0.10835	1006
12	rs2028004	C	T	0.795229	1006
12	rs138761562	C	T	0.0178926	1006
12	rs117370607	T	C	0.00994036	1006
12	rs144828139	C	T	0.0178926	1006
12	rs7312139	C	A	0.119284	1006
12	rs117607554	C	T	0.0178926	1006
12	rs73191842	T	G	0.0149105	1006
12	rs139389803	T	G	0.00397614	1006
12	rs77177215	G	A	0.0328032	1006
12	rs11065663	C	A	0.11332	1006
12	rs146655558	C	T	0.0178926	1006
12	rs73191843	C	T	0.297217	1006
12	rs139146974	T	C	0.0178926	1006
12	rs11065664	A	G	0.026839	1006
12	rs55972509	T	C	0.110338	1006
12	rs4766500	G	A	0.636183	1006
12	rs56159960	T	C	0.0805169	1006
12	rs73191844	T	G	0.154076	1006
12	rs139715908	C	T	0.107356	1006
12	rs73191845	T	C	0.109344	1006
12	rs140959207	C	T	0.0238569	1006
12	rs56123836	G	A	0.11829	1006
12	rs11065667	A	T	0.0337972	1006
12	rs7957299	A	G	0.324056	1006
12	rs150761989	G	A	0.0775348	1006
12	rs11065668	C	A	0.0377734	1006
12	rs58535454	C	T	0.11829	1006
12	rs148234162	A	G	0.0119284	1006
12	rs34191496	C	A	0.171968	1006
12	rs4766430	G	A	0.796223	1006
12	rs186099186	A	T	0.0139165	1006
12	rs142564954	A	G	0.0159046	1006
12	rs191158192	G	A	0.00397614	1006
12	rs61942622	T	G	0.0924453	1006
12	rs61942623	C	G	0.0874751	1006
12	rs1265742	A	G	0.797217	1006
12	rs56065235	C	T	0.10835	1006
12	rs16940902	T	G	0.32505	1006
12	rs112488935	C	T	0.153082	1006
12	rs11065670	C	T	0.0328032	1006
12	rs73191849	C	T	0.0715706	1006
12	rs111612251	T	C	0.119284	1006
12	rs148331092	G	A	0.105368	1006
12	rs74728497	T	C	0.109344	1006
12	rs12231707	G	A	0.32505	1006
12	rs188180608	C	T	0.00397614	1006
12	rs80233367	A	C	0.0188867	1006
12	rs117097734	G	A	0.0188867	1006
12	rs117507000	G	A	0.0417495	1006
12	rs148399389	G	A	0.0328032	1006
12	rs12813324	C	T	0.0536779	1006
12	rs1265744	C	T	0.639165	1006
12	rs142394783	G	A	0.0377734	1006
12	rs56205958	G	C	0.11829	1006
12	rs149349595	C	T	0.0119284	1006
12	rs1265746	C	A	0.0129225	1006
12	rs9737665	A	C	0.121272	1006
12	rs73191851	G	A	0.109344	1006
12	rs145155026	C	T	0.0347913	1006
12	rs11065675	G	A	0.153082	1006
12	rs117895932	G	A	0.0357853	1006
12	rs146921795	G	A	0.10835	1006
12	rs4259883	A	G	0.0387674	1006
12	rs7966169	T	C	0.119284	1006
12	rs111562279	G	T	0.109344	1006
12	rs145405908	G	A	0.0178926	1006
12	rs61942626	C	T	0.0626243	1006
12	rs117571303	G	A	0.0208748	1006
12	rs2078390	G	A	0.10835	1006
12	rs684596	T	A	0.313121	1006
12	rs111310140	C	T	0.0208748	1006
12	rs59698293	C	G	0.10835	1006
12	rs16940909	G	C	0.121272	1006
12	rs61663407	A	G	0.10835	1006
12	rs61942627	C	T	0.0636183	1006
12	rs16940912	T	C	0.0666004	1006
12	rs35530276	G	T	0.0258449	1006
12	rs7971825	A	G	0.110338	1006
12	rs11065682	G	A	0.299205	1006
12	rs1502337	C	T	0.363817	1006
12	rs535796315	G	A	0.00497018	1006
12	rs61942628	C	T	0.0914513	1006
12	rs73419332	C	T	0.0208748	1006
12	rs117372652	G	A	0.0139165	1006
12	rs9783428	C	T	0.110338	1006
12	rs970228	G	C	0.11829	1006
12	rs11065683	C	T	0.0347913	1006
12	rs117885918	T	A	0.0894632	1006
12	rs117252984	C	T	0.028827	1006
12	rs7131996	C	A	0.121272	1006
12	rs148472073	A	G	0.0178926	1006
12	rs1106724	A	C	0.203777	1006
12	rs11065687	C	T	0.324056	1006
12	rs7953794	A	G	0.129225	1006
12	rs75118465	G	A	0.136183	1006
12	rs7961345	C	T	0.10835	1006
12	rs11065688	C	T	0.202783	1006
12	rs118096349	G	T	0.0188867	1006
12	rs3864937	G	T	0.202783	1006
12	rs574803272	C	T	0.00497018	1006
12	rs3893403	G	A	0.109344	1006
12	rs7960705	G	A	0.11829	1006
12	rs80062825	C	T	0.0198807	1006
12	rs2055466	A	G	0.11829	1006
12	rs117069837	C	T	0.0198807	1006
12	rs12313203	A	G	0.203777	1006
12	rs56324794	T	A	0.110338	1006
12	rs35050631	G	A	0.0198807	1006
12	rs140090110	G	A	0.00994036	1006
12	rs79439779	G	A	0.0636183	1006
12	rs17682012	C	T	0.100398	1006
12	rs150031259	T	G	0.0218688	1006
12	rs55882241	A	G	0.0139165	1006
12	rs147728349	C	T	0.10835	1006
12	rs187660330	A	G	0.0437376	1006
12	rs148826387	A	G	0.10835	1006
12	rs12818974	C	T	0.0198807	1006
12	rs73191857	C	T	0.0854871	1006
12	rs144780826	C	G	0.0198807	1006
12	rs73194012	T	C	0.11829	1006
12	rs73194013	T	C	0.109344	1006
12	rs112840554	C	T	0.0218688	1006
12	rs79682148	A	G	0.0109344	1006
12	rs77914508	T	C	0.0159046	1006
12	rs16940933	C	A	0.109344	1006
12	rs17625767	T	G	0.10835	1006
12	rs60027620	T	G	0.117296	1006
12	rs11609953	T	C	0.0675944	1006
12	rs1814743	G	A	0.10835	1006
12	rs1814742	C	G	0.109344	1006
12	rs117650728	C	T	0.00994036	1006
12	rs7977229	A	G	0.117296	1006
12	rs7955616	T	C	0.117296	1006
12	rs80216200	C	T	0.026839	1006
12	rs16940935	A	G	0.117296	1006
12	rs57320627	A	G	0.117296	1006
12	rs61942632	T	C	0.219682	1006
12	rs59574270	A	C	0.121272	1006
12	rs10849903	T	C	0.164016	1006
12	rs112147685	T	A	0.0119284	1006
12	rs871922	T	C	0.120278	1006
12	rs871921	G	C	0.164016	1006
12	rs73194015	C	T	0.111332	1006
12	rs2339524	T	C	0.379722	1006
12	rs55945007	G	A	0.135189	1006
12	rs12831873	G	A	0.0497018	1006
12	rs56327628	A	C	0.112326	1006
12	rs7974047	C	T	0.112326	1006
12	rs55738592	A	C	0.121272	1006
12	rs1018134	G	A	0.121272	1006
12	rs1018133	G	C	0.121272	1006
12	rs77634420	C	T	0.0149105	1006
12	rs111630907	T	A	0.111332	1006
12	rs77048156	C	T	0.0337972	1006
12	rs118156615	G	A	0.0298211	1006
12	rs11065694	G	T	0.0347913	1006
12	rs56179460	C	G	0.111332	1006
12	rs55752061	G	C	0.120278	1006
12	rs28720928	C	T	0.125249	1006
12	rs11829358	A	G	0.122266	1006
12	rs73194018	G	A	0.110338	1006
12	rs146312375	G	A	0.109344	1006
12	rs149193446	G	A	0.0159046	1006
12	rs184063786	C	G	0.0119284	1006
12	rs79248018	A	G	0.0149105	1006
12	rs56166205	G	A	0.110338	1006
12	rs142080176	A	G	0.0178926	1006
12	rs73194020	G	A	0.110338	1006
12	rs73194021	G	A	0.110338	1006
12	rs80044246	C	A	0.120278	1006
12	rs16940950	A	G	0.121272	1006
12	rs73194022	A	G	0.0864811	1006
12	rs73194023	G	A	0.107356	1006
12	rs11065698	A	T	0.161034	1006
12	rs7968913	C	T	0.11332	1006
12	rs16940954	A	G	0.0347913	1006
12	rs56989228	C	T	0.121272	1006
12	rs73194026	G	T	0.121272	1006
12	rs113511140	T	C	0.112326	1006
12	rs145480052	C	T	0.120278	1006
12	rs11065699	C	T	0.0298211	1006
12	rs55948838	C	T	0.124254	1006
12	rs61440260	G	T	0.124254	1006
12	rs140163879	G	C	0.0188867	1006
12	rs73194027	C	A	0.112326	1006
12	rs11065701	G	A	0.16004	1006
12	rs149392358	G	A	0.0188867	1006
12	rs373097791	C	T	0.00894632	1006
12	rs112599609	C	T	0.112326	1006
12	rs149924393	G	A	0.0149105	1006
12	rs77315090	C	G	0.0159046	1006
12	rs75615368	A	G	0.0397614	1006
12	rs111354540	A	G	0.112326	1006
12	rs9669771	A	T	0.120278	1006
12	rs145697543	C	T	0.112326	1006
12	rs58814974	A	G	0.124254	1006
12	rs79104860	G	A	0.111332	1006
12	rs17682444	G	A	0.112326	1006
12	rs17682482	C	G	0.111332	1006
12	rs118122911	C	G	0.0387674	1006
12	rs57865940	A	G	0.124254	1006
12	rs11065706	T	C	0.217694	1006
12	rs10774603	C	T	0.379722	1006
12	rs17682644	C	T	0.112326	1006
12	rs79986271	A	C	0.0337972	1006
12	rs1050587	T	C	0.124254	1006
12	rs76017463	T	C	0.0109344	1006
12	rs1973505	G	A	0.164016	1006
12	rs73194032	G	A	0.124254	1006
12	rs34378671	C	T	0.124254	1006
12	rs150382617	C	T	0.0109344	1006
12	rs7136166	T	C	0.922465	1006
12	rs7960552	T	C	0.380716	1006
12	rs7960749	T	C	0.124254	1006
12	rs7967408	A	C	0.124254	1006
12	rs7960761	T	C	0.120278	1006
12	rs11833225	G	T	0.380716	1006
12	rs55845219	C	T	0.112326	1006
12	rs117267468	C	T	0.0149105	1006
12	rs55661717	A	G	0.785288	1006
12	rs56339227	T	C	0.124254	1006
12	rs16940970	C	T	0.2167	1006
12	rs138180466	G	A	0.00695825	1006
12	rs73194035	A	G	0.0974155	1006
12	rs117016336	T	A	0.0119284	1006
12	rs7132651	A	G	0.785288	1006
12	rs7298249	G	A	0.2167	1006
12	rs61942637	G	A	0.22167	1006
12	rs75838694	C	A	0.0387674	1006
12	rs10774604	C	T	0.920477	1006
12	rs55728229	T	A	0.134195	1006
12	rs7301623	T	C	0.124254	1006
12	rs7301769	T	C	0.124254	1006
12	rs7967363	T	G	0.0387674	1006
12	rs112148402	T	C	0.120278	1006
12	rs12305489	A	C	0.380716	1006
12	rs73194038	G	T	0.112326	1006
12	rs472007	A	G	0.379722	1006
12	rs605266	C	T	0.2167	1006
12	rs56386451	A	G	0.112326	1006
12	rs79397529	T	C	0.0188867	1006
12	rs1107652	T	C	0.124254	1006
12	rs4073472	A	G	0.120278	1006
12	rs77746180	T	C	0.0188867	1006
12	rs75786650	A	G	0.0188867	1006
12	rs73194039	C	T	0.112326	1006
12	rs73194040	C	T	0.124254	1006
12	rs57488849	C	T	0.121272	1006
12	rs117787068	T	C	0.00994036	1006
12	rs61942639	T	C	0.382704	1006
12	rs9706102	A	G	0.133201	1006
12	rs139103060	G	T	0.114314	1006
12	rs113045410	G	C	0.133201	1006
12	rs11065711	C	T	0.810139	1006
12	rs9795913	A	G	0.987078	1006
12	rs36125392	T	A	0.0188867	1006
12	rs73194043	G	A	0.133201	1006
12	rs55885633	C	T	0.125249	1006
12	rs10161511	T	G	0.791252	1006
12	rs147679032	A	G	0.00894632	1006
12	rs73194046	A	G	0.133201	1006
12	rs73194047	G	A	0.133201	1006
12	rs117544145	C	G	0.00994036	1006
12	rs10400410	G	A	0.125249	1006
12	rs77338498	G	A	0.0258449	1006
12	rs12582139	A	T	0.0367793	1006
12	rs9706438	A	G	0.132207	1006
12	rs12300445	G	C	0.217694	1006
12	rs9300315	A	G	0.132207	1006
12	rs9300316	T	C	0.132207	1006
12	rs151242247	C	T	0.11332	1006
12	rs12231451	C	T	0.397614	1006
12	rs11830452	A	T	0.133201	1006
12	rs11611780	G	C	0.237575	1006
12	rs9669740	C	A	0.11332	1006
12	rs114368233	C	T	0.0417495	1006
12	rs113618162	C	T	0.125249	1006
12	rs73194050	T	C	0.133201	1006
12	rs9668929	G	A	0.815109	1006
12	rs117446677	C	G	0.0198807	1006
12	rs881961	C	T	0.126243	1006
12	rs74869743	T	C	0.133201	1006
12	rs73194051	T	C	0.133201	1006
12	rs141918241	A	T	0.0119284	1006
12	rs111726825	T	C	0.133201	1006
12	rs78568758	C	T	0.0149105	1006
12	rs11065716	G	T	0.0586481	1006
12	rs16940992	A	G	0.175944	1006
12	rs57935351	G	A	0.125249	1006
12	rs11065717	A	C	0.133201	1006
12	rs117378614	T	C	0.0447316	1006
12	rs112479207	T	G	0.133201	1006
12	rs11834696	G	A	0.134195	1006
12	rs183474396	G	T	0.0149105	1006
12	rs11832640	A	G	0.133201	1006
12	rs111707440	C	T	0.0168986	1006
12	rs17683336	C	T	0.133201	1006
12	rs11065719	T	A	0.397614	1006
12	rs113906026	C	T	0.125249	1006
12	rs112903422	G	A	0.133201	1006
12	rs117492826	G	T	0.0139165	1006
12	rs17190144	A	G	0.133201	1006
12	rs55946973	C	T	0.133201	1006
12	rs112623737	T	C	0.11332	1006
12	rs17793540	C	T	0.133201	1006
12	rs73194055	T	C	0.125249	1006
12	rs73194056	A	G	0.133201	1006
12	rs73194057	T	C	0.175944	1006
12	rs55680931	A	T	0.109344	1006
12	rs850518	A	C	0.602386	1006
12	rs11834902	C	A	0.125249	1006
12	rs143491968	C	T	0.00894632	1006
12	rs7975139	T	C	0.133201	1006
12	rs1123852	C	G	0.133201	1006
12	rs73194059	G	A	0.133201	1006
12	rs73194061	T	C	0.133201	1006
12	rs79686706	C	T	0.0198807	1006
12	rs143708413	G	A	0.0218688	1006
12	rs73194062	G	A	0.125249	1006
12	rs148615094	C	T	0.0884692	1006
12	rs114787273	G	A	0.0407555	1006
12	rs56259130	C	T	0.133201	1006
12	rs113481175	G	A	0.125249	1006
12	rs113517930	A	G	0.0168986	1006
12	rs73194064	A	C	0.133201	1006
12	rs7959899	A	G	0.114314	1006
12	rs10774605	A	G	0.0785288	1006
12	rs113511964	C	T	0.0109344	1006
12	rs850517	C	T	0.589463	1006
12	rs55799214	G	T	0.111332	1006
12	rs60184376	T	C	0.12326	1006
12	rs2339634	C	T	0.111332	1006
12	rs850515	A	G	0.5666	1006
12	rs140313756	T	G	0.100398	1006
12	rs145301210	C	T	0.0129225	1006
12	rs850514	A	T	0.5666	1006
12	rs2028006	G	T	0.0198807	1006
12	rs149321231	T	C	0.0178926	1006
12	rs12825235	G	A	0.203777	1006
12	rs141120546	G	A	0.0188867	1006
12	rs59789826	T	C	0.12326	1006
12	rs2879525	G	A	0.0785288	1006
12	rs78091364	C	T	0.0149105	1006
12	rs7967278	C	T	0.111332	1006
12	rs7967386	G	A	0.12326	1006
12	rs2520218	C	T	0.44334	1006
12	rs2520217	A	G	0.5666	1006
12	rs850511	T	C	0.574553	1006
12	rs850510	T	G	0.5666	1006
12	rs73195822	G	C	0.112326	1006
12	rs34760981	G	A	0.0188867	1006
12	rs117541020	C	T	0.0178926	1006
12	rs850509	C	T	0.442346	1006
12	rs74952821	C	T	0.0457256	1006
12	rs117727844	A	G	0.0129225	1006
12	rs7963121	G	A	0.12326	1006
12	rs6489925	T	C	0.565606	1006
12	rs7960693	A	T	0.44334	1006
12	rs57302533	A	C	0.111332	1006
12	rs60579973	C	T	0.111332	1006
12	rs10083024	T	C	0.574553	1006
12	rs7958142	T	C	0.5666	1006
12	rs7974845	G	A	0.565606	1006
12	rs11065724	C	T	0.182903	1006
12	rs7966263	T	C	0.567594	1006
12	rs6489954	T	C	0.5666	1006
12	rs7136934	C	T	0.44334	1006
12	rs60083502	A	T	0.0308151	1006
12	rs7963064	G	T	0.141153	1006
12	rs7966257	G	C	0.157058	1006
12	rs7308152	C	T	0.0526839	1006
12	rs180808571	G	C	0.0178926	1006
12	rs111963898	C	A	0.0139165	1006
12	rs2239191	T	C	0.510934	1006
12	rs960669	A	G	0.488072	1006
12	rs2078434	A	G	0.510934	1006
12	rs117378411	T	C	0.028827	1006
12	rs7960825	C	T	0.615308	1006
12	rs138721329	G	A	0.0188867	1006
12	rs34648858	G	A	0.106362	1006
12	rs7961774	G	A	0.492048	1006
12	rs61942654	C	T	0.0188867	1006
12	rs117402400	A	C	0.0119284	1006
12	rs2238146	C	T	0.0904573	1006
12	rs10849907	A	G	0.492048	1006
12	rs117386814	C	A	0.0328032	1006
12	rs77908768	C	T	0.0139165	1006
12	rs4766510	A	T	0.493042	1006
12	rs61942655	G	T	0.0188867	1006
12	rs1858886	G	A	0.489066	1006
12	rs61942656	G	A	0.0188867	1006
12	rs10849908	T	C	0.511928	1006
12	rs35714777	T	C	0.494036	1006
12	rs61942657	G	C	0.0188867	1006
12	rs150450062	A	G	0.0208748	1006
12	rs59322673	A	G	0.61829	1006
12	rs78928799	A	G	0.0308151	1006
12	rs113040326	C	T	0.027833	1006
12	rs2214043	G	A	0.493042	1006
12	rs10744766	A	C	0.489066	1006
12	rs1476470	C	T	0.489066	1006
12	rs144652473	C	T	0.0178926	1006
12	rs10849909	G	A	0.489066	1006
12	rs10744767	A	G	0.489066	1006
12	rs80163177	T	C	0.0904573	1006
12	rs4766511	G	A	0.489066	1006
12	rs61942658	G	A	0.0974155	1006
12	rs117917275	C	T	0.0516899	1006
12	rs11831718	C	T	0.0357853	1006
12	rs143467516	G	C	0.0188867	1006
12	rs117179805	C	T	0.0218688	1006
12	rs7311770	G	A	0.0168986	1006
12	rs7132904	C	T	0.489066	1006
12	rs2188398	T	A	0.489066	1006
12	rs2188399	A	G	0.61829	1006
12	rs146628400	G	A	0.0864811	1006
12	rs140171250	C	G	0.0188867	1006
12	rs34236188	A	T	0.10835	1006
12	rs1811173	A	G	0.622266	1006
12	rs71458365	G	A	0.107356	1006
12	rs57310633	C	A	0.0328032	1006
12	rs34891880	A	C	0.0178926	1006
12	rs10849910	T	C	0.435388	1006
12	rs6490098	T	C	0.620278	1006
12	rs116875273	A	T	0.00994036	1006
12	rs189864648	G	C	0.027833	1006
12	rs4766431	A	G	0.620278	1006
12	rs12318210	G	A	0.183897	1006
12	rs34461307	C	T	0.439364	1006
12	rs28856446	A	G	0.182903	1006
12	rs2283347	C	G	0.439364	1006
12	rs2239192	T	A	0.439364	1006
12	rs117050838	C	T	0.0149105	1006
12	rs11065729	T	C	0.183897	1006
12	rs35257993	G	A	0.106362	1006
12	rs876373	T	C	0.622266	1006
12	rs886131	C	T	0.439364	1006
12	rs12312891	C	G	0.055666	1006
12	rs12312903	C	T	0.0516899	1006
12	rs12312907	C	T	0.0516899	1006
12	rs74995863	G	T	0.0437376	1006
12	rs6490126	C	A	0.0526839	1006
12	rs78926994	G	T	0.0168986	1006
12	rs75325138	G	A	0.0129225	1006
12	rs2238147	C	G	0.622266	1006
12	rs34584785	G	T	0.104374	1006
12	rs148123394	C	T	0.026839	1006
12	rs142256000	G	A	0.0198807	1006
12	rs11065730	C	T	0.0387674	1006
12	rs12184466	C	T	0.178926	1006
12	rs7304923	G	T	0.054672	1006
12	rs116725779	C	T	0.0208748	1006
12	rs73421306	A	C	0.026839	1006
12	rs79192723	T	A	0.0208748	1006
12	rs55937036	C	T	0.0765408	1006
12	rs12303008	C	G	0.0497018	1006
12	rs2339635	G	C	0.729622	1006
12	rs2339636	G	C	0.624254	1006
12	rs2238148	G	A	0.624254	1006
12	rs2299666	T	C	0.645129	1006
12	rs74495119	G	C	0.0198807	1006
12	rs113065478	A	C	0.0337972	1006
12	rs61944262	A	T	0.0198807	1006
12	rs2299667	G	T	0.645129	1006
12	rs7980320	A	G	0.728628	1006
12	rs2283348	T	C	0.643141	1006
12	rs61944264	A	G	0.0228628	1006
12	rs12308836	C	G	0.0516899	1006
12	rs2283349	T	C	0.729622	1006
12	rs11065732	T	C	0.62326	1006
12	rs7973015	G	A	0.0337972	1006
12	rs7973272	G	A	0.62326	1006
12	rs12310570	C	T	0.0854871	1006
12	rs10219717	T	C	0.643141	1006
12	rs116110934	G	A	0.0337972	1006
12	rs1858887	G	A	0.728628	1006
12	rs16941053	C	T	0.0337972	1006
12	rs145662970	C	T	0.00994036	1006
12	rs61944265	C	T	0.0198807	1006
12	rs12581453	C	T	0.0238569	1006
12	rs7952822	G	A	0.0497018	1006
12	rs78915675	A	G	0.0198807	1006
12	rs886132	G	C	0.62326	1006
12	rs139604212	C	G	0.0119284	1006
12	rs61944266	G	A	0.0198807	1006
12	rs756838	T	A	0.658052	1006
12	rs79576587	A	G	0.0218688	1006
12	rs11836154	A	G	0.0695825	1006
12	rs10774606	C	T	0.624254	1006
12	rs79408676	T	G	0.0198807	1006
12	rs61944267	G	C	0.0208748	1006
12	rs11065733	A	G	0.658052	1006
12	rs145269364	G	A	0.0198807	1006
12	rs61944268	T	C	0.0198807	1006
12	rs11065734	A	G	0.291252	1006
12	rs4766432	T	C	0.654076	1006
12	rs113945414	G	T	0.0208748	1006
12	rs2078854	C	A	0.729622	1006
12	rs7294551	G	C	0.654076	1006
12	rs7310350	T	C	0.626243	1006
12	rs6490252	G	A	0.0497018	1006
12	rs147753205	A	G	0.0198807	1006
12	rs7303049	G	A	0.709742	1006
12	rs11065735	T	C	0.0238569	1006
12	rs2283351	G	A	0.548708	1006
12	rs61940978	T	C	0.0178926	1006
12	rs141281927	G	A	0.0228628	1006
12	rs35413295	C	A	0.236581	1006
12	rs12811498	A	G	0.252485	1006
12	rs7310478	C	T	0.207753	1006
12	rs78398471	G	A	0.0666004	1006
12	rs139988623	G	A	0.00994036	1006
12	rs2005675	T	C	0.696819	1006
12	rs2283352	G	A	0.0675944	1006
12	rs2339637	C	A	0.915507	1006
12	rs35748628	C	G	0.298211	1006
12	rs12816507	A	T	0.215706	1006
12	rs11609385	C	T	0.298211	1006
12	rs4766513	T	A	0.298211	1006
12	rs4766514	A	G	0.215706	1006
12	rs4766437	C	T	0.0298211	1006
12	rs73421339	C	T	0.0675944	1006
12	rs4766515	T	C	0.298211	1006
12	rs145469629	C	T	0.0159046	1006
12	rs11614320	G	A	0.0675944	1006
12	rs11612523	A	G	0.0675944	1006
12	rs61940982	G	C	0.10338	1006
12	rs61940983	G	A	0.0149105	1006
12	rs150632975	C	T	0.0149105	1006
12	rs80307312	G	A	0.0149105	1006
12	rs117946466	C	T	0.0377734	1006
12	rs61940984	G	T	0.0149105	1006
12	rs66929071	T	A	0.215706	1006
12	rs2238149	T	C	0.298211	1006
12	rs117160667	C	T	0.0377734	1006
12	rs7135295	G	A	0.0675944	1006
12	rs61940985	C	T	0.0149105	1006
12	rs61940986	C	T	0.0149105	1006
12	rs11612727	T	C	0.297217	1006
12	rs57074071	A	G	0.0675944	1006
12	rs61940987	C	T	0.0149105	1006
12	rs35695736	G	A	0.213718	1006
12	rs61226717	G	T	0.0675944	1006
12	rs35841288	A	C	0.297217	1006
12	rs113505886	A	G	0.214712	1006
12	rs61940989	T	C	0.297217	1006
12	rs1468131	C	A	0.282306	1006
12	rs35762292	T	C	0.214712	1006
12	rs61940991	G	T	0.0149105	1006
12	rs67724903	C	T	0.214712	1006
12	rs66525670	G	C	0.214712	1006
12	rs75333857	G	C	0.0149105	1006
12	rs141574969	A	G	0.0666004	1006
12	rs10492013	A	T	0.0675944	1006
12	rs150879361	C	A	0.0149105	1006
12	rs12819646	C	T	0.212724	1006
12	rs11065743	C	A	0.252485	1006
12	rs185155506	C	T	0.0149105	1006
12	rs7316287	T	C	0.289264	1006
12	rs7306787	C	T	0.214712	1006
12	rs76024719	G	A	0.0675944	1006
12	rs12099913	T	G	0.00994036	1006
12	rs10849913	C	G	0.346918	1006
12	rs11065744	G	A	0.301193	1006
12	rs7311323	G	A	0.647117	1006
12	rs371675969	C	A	0.0139165	1006
12	rs79479633	C	T	0.0139165	1006
12	rs7303257	A	T	0.346918	1006
12	rs10774609	T	C	0.345924	1006
12	rs10849914	T	A	0.353877	1006
12	rs11065747	G	T	0.0775348	1006
12	rs76161043	C	T	0.0417495	1006
12	rs111632051	G	A	0.0149105	1006
12	rs146769225	C	T	0.0129225	1006
12	rs12826148	T	C	0.249503	1006
12	rs139202064	A	G	0.255467	1006
12	rs11065749	G	A	0.332008	1006
12	rs12810044	C	T	0.254473	1006
12	rs11065750	G	A	0.0755467	1006
12	rs11065751	T	A	0.0765408	1006
12	rs11065752	G	A	0.0914513	1006
12	rs11065753	C	T	0.0765408	1006
12	rs76227633	T	C	0.0139165	1006
12	rs142840284	G	C	0.0139165	1006
12	rs7312231	C	T	0.346918	1006
12	rs10849915	T	C	0.347913	1006
12	rs17191922	A	G	0.255467	1006
12	rs139265947	C	T	0.0238569	1006
12	rs1858881	T	C	0.346918	1006
12	rs6489821	A	G	0.347913	1006
12	rs6489822	C	T	0.346918	1006
12	rs35856328	T	C	0.345924	1006
12	rs11065755	G	C	0.789264	1006
12	rs146280669	A	G	0.0755467	1006
12	rs117678558	A	G	0.0387674	1006
12	rs61940994	T	C	0.0139165	1006
12	rs11610779	A	T	0.345924	1006
12	rs113961161	G	T	0.255467	1006
12	rs144597752	A	G	0.0139165	1006
12	rs7305904	A	G	0.346918	1006
12	rs61940345	A	T	0.0149105	1006
12	rs11065756	C	T	0.0755467	1006
12	rs61940346	C	A	0.0139165	1006
12	rs118043772	C	T	0.0139165	1006
12	rs150051619	T	C	0.0188867	1006
12	rs76929039	T	A	0.0188867	1006
12	rs10774610	T	C	0.345924	1006
12	rs11065757	A	G	0.34493	1006
12	rs11065758	A	G	0.34493	1006
12	rs116876453	T	G	0.0357853	1006
12	rs117528052	G	T	0.0755467	1006
12	rs78900292	A	T	0.0755467	1006
12	rs2339598	T	C	0.34493	1006
12	rs2283353	A	G	0.34493	1006
12	rs12814173	C	T	0.0487078	1006
12	rs34300256	G	T	0.255467	1006
12	rs11065762	T	C	0.34493	1006
12	rs11065763	A	T	0.34493	1006
12	rs61940347	C	T	0.0139165	1006
12	rs11065764	A	C	0.0755467	1006
12	rs1011300	A	G	0.254473	1006
12	rs73195844	C	T	0.0785288	1006
12	rs78540170	C	G	0.0347913	1006
12	rs116604830	G	T	0.0168986	1006
12	rs61940348	C	T	0.0139165	1006
12	rs67912779	C	T	0.251491	1006
12	rs2238150	C	G	0.67992	1006
12	rs35734599	G	A	0.252485	1006
12	rs146984899	G	A	0.0149105	1006
12	rs3759381	G	T	0.246521	1006
12	rs3759380	C	T	0.245527	1006
12	rs61940349	C	T	0.0139165	1006
12	rs12810957	T	C	0.255467	1006
12	rs12812271	C	G	0.255467	1006
12	rs12231049	A	G	0.0904573	1006
12	rs11065766	A	G	0.341948	1006
12	rs3782891	G	A	0.0745527	1006
12	rs3782890	G	A	0.0745527	1006
12	rs3782889	A	G	0.0745527	1006
12	rs3825389	C	T	0.0745527	1006
12	rs61940351	G	A	0.0139165	1006
12	rs2071629	C	T	0.0745527	1006
12	rs146401175	T	G	0.0139165	1006
12	rs11065769	T	G	0.0745527	1006
12	rs916164	A	C	0.340954	1006
12	rs61940352	G	A	0.0139165	1006
12	rs148639029	C	A	0.0139165	1006
12	rs11065770	C	T	0.0755467	1006
12	rs34254113	G	C	0.251491	1006
12	rs2078847	A	G	0.343936	1006
12	rs933296	A	C	0.671968	1006
12	rs17192160	A	G	0.250497	1006
12	rs2301610	A	G	0.0894632	1006
12	rs61942999	C	T	0.0884692	1006
12	rs149168550	C	G	0.0228628	1006
12	rs61943000	T	C	0.0904573	1006
12	rs61943010	C	T	0.0884692	1006
12	rs12311834	C	T	0.0874751	1006
12	rs117607209	A	T	0.0735586	1006
12	rs11065773	A	T	0.0854871	1006
12	rs10849916	G	T	0.342942	1006
12	rs11065774	G	A	0.0854871	1006
12	rs3782888	G	A	0.0864811	1006
12	rs143939817	C	T	0.0198807	1006
12	rs61943011	T	C	0.0149105	1006
12	rs7488411	A	G	0.0894632	1006
12	rs10849917	T	A	0.0904573	1006
12	rs17550549	C	T	0.0705765	1006
12	rs2040571	G	A	0.0854871	1006
12	rs76139625	C	T	0.0109344	1006
12	rs117903410	G	A	0.0308151	1006
12	rs75276787	A	G	0.0467197	1006
12	rs12427105	C	T	0.0129225	1006
12	rs4766517	G	C	0.587475	1006
12	rs61943013	G	A	0.0188867	1006
12	rs12321621	C	A	0.580517	1006
12	rs12302980	A	G	0.582505	1006
12	rs61943014	C	G	0.0188867	1006
12	rs2028005	A	G	0.560636	1006
12	rs12828640	A	G	0.577535	1006
12	rs11065776	G	C	0.0258449	1006
12	rs4766518	T	C	0.544732	1006
12	rs6489834	T	C	0.544732	1006
12	rs7957741	T	C	0.555666	1006
12	rs7957842	T	G	0.554672	1006
12	rs61943016	C	G	0.0188867	1006
12	rs112787403	C	G	0.0447316	1006
12	rs75896548	T	C	0.0437376	1006
12	rs756823	T	C	0.542744	1006
12	rs6489835	C	T	0.49503	1006
12	rs886125	A	G	0.539761	1006
12	rs876312	C	A	0.493042	1006
12	rs876311	C	G	0.496024	1006
12	rs876310	T	C	0.0129225	1006
12	rs146036403	G	A	0.0198807	1006
12	rs75039875	T	G	0.0437376	1006
12	rs2007018	A	T	0.49503	1006
12	rs7953254	T	G	0.512922	1006
12	rs61943018	T	C	0.0188867	1006
12	rs148700469	C	A	0.0427435	1006
12	rs6489838	G	A	0.513917	1006
12	rs4766519	C	T	0.511928	1006
12	rs61943019	C	T	0.0188867	1006
12	rs61943020	G	C	0.0188867	1006
12	rs7316015	C	A	0.511928	1006
12	rs185941430	G	A	0.00795229	1006
12	rs73195861	T	C	0.028827	1006
12	rs4426183	T	C	0.572565	1006
12	rs117114789	G	C	0.0427435	1006
12	rs61943021	C	T	0.0188867	1006
12	rs61943022	C	A	0.0159046	1006
12	rs61943023	G	A	0.0188867	1006
12	rs61943024	A	C	0.0188867	1006
12	rs61943025	G	T	0.0188867	1006
12	rs116796218	T	A	0.0427435	1006
12	rs1056618	A	G	0.553678	1006
12	rs1056620	C	T	0.552684	1006
12	rs7299070	G	A	0.0427435	1006
12	rs4540879	A	G	0.552684	1006
12	rs2879518	G	C	0.55666	1006
12	rs114036799	T	A	0.0139165	1006
12	rs7979656	C	T	0.50994	1006
12	rs10849918	T	C	0.55666	1006
12	rs10849919	G	A	0.552684	1006
12	rs79809236	G	A	0.0457256	1006
12	rs10849920	C	T	0.552684	1006
12	rs12580337	C	T	0.50994	1006
12	rs73195863	G	A	0.0318091	1006
12	rs12425343	C	T	0.0129225	1006
12	rs187335052	T	G	0.00795229	1006
12	rs11065780	G	C	0.508946	1006
12	rs11065781	C	A	0.553678	1006
12	rs10774611	G	A	0.577535	1006
12	rs77352293	T	A	0.0457256	1006
12	rs79009224	T	C	0.0178926	1006
12	rs77516645	G	A	0.0427435	1006
12	rs79261072	T	C	0.0457256	1006
12	rs141339437	C	A	0.0427435	1006
12	rs6489844	A	G	0.511928	1006
12	rs73195866	G	A	0.0337972	1006
12	rs2106409	G	C	0.55666	1006
12	rs2106408	A	C	0.511928	1006
12	rs2157873	G	T	0.55666	1006
12	rs4766521	T	C	0.510934	1006
12	rs73406336	T	C	0.0467197	1006
12	rs78502339	T	C	0.0457256	1006
12	rs73406339	A	G	0.0467197	1006
12	rs73406341	C	G	0.0467197	1006
12	rs77984563	A	G	0.0457256	1006
12	rs74688532	C	G	0.0467197	1006
12	rs115624490	G	A	0.0457256	1006
12	rs3919447	C	T	0.512922	1006
12	rs73406343	A	G	0.0467197	1006
12	rs73406345	T	C	0.0467197	1006
12	rs4766522	T	G	0.558648	1006
12	rs2106407	T	C	0.558648	1006
12	rs2106406	G	A	0.558648	1006
12	rs2106405	G	A	0.558648	1006
12	rs2106404	T	C	0.558648	1006
12	rs12425190	C	A	0.558648	1006
12	rs73195876	G	A	0.0218688	1006
12	rs7956143	C	T	0.558648	1006
12	rs79132229	G	C	0.0457256	1006
12	rs2339706	G	A	0.557654	1006
12	rs4509829	C	T	0.557654	1006
12	rs116999403	A	G	0.0129225	1006
12	rs11838131	A	G	0.557654	1006
12	rs76570633	G	A	0.0159046	1006
12	rs7299636	C	T	0.0457256	1006
12	rs12818548	T	C	0.508946	1006
12	rs4766523	A	G	0.557654	1006
12	rs74552509	C	T	0.0457256	1006
12	rs4766524	T	C	0.557654	1006
12	rs4766525	T	C	0.510934	1006
12	rs7961663	G	A	0.557654	1006
12	rs7961935	G	A	0.557654	1006
12	rs7978821	A	G	0.558648	1006
12	rs7956942	T	C	0.0457256	1006
12	rs4766438	T	C	0.55666	1006
12	rs4766439	C	T	0.55666	1006
12	rs4766440	C	T	0.55666	1006
12	rs76513313	G	A	0.0318091	1006
12	rs4766526	G	T	0.50994	1006
12	rs4766441	A	G	0.558648	1006
12	rs4766442	G	A	0.55666	1006
12	rs4766443	A	G	0.55666	1006
12	rs115264266	A	T	0.0457256	1006
12	rs12815195	T	C	0.55666	1006
12	rs74833055	T	A	0.0457256	1006
12	rs4766527	T	G	0.555666	1006
12	rs993966	G	C	0.507952	1006
12	rs993965	A	T	0.511928	1006
12	rs116883465	G	A	0.0198807	1006
12	rs117136536	C	T	0.0119284	1006
12	rs12814105	A	G	0.508946	1006
12	rs12311973	G	T	0.508946	1006
12	rs12307294	T	G	0.55666	1006
12	rs12425324	G	A	0.507952	1006
12	rs991817	A	G	0.557654	1006
12	rs11065784	A	G	0.50994	1006
12	rs117335867	G	A	0.0208748	1006
12	rs141241193	C	T	0.0218688	1006
12	rs11065785	C	T	0.55169	1006
12	rs4766529	G	C	0.229622	1006
12	rs16941154	C	T	0.0616302	1006
12	rs541648386	T	C	0.00795229	1006
12	rs11065786	C	T	0.0129225	1006
12	rs61943028	T	C	0.0119284	1006
12	rs74748959	C	T	0.0198807	1006
12	rs7968960	C	A	0.668986	1006
12	rs56080539	G	A	0.0218688	1006
12	rs75218626	C	T	0.027833	1006
12	rs2188378	T	C	0.028827	1006
12	rs7304705	A	G	0.0735586	1006
12	rs111352794	G	A	0.0198807	1006
12	rs146251610	T	C	0.0188867	1006
12	rs117121385	T	A	0.027833	1006
12	rs78887867	G	A	0.0695825	1006
12	rs80353248	G	C	0.0208748	1006
12	rs4547168	A	T	0.0149105	1006
12	rs11065791	G	A	0.0318091	1006
12	rs117445177	C	G	0.0208748	1006
12	rs117167717	T	A	0.0149105	1006
12	rs192200084	G	A	0.0109344	1006
12	rs76518476	A	G	0.0248509	1006
12	rs147220183	G	C	0.026839	1006
12	rs61943031	C	T	0.0775348	1006
12	rs146081339	C	G	0.0129225	1006
12	rs56024853	G	A	0.0357853	1006
12	rs76643428	A	G	0.0576541	1006
12	rs149024127	T	C	0.0347913	1006
12	rs76435760	G	A	0.0149105	1006
12	rs78784799	G	A	0.0208748	1006
12	rs10849925	A	G	0.343936	1006
12	rs73197952	C	T	0.0308151	1006
12	rs118187175	G	A	0.0208748	1006
12	rs6489906	C	T	0.991054	1006
12	rs146769502	G	A	0.0168986	1006
12	rs76892561	C	G	0.0427435	1006
12	rs56007912	G	A	0.0119284	1006
12	rs4378452	T	C	0.345924	1006
12	rs74427312	C	T	0.0367793	1006
12	rs61943032	A	G	0.0188867	1006
12	rs77820382	G	A	0.0168986	1006
12	rs78276102	C	T	0.0188867	1006
12	rs77494298	C	T	0.026839	1006
12	rs139760108	T	C	0.027833	1006
12	rs145224480	C	T	0.0159046	1006
12	rs16941230	A	C	0.0318091	1006
12	rs7314285	T	G	0.0656064	1006
12	rs75622376	C	T	0.027833	1006
12	rs55635063	G	A	0.0149105	1006
12	rs75444832	T	C	0.0109344	1006
12	rs1001484	A	G	0.22664	1006
12	rs147598676	C	T	0.027833	1006
12	rs76224793	T	C	0.055666	1006
12	rs117329638	C	T	0.0188867	1006
12	rs12297156	G	A	0.028827	1006
12	rs4766535	C	T	0.0487078	1006
12	rs138569404	G	A	0.0188867	1006
12	rs76427017	A	T	0.0487078	1006
12	rs10774613	T	C	0.424453	1006
12	rs118134260	C	T	0.0168986	1006
12	rs74613434	G	A	0.0377734	1006
12	rs147055509	G	T	0.00994036	1006
12	rs117367518	T	C	0.026839	1006
12	rs117000837	C	T	0.0248509	1006
```
