## Supplementary material for "Characterization of shared and ancestry-specific signals driving complex traits using multi-ancestry fine-mapping": s1_ref.bim

```
12	rs10850234	0	109914695	A	C
12	rs11615336	0	109914802	C	A
12	rs61941589	0	109914856	C	T
12	rs1045582	0	109915727	G	T
12	rs117721594	0	109915929	C	G
12	rs142936386	0	109916462	T	A
12	rs11066813	0	109918103	G	A
12	rs142891559	0	109918211	G	T
12	rs11609921	0	109918405	A	G
12	rs73196264	0	109918581	A	G
12	rs11830623	0	109918834	C	T
12	rs140644072	0	109918867	G	A
12	rs10850240	0	109919337	C	A
12	rs79330589	0	109919480	C	T
12	rs61941591	0	109919965	A	C
12	rs1543896	0	109920071	G	T
12	rs1543895	0	109920163	A	G
12	rs11066839	0	109920501	T	C
12	rs11066845	0	109921161	A	T
12	rs2302702	0	109921258	C	T
12	rs7296040	0	109921886	T	C
12	rs143400724	0	109922343	C	T
12	rs192106134	0	109922472	G	C
12	rs717260	0	109922734	G	A
12	rs56007067	0	109922875	T	A
12	rs11066856	0	109923138	C	G
12	rs12822282	0	109923207	G	A
12	rs12826754	0	109923244	A	G
12	rs12579916	0	109924528	T	G
12	rs7298925	0	109924706	C	T
12	rs2241215	0	109925489	A	G
12	rs12306452	0	109925722	A	G
12	rs11610558	0	109925865	C	T
12	rs2241214	0	109927687	A	T
12	rs73196268	0	109927827	C	A
12	rs7976796	0	109928013	C	T
12	rs76062639	0	109929818	A	C
12	rs61941592	0	109930497	G	A
12	rs7311488	0	109930905	C	G
12	rs11066912	0	109931370	C	T
12	rs2287192	0	109931594	G	A
12	rs11614551	0	109931630	G	A
12	rs73196270	0	109931659	C	T
12	rs2287191	0	109931741	C	T
12	rs11830566	0	109932980	A	T
12	rs11829700	0	109932984	C	G
12	rs145835615	0	109933249	G	A
12	rs59505191	0	109933522	G	A
12	rs73196271	0	109933988	C	G
12	rs73196272	0	109934129	T	C
12	rs74978040	0	109934386	G	A
12	rs4766606	0	109934390	C	G
12	rs4766476	0	109934700	A	G
12	rs10850274	0	109935081	G	A
12	rs61941631	0	109935475	C	T
12	rs2270361	0	109935894	G	C
12	rs61748069	0	109936056	T	C
12	rs56244055	0	109936211	G	A
12	rs73196275	0	109936238	G	T
12	rs11611011	0	109936948	C	T
12	rs17181453	0	109937092	A	G
12	rs7298565	0	109937534	G	A
12	rs7311187	0	109937907	C	T
12	rs35613116	0	109938076	A	C
12	rs71456694	0	109938317	A	G
12	rs74873251	0	109938465	A	T
12	rs55735873	0	109938651	C	T
12	rs11066955	0	109938833	C	A
12	rs2241213	0	109938857	A	G
12	rs73407594	0	109939419	C	T
12	rs2241212	0	109939641	T	A
12	rs184303746	0	109940309	C	T
12	rs7955932	0	109941303	G	A
12	rs6606727	0	109941450	T	A
12	rs6606728	0	109941451	C	T
12	rs78171531	0	109941471	G	T
12	rs7139074	0	109942219	G	A
12	rs186076221	0	109942496	A	C
12	rs7358739	0	109942909	C	T
12	rs16940277	0	109943020	C	T
12	rs117387539	0	109944441	C	G
12	rs73196278	0	109944686	A	G
12	rs11611012	0	109945203	G	A
12	rs7310945	0	109946012	G	A
12	rs7971160	0	109946751	T	A
12	rs10437846	0	109946752	G	C
12	rs34662493	0	109947194	A	G
12	rs79678874	0	109947231	C	T
12	rs3815575	0	109947905	C	T
12	rs7314631	0	109948541	T	C
12	rs3742018	0	109949134	C	T
12	rs73196280	0	109949448	A	G
12	rs11067005	0	109949561	T	C
12	rs11067006	0	109949642	G	A
12	rs2241210	0	109950144	A	G
12	rs2287190	0	109950653	G	A
12	rs79313644	0	109952820	G	A
12	rs6606729	0	109952925	A	C
12	rs6606730	0	109952987	G	T
12	rs56143656	0	109953172	G	T
12	rs7965599	0	109953331	C	T
12	rs2879107	0	109953417	A	G
12	rs112567398	0	109954084	C	G
12	rs12231062	0	109954273	C	T
12	rs11067030	0	109955317	C	T
12	rs10850308	0	109955708	A	C
12	rs118168308	0	109956094	C	T
12	rs77985171	0	109957002	A	T
12	rs75411486	0	109957025	G	A
12	rs73196282	0	109957132	G	A
12	rs2287188	0	109960283	G	T
12	rs2287187	0	109960390	C	T
12	rs7956788	0	109960962	T	C
12	rs56330650	0	109961122	C	T
12	rs73196285	0	109961344	C	T
12	rs2241209	0	109962518	C	T
12	rs2241208	0	109962795	G	C
12	rs61941636	0	109962976	A	G
12	rs4766607	0	109963872	C	T
12	rs12367754	0	109963901	A	G
12	rs7139198	0	109964102	C	T
12	rs55980475	0	109964469	A	T
12	rs11609871	0	109965006	C	G
12	rs10744826	0	109965512	C	G
12	rs11610418	0	109965885	C	T
12	rs11067099	0	109966488	G	A
12	rs117870959	0	109966608	C	T
12	rs10850338	0	109966932	C	T
12	rs10850339	0	109967064	T	A
12	rs73196292	0	109967412	C	T
12	rs12679	0	109968427	C	T
12	rs2241206	0	109968848	T	C
12	rs2241205	0	109968913	G	A
12	rs78235098	0	109969175	C	T
12	rs73196293	0	109969262	A	G
12	rs11067115	0	109969686	C	T
12	rs73196294	0	109969970	G	A
12	rs1078423	0	109970064	A	C
12	rs2287184	0	109970251	T	C
12	rs7966629	0	109971100	C	T
12	rs4766608	0	109971215	C	T
12	rs12303137	0	109971481	C	G
12	rs2241204	0	109972037	G	A
12	rs12367550	0	109973178	G	A
12	rs2058807	0	109973273	T	C
12	rs73196297	0	109973292	G	T
12	rs4766609	0	109973297	A	G
12	rs1045255	0	109973979	G	C
12	rs1045256	0	109973981	G	A
12	rs1045258	0	109974029	A	G
12	rs14863	0	109974151	C	T
12	rs1045263	0	109974191	A	G
12	rs1617	0	109974264	G	A
12	rs180684614	0	109974727	C	T
12	rs1001382	0	109974931	T	C
12	rs1543897	0	109975211	A	T
12	rs75507630	0	109975290	A	G
12	rs7971760	0	109975296	G	A
12	rs55815037	0	109975393	A	G
12	rs2004359	0	109976893	G	T
12	rs2004358	0	109977054	C	A
12	rs12309013	0	109977088	G	A
12	rs76251788	0	109977283	C	T
12	rs34785014	0	109977353	C	T
12	rs7979816	0	109977386	G	A
12	rs11067150	0	109977418	A	C
12	rs10466917	0	109977464	T	G
12	rs7954512	0	109977584	G	A
12	rs7965773	0	109977607	C	T
12	rs7954766	0	109977782	G	C
12	rs117189706	0	109978227	G	A
12	rs7975756	0	109978341	T	G
12	rs12821045	0	109979154	G	A
12	rs1030066	0	109979243	A	G
12	rs73198406	0	109979247	T	C
12	rs12831657	0	109979267	T	C
12	rs73198407	0	109979798	T	G
12	rs11067164	0	109979954	G	C
12	rs7486178	0	109980266	G	A
12	rs7956536	0	109980516	C	T
12	rs7956557	0	109980584	C	T
12	rs11067165	0	109980619	G	A
12	rs116884085	0	109980990	C	T
12	rs729784	0	109981264	G	T
12	rs731178	0	109981678	C	T
12	rs57392705	0	109981696	T	G
12	rs10850349	0	109981796	G	A
12	rs78865813	0	109982025	C	T
12	rs11067167	0	109982096	A	G
12	rs12371671	0	109982156	T	A
12	rs12369286	0	109982158	G	A
12	rs76302808	0	109982303	A	G
12	rs7953327	0	109982535	G	A
12	rs6606731	0	109982578	T	A
12	rs55979482	0	109982944	C	T
12	rs11612538	0	109983176	G	A
12	rs67194877	0	109983306	C	T
12	rs11067170	0	109983309	A	G
12	rs6606732	0	109984561	G	A
12	rs56185537	0	109985985	A	G
12	rs73198410	0	109986084	C	T
12	rs78288652	0	109986152	C	T
12	rs888194	0	109986918	C	G
12	rs1075467	0	109986935	G	A
12	rs117273061	0	109987298	A	G
12	rs888193	0	109987576	C	G
12	rs4766477	0	109987591	A	G
12	rs4766611	0	109987838	A	G
12	rs11067208	0	109987862	C	A
12	rs56089724	0	109988188	C	T
12	rs55746902	0	109988203	A	C
12	rs11067211	0	109988214	A	G
12	rs12828090	0	109988722	G	C
12	rs76118041	0	109988723	G	A
12	rs79250609	0	109988858	C	T
12	rs7304862	0	109988891	T	G
12	rs12321904	0	109989228	G	T
12	rs77790453	0	109989441	A	G
12	rs7974321	0	109990369	T	C
12	rs10850358	0	109991050	A	G
12	rs11067227	0	109991685	C	T
12	rs12817689	0	109991998	A	G
12	rs2241201	0	109992132	C	G
12	rs35145546	0	109992149	C	G
12	rs61940463	0	109992881	A	G
12	rs73414076	0	109993023	C	T
12	rs111869218	0	109993176	C	T
12	rs34921355	0	109993298	C	T
12	rs1061440	0	109993366	G	A
12	rs72650177	0	109993424	C	T
12	rs11067231	0	109993603	C	A
12	rs67432283	0	109993828	T	C
12	rs877709	0	109993942	G	T
12	rs877710	0	109993976	C	G
12	rs11831226	0	109994112	A	C
12	rs11067232	0	109994177	G	T
12	rs11067233	0	109994208	C	G
12	rs8228	0	109994641	A	G
12	rs9593	0	109994870	A	T
12	rs888192	0	109995097	A	G
12	rs12828717	0	109995188	C	T
12	rs67520670	0	109995763	G	A
12	rs67275386	0	109995857	C	T
12	rs7312142	0	109995976	T	C
12	rs7302373	0	109995981	C	T
12	rs7312275	0	109996074	T	C
12	rs7302591	0	109996117	C	A
12	rs2058806	0	109996343	C	A
12	rs35072126	0	109996689	G	A
12	rs2287183	0	109997134	C	T
12	rs2287182	0	109997164	C	T
12	rs72650185	0	109997222	C	T
12	rs7964021	0	109997645	G	C
12	rs11067250	0	109997829	C	T
12	rs12580090	0	109997847	C	T
12	rs11067253	0	109997978	G	A
12	rs7953014	0	109998097	A	G
12	rs61940465	0	109998125	C	T
12	rs57039720	0	109998245	T	C
12	rs61940466	0	109998284	G	A
12	rs2058805	0	109998591	T	C
12	rs68153744	0	109998594	C	T
12	rs78599682	0	109998821	T	C
12	rs11610545	0	109999005	G	A
12	rs2287181	0	109999037	G	A
12	rs12309115	0	109999048	C	T
12	rs2287180	0	109999068	G	A
12	rs7971853	0	109999523	G	T
12	rs11067271	0	109999864	T	C
12	rs12370596	0	109999991	A	G
12	rs67106492	0	110000074	C	G
12	rs7134594	0	110000193	C	T
12	rs61940468	0	110000394	C	T
12	rs12578365	0	110000748	G	A
12	rs736344	0	110001195	A	G
12	rs736343	0	110001215	G	A
12	rs61940470	0	110001387	C	T
12	rs888191	0	110001589	A	C
12	rs34899324	0	110001616	G	A
12	rs67583364	0	110001882	C	T
12	rs7970557	0	110002133	C	T
12	rs61940511	0	110002747	G	A
12	rs10850379	0	110002777	C	T
12	rs10850380	0	110002819	A	G
12	rs67342900	0	110003399	G	A
12	rs7301541	0	110003672	G	A
12	rs754179	0	110004040	C	T
12	rs754180	0	110004068	G	T
12	rs874171	0	110004804	C	T
12	rs874170	0	110004960	C	T
12	rs9919738	0	110004997	G	A
12	rs72650195	0	110005125	G	A
12	rs73198424	0	110005402	G	A
12	rs11836136	0	110006512	A	G
12	rs12830693	0	110006814	G	T
12	rs11614986	0	110007939	A	G
12	rs59227481	0	110007993	A	G
12	rs72650202	0	110008317	A	G
12	rs117833560	0	110008446	G	T
12	rs4499061	0	110009054	G	T
12	rs72651703	0	110009175	T	G
12	rs66580225	0	110009538	A	G
12	rs12322541	0	110009756	A	G
12	rs73198427	0	110009875	A	C
12	rs2111216	0	110010151	A	G
12	rs12314392	0	110010866	A	G
12	rs67900037	0	110010949	T	C
12	rs10774774	0	110011229	G	T
12	rs10774775	0	110011230	C	T
12	rs66647925	0	110011486	T	A
12	rs3759387	0	110012467	G	T
12	rs66616264	0	110012510	C	G
12	rs61940512	0	110012766	A	G
12	rs6606734	0	110013639	T	G
12	rs7957619	0	110013879	G	A
12	rs3752662	0	110014055	C	T
12	rs4766612	0	110014497	G	A
12	rs73404412	0	110014632	C	T
12	rs10850392	0	110015359	C	T
12	rs9783487	0	110015564	G	A
12	rs67381330	0	110015659	A	C
12	rs66499479	0	110015758	A	T
12	rs7954144	0	110015893	A	G
12	rs73198430	0	110015913	G	A
12	rs7300998	0	110016450	G	A
12	rs4766613	0	110016559	G	A
12	rs10774779	0	110016952	T	A
12	rs3742015	0	110017125	T	C
12	rs67886029	0	110017759	C	T
12	rs72648003	0	110018408	G	A
12	rs61940514	0	110018898	C	T
12	rs34368092	0	110019233	G	A
12	rs2287218	0	110019338	C	T
12	rs68024411	0	110019836	A	G
12	rs66730760	0	110019883	C	T
12	rs3782899	0	110020579	G	A
12	rs11067341	0	110022142	A	G
12	rs7311653	0	110023672	G	A
12	rs11615637	0	110023689	G	A
12	rs2270375	0	110024541	A	G
12	rs66783857	0	110024969	G	A
12	rs72648010	0	110024985	G	T
12	rs11067359	0	110025557	G	A
12	rs72648013	0	110025617	C	T
12	rs3782898	0	110025637	G	C
12	rs3782897	0	110025680	T	C
12	rs3782894	0	110026024	G	T
12	rs72648018	0	110026721	C	T
12	rs72648019	0	110026822	C	T
12	rs11609445	0	110027100	G	A
12	rs72648021	0	110027137	G	C
12	rs11611484	0	110027593	C	T
12	rs11067376	0	110027795	A	G
12	rs72648025	0	110027837	G	A
12	rs11067377	0	110028032	A	G
12	rs72648028	0	110028134	G	A
12	rs59573160	0	110028333	A	G
12	rs35191208	0	110029008	C	T
12	rs2270374	0	110029186	G	A
12	rs72648031	0	110029279	C	A
12	rs17183465	0	110029750	T	A
12	rs10850432	0	110031051	C	T
12	rs72648037	0	110031168	C	T
12	rs75459737	0	110031317	G	A
12	rs79985295	0	110031568	G	A
12	rs72648038	0	110031770	G	A
12	rs11067390	0	110032244	G	T
12	rs73198444	0	110032412	C	T
12	rs11067392	0	110032415	C	T
12	rs3742014	0	110033182	C	T
12	rs10850435	0	110033270	G	C
12	rs11067394	0	110033355	T	C
12	rs10850436	0	110033734	C	A
12	rs66513915	0	110035260	A	T
12	rs61940517	0	110035326	C	T
12	rs72648045	0	110035392	T	G
12	rs4766479	0	110035583	C	T
12	rs4766480	0	110035773	C	G
12	rs66497828	0	110036120	C	T
12	rs72648052	0	110036781	T	G
12	rs34866786	0	110037235	C	T
12	rs35092346	0	110037282	G	A
12	rs9888325	0	110037413	G	T
12	rs17670606	0	110037457	G	A
12	rs11612666	0	110037744	T	G
12	rs11609850	0	110038179	G	A
12	rs11609896	0	110038454	G	A
12	rs73200412	0	110038671	T	C
12	rs75715278	0	110039060	G	A
12	rs73200413	0	110039557	G	A
12	rs34046851	0	110039669	A	G
12	rs17607959	0	110039775	A	T
12	rs12830574	0	110040565	C	T
12	rs10850443	0	110040622	A	G
12	rs74728407	0	110040680	G	A
12	rs35571652	0	110040857	C	G
12	rs61940557	0	110040914	C	T
12	rs115578160	0	110041534	G	A
12	rs73200418	0	110041639	C	T
12	rs73200419	0	110042137	G	A
12	rs10161126	0	110042348	A	G
12	rs117514387	0	110042391	C	T
12	rs116884855	0	110042575	C	G
12	rs35160901	0	110042739	A	G
12	rs73200421	0	110043312	C	T
12	rs12307823	0	110043641	C	T
12	rs117249174	0	110043679	C	T
12	rs114512661	0	110043889	T	C
12	rs17608087	0	110044342	A	G
12	rs67325197	0	110044774	G	A
12	rs1541597	0	110044918	G	T
12	rs77104423	0	110045239	C	T
12	rs78524243	0	110045320	G	A
12	rs12316253	0	110046051	T	C
12	rs12579995	0	110046104	G	A
12	rs12579997	0	110046112	G	C
12	rs2160593	0	110046393	C	T
12	rs140566481	0	110046395	T	C
12	rs10850452	0	110046572	G	A
12	rs10850453	0	110046576	A	G
12	rs17608150	0	110046698	C	T
12	rs78602599	0	110047125	C	T
12	rs77440881	0	110047258	T	A
12	rs12318133	0	110047595	A	G
12	rs73200423	0	110047806	G	A
12	rs7299698	0	110048015	C	T
12	rs141122610	0	110048171	A	C
12	rs7306218	0	110048291	A	T
12	rs11067481	0	110048403	C	A
12	rs59070195	0	110048888	C	T
12	rs73200425	0	110049243	C	T
12	rs57501356	0	110049383	C	T
12	rs113006782	0	110049670	A	T
12	rs7314406	0	110050001	A	T
12	rs7314538	0	110050110	A	G
12	rs73200427	0	110050198	G	A
12	rs79997156	0	110050243	T	C
12	rs748477	0	110051125	G	A
12	rs73200429	0	110051149	G	A
12	rs12314139	0	110051237	A	G
12	rs74856247	0	110051455	C	T
12	rs11832567	0	110051486	G	A
12	rs17670859	0	110051985	T	C
12	rs4766481	0	110052245	G	A
12	rs6606736	0	110052360	C	T
12	rs11067501	0	110052492	G	A
12	rs1985825	0	110054356	T	C
12	rs56269841	0	110054362	G	T
12	rs7312605	0	110054654	A	C
12	rs7294688	0	110054765	G	C
12	rs1861679	0	110055044	C	T
12	rs56248035	0	110055403	C	T
12	rs118111163	0	110055630	A	T
12	rs150285250	0	110056169	G	A
12	rs7965152	0	110056331	G	A
12	rs10507234	0	110056482	G	C
12	rs79486107	0	110056549	C	T
12	rs1819873	0	110056708	A	C
12	rs11609480	0	110057019	T	C
12	rs79467512	0	110057189	G	T
12	rs35287743	0	110057250	G	T
12	rs74871430	0	110057783	A	G
12	rs12830053	0	110057889	T	C
12	rs10774803	0	110058220	T	C
12	rs12582466	0	110058344	G	A
12	rs144201127	0	110058540	C	T
12	rs73200433	0	110058754	G	A
12	rs11067532	0	110058997	G	A
12	rs75602438	0	110059087	G	T
12	rs147319104	0	110059293	T	C
12	rs10850481	0	110059431	A	G
12	rs7968544	0	110059499	A	G
12	rs12423266	0	110059740	C	T
12	rs78719719	0	110059898	G	A
12	rs74427575	0	110060025	A	C
12	rs118109858	0	110060030	T	C
12	rs73200435	0	110060051	G	A
12	rs4766615	0	110060130	A	G
12	rs117804594	0	110060133	G	T
12	rs117222051	0	110060137	G	T
12	rs117407936	0	110060179	C	T
12	rs76650418	0	110060733	T	A
12	rs11608727	0	110060984	T	G
12	rs11615462	0	110061219	C	T
12	rs117894566	0	110061779	C	A
12	rs4766482	0	110061993	C	T
12	rs12830679	0	110062282	C	G
12	rs11614508	0	110062412	G	A
12	rs114574296	0	110062572	A	G
12	rs73200436	0	110062693	T	A
12	rs1477136	0	110063391	G	A
12	rs150088053	0	110063432	G	A
12	rs10774808	0	110063527	A	G
12	rs61941762	0	110063890	G	A
12	rs73200439	0	110064076	C	A
12	rs2160594	0	110064225	A	C
12	rs77465649	0	110064571	C	T
12	rs10850491	0	110064664	G	A
12	rs10850492	0	110064676	G	C
12	rs11616085	0	110064890	G	A
12	rs79705165	0	110064918	C	G
12	rs73200440	0	110065488	G	A
12	rs73200441	0	110065551	C	T
12	rs76434083	0	110065631	C	T
12	rs73200442	0	110066017	G	A
12	rs10850503	0	110066067	A	G
12	rs73200443	0	110066876	C	T
12	rs117288805	0	110067020	T	C
12	rs73200444	0	110067586	G	A
12	rs118100264	0	110068098	C	A
12	rs12828104	0	110068129	G	T
12	rs117332648	0	110068436	C	T
12	rs79050315	0	110068521	C	G
12	rs73200446	0	110068642	G	T
12	rs80345566	0	110068882	G	A
12	rs74391023	0	110068986	T	C
12	rs56339499	0	110069126	G	A
12	rs752014	0	110069478	A	G
12	rs752015	0	110069601	C	G
12	rs7484578	0	110070108	C	T
12	rs117639739	0	110070199	C	G
12	rs111778652	0	110071217	C	T
12	rs113051536	0	110071229	G	T
12	rs76479862	0	110071748	C	T
12	rs74912057	0	110074180	G	A
12	rs7133948	0	110074323	A	G
12	rs73404448	0	110074616	T	C
12	rs4766616	0	110074860	C	A
12	rs79770647	0	110074922	T	G
12	rs10850520	0	110075269	C	T
12	rs58548731	0	110075278	A	G
12	rs11612468	0	110075464	C	A
12	rs77387437	0	110076073	C	T
12	rs7957525	0	110076459	C	T
12	rs7960944	0	110076938	C	T
12	rs10774814	0	110077404	G	A
12	rs75392142	0	110077954	C	T
12	rs73200449	0	110078967	C	T
12	rs2058825	0	110079240	C	T
12	rs2058824	0	110079375	T	G
12	rs11835072	0	110080534	A	G
12	rs7960971	0	110080594	A	G
12	rs11832371	0	110080630	G	A
12	rs111273776	0	110080643	T	C
12	rs7972585	0	110080717	G	A
12	rs11067653	0	110081465	C	T
12	rs1420749	0	110081884	T	C
12	rs4340109	0	110081900	C	A
12	rs1344545	0	110081960	A	G
12	rs1344544	0	110082071	A	G
12	rs1344543	0	110082115	T	C
12	rs73200455	0	110082137	T	A
12	rs1344542	0	110082154	G	A
12	rs1344541	0	110082231	G	A
12	rs11614658	0	110082320	T	C
12	rs11067658	0	110083059	A	G
12	rs11067659	0	110083078	T	C
12	rs12309873	0	110083225	G	A
12	rs11067660	0	110083389	C	T
12	rs10850533	0	110083441	G	C
12	rs12321021	0	110083578	T	A
12	rs10850534	0	110083585	C	A
12	rs11067661	0	110083690	C	A
12	rs1558825	0	110083910	A	C
12	rs66473852	0	110084049	G	C
12	rs79278812	0	110084251	C	A
12	rs11067663	0	110084813	T	C
12	rs76460124	0	110084931	G	C
12	rs1974712	0	110085259	G	A
12	rs1946157	0	110085353	C	T
12	rs1968195	0	110085570	G	T
12	rs111317171	0	110085602	A	T
12	rs1968194	0	110085624	A	G
12	rs10850542	0	110085839	T	C
12	rs10850543	0	110086325	C	T
12	rs10744859	0	110086886	G	A
12	rs35035512	0	110086928	C	A
12	rs7968576	0	110087006	G	A
12	rs10774824	0	110087016	A	G
12	rs7979874	0	110087038	C	T
12	rs12317388	0	110087055	G	A
12	rs11067675	0	110087120	A	G
12	rs10774826	0	110087452	C	A
12	rs79069137	0	110087518	G	A
12	rs1420748	0	110087527	C	G
12	rs7307440	0	110087675	G	C
12	rs7307931	0	110087995	G	A
12	rs77454033	0	110088609	G	A
12	rs10850544	0	110088837	G	A
12	rs11609266	0	110088867	C	T
12	rs10850545	0	110089099	C	T
12	rs138269187	0	110089235	C	T
12	rs112083350	0	110089322	T	G
12	rs11067691	0	110089867	G	A
12	rs11067692	0	110089891	G	T
12	rs11067694	0	110089980	G	A
12	rs11608301	0	110090027	G	A
12	rs11067695	0	110090163	G	A
12	rs149859201	0	110090322	C	T
12	rs2077289	0	110090857	A	G
12	rs11067704	0	110090995	C	T
12	rs745818	0	110091108	A	G
12	rs745817	0	110091123	T	G
12	rs745816	0	110091167	A	G
12	rs7134372	0	110091584	A	G
12	rs60398594	0	110091684	A	C
12	rs68160838	0	110091799	A	T
12	rs7302196	0	110091931	G	A
12	rs10161401	0	110092088	G	A
12	rs56401293	0	110092317	C	T
12	rs7306151	0	110092612	G	C
12	rs17671494	0	110092751	T	C
12	rs117203384	0	110092816	C	T
12	rs73202420	0	110093086	G	T
12	rs714880	0	110093847	A	G
12	rs111378133	0	110094212	G	A
12	rs112171294	0	110094213	C	T
12	rs55820876	0	110094591	A	G
12	rs145381567	0	110095141	G	A
12	rs7134597	0	110096383	G	C
12	rs73202421	0	110096546	A	G
12	rs11067734	0	110096569	T	C
12	rs10850552	0	110097132	G	A
12	rs10774830	0	110097208	G	A
12	rs10850554	0	110097417	A	G
12	rs66813087	0	110097491	A	C
12	rs11067742	0	110097761	G	T
12	rs10850557	0	110098064	T	C
12	rs10850558	0	110098133	T	C
12	rs11067750	0	110098562	C	G
12	rs73202422	0	110100378	G	A
12	rs138316218	0	110100906	C	T
12	rs11067757	0	110101630	C	G
12	rs11067758	0	110101654	A	G
12	rs150274184	0	110101655	T	C
12	rs118060014	0	110102097	C	T
12	rs10850563	0	110102770	C	G
12	rs139820700	0	110103299	C	T
12	rs117703635	0	110103814	T	A
12	rs11067769	0	110104407	G	A
12	rs10744866	0	110104688	A	T
12	rs78433687	0	110104833	A	G
12	rs61941799	0	110105297	G	A
12	rs79975154	0	110105372	C	T
12	rs75857590	0	110105401	C	G
12	rs76844262	0	110106167	A	G
12	rs190825201	0	110106429	G	A
12	rs141799222	0	110107159	C	G
12	rs140517662	0	110107339	G	A
12	rs147823790	0	110107488	G	A
12	rs1861680	0	110107768	A	C
12	rs145723008	0	110107878	T	C
12	rs10774834	0	110108063	C	T
12	rs11615362	0	110108257	T	C
12	rs12315841	0	110108479	C	T
12	rs79849884	0	110108991	G	A
12	rs113986451	0	110110542	G	A
12	rs12305576	0	110110563	G	A
12	rs75951665	0	110110909	C	T
12	rs6606737	0	110111214	T	C
12	rs75756843	0	110111274	G	A
12	rs6606738	0	110111462	T	C
12	rs73202426	0	110111567	A	G
12	rs144177694	0	110111670	C	G
12	rs112060963	0	110112932	G	A
12	rs7304855	0	110113403	A	G
12	rs73202428	0	110113805	G	T
12	rs7977614	0	110115286	A	G
12	rs6606739	0	110115614	G	C
12	rs12320570	0	110115703	C	T
12	rs12426962	0	110115704	C	T
12	rs11067821	0	110115739	G	A
12	rs117413609	0	110115800	G	A
12	rs10507235	0	110116259	G	C
12	rs1420747	0	110116510	A	C
12	rs61306166	0	110116810	T	C
12	rs11067829	0	110116872	A	G
12	rs4766617	0	110117025	T	C
12	rs11067838	0	110118541	C	G
12	rs75163430	0	110118903	G	A
12	rs4310669	0	110118995	T	C
12	rs7312572	0	110119427	G	A
12	rs11067845	0	110119521	G	T
12	rs10850582	0	110119609	C	T
12	rs11067848	0	110119694	A	C
12	rs73202432	0	110119874	A	G
12	rs11067853	0	110119889	A	G
12	rs73202433	0	110120043	G	C
12	rs77223525	0	110120118	G	C
12	rs73202435	0	110120518	G	A
12	rs4766619	0	110121111	C	A
12	rs4766620	0	110121182	G	C
12	rs67520312	0	110121483	G	T
12	rs41437847	0	110122326	A	G
12	rs1971701	0	110122460	A	G
12	rs1971700	0	110122657	C	T
12	rs33920632	0	110123731	G	A
12	rs11615541	0	110124259	G	C
12	rs140402895	0	110124468	C	T
12	rs12825261	0	110124470	G	A
12	rs76313605	0	110125483	T	G
12	rs11611573	0	110126846	A	C
12	rs4631942	0	110127414	G	A
12	rs57820447	0	110128235	A	G
12	rs7313777	0	110128952	C	T
12	rs7138324	0	110129027	T	C
12	rs10774845	0	110129084	G	A
12	rs138181113	0	110129415	C	T
12	rs4238031	0	110129697	C	T
12	rs4766621	0	110129769	A	G
12	rs11613356	0	110130375	A	G
12	rs1465351	0	110130947	T	C
12	rs73202441	0	110131792	C	T
12	rs1558827	0	110131866	G	A
12	rs1965659	0	110132304	G	T
12	rs825008	0	110132792	G	C
12	rs825007	0	110132906	A	G
12	rs9795595	0	110132927	T	A
12	rs113082829	0	110133000	G	A
12	rs71456698	0	110133048	A	G
12	rs112200151	0	110133080	G	T
12	rs79499463	0	110133666	C	A
12	rs7978131	0	110134709	G	C
12	rs78186799	0	110134817	G	A
12	rs117487368	0	110134924	T	G
12	rs9804837	0	110135289	T	G
12	rs735463	0	110136104	T	C
12	rs735464	0	110136163	G	A
12	rs735465	0	110136274	C	G
12	rs143953954	0	110136986	G	A
12	rs1833258	0	110137042	G	A
12	rs1833257	0	110137164	C	T
12	rs7304877	0	110137429	C	A
12	rs73408706	0	110137491	C	G
12	rs73408707	0	110137520	G	A
12	rs73408710	0	110137524	G	T
12	rs73408711	0	110137576	C	T
12	rs73408712	0	110137594	A	C
12	rs61941835	0	110137645	G	T
12	rs16940483	0	110137728	C	T
12	rs73416967	0	110137751	C	G
12	rs61065186	0	110138190	C	T
12	rs11067910	0	110138362	A	C
12	rs11067911	0	110138529	C	T
12	rs11067912	0	110138570	G	C
12	rs11067913	0	110138654	C	T
12	rs11067915	0	110138729	C	A
12	rs11067916	0	110138768	T	C
12	rs11067917	0	110138834	A	G
12	rs61941838	0	110139100	T	C
12	rs61941839	0	110139108	G	A
12	rs61941840	0	110139249	G	A
12	rs117978449	0	110139273	C	A
12	rs16940491	0	110139453	A	G
12	rs825005	0	110139500	T	G
12	rs59365754	0	110139506	G	A
12	rs58542201	0	110139576	G	T
12	rs12312387	0	110139688	A	G
12	rs12309924	0	110140013	C	T
12	rs12314346	0	110140100	T	G
12	rs1420980	0	110140190	G	A
12	rs1420746	0	110140389	T	C
12	rs60806541	0	110140427	C	T
12	rs1420745	0	110140676	T	C
12	rs35748644	0	110140772	A	C
12	rs10744868	0	110140790	T	C
12	rs12306017	0	110140895	T	C
12	rs4766623	0	110140983	C	T
12	rs12296540	0	110141026	G	T
12	rs60545421	0	110141425	C	T
12	rs16940498	0	110141513	C	T
12	rs4766624	0	110141643	G	C
12	rs7967737	0	110141715	C	T
12	rs28431113	0	110142130	G	A
12	rs61941844	0	110143004	A	C
12	rs74336482	0	110143937	G	A
12	rs11067936	0	110144932	C	T
12	rs11067941	0	110145817	C	G
12	rs57653496	0	110145842	G	A
12	rs146613038	0	110146873	G	A
12	rs825002	0	110147526	C	G
12	rs4766625	0	110147813	G	C
12	rs7964341	0	110148418	C	A
12	rs74421372	0	110149210	A	T
12	rs4766483	0	110149710	C	A
12	rs7959737	0	110150552	A	G
12	rs825001	0	110151644	G	C
12	rs7958870	0	110152160	C	T
12	rs825000	0	110152216	C	T
12	rs1861815	0	110152484	C	T
12	rs824999	0	110152606	G	C
12	rs74339963	0	110152829	C	T
12	rs824998	0	110154158	G	A
12	rs148858040	0	110154435	C	A
12	rs61941859	0	110155464	C	G
12	rs824997	0	110155571	T	C
12	rs73407735	0	110155600	C	T
12	rs111938934	0	110155971	C	T
12	rs59825063	0	110157036	C	T
12	rs58244045	0	110157233	T	A
12	rs60508757	0	110157251	A	G
12	rs56848810	0	110157492	A	G
12	rs7138802	0	110157679	A	G
12	rs73407745	0	110158316	C	T
12	rs10850607	0	110158581	T	C
12	rs11831476	0	110158621	T	C
12	rs73407749	0	110159120	T	A
12	rs78482353	0	110159486	C	T
12	rs145450758	0	110159919	C	T
12	rs73407751	0	110160374	C	A
12	rs116881805	0	110160621	G	A
12	rs1344540	0	110161209	G	A
12	rs1990768	0	110162748	G	C
12	rs113636226	0	110162779	G	A
12	rs35664579	0	110163540	A	G
12	rs4766626	0	110164232	A	T
12	rs7310085	0	110164377	G	A
12	rs79945126	0	110164455	C	G
12	rs12812033	0	110165806	G	C
12	rs11829380	0	110165957	G	C
12	rs73202446	0	110166224	C	T
12	rs16940512	0	110166225	G	A
12	rs116860804	0	110167447	G	A
12	rs78451466	0	110167546	C	T
12	rs73407758	0	110167590	C	T
12	rs140889757	0	110168978	C	G
12	rs114851441	0	110169050	G	T
12	rs73202447	0	110169112	G	A
12	rs11068025	0	110169146	T	C
12	rs2241249	0	110169723	T	C
12	rs113625856	0	110169757	G	A
12	rs10850634	0	110170028	G	A
12	rs79545836	0	110170188	G	T
12	rs11612440	0	110170300	C	T
12	rs16940521	0	110170728	G	A
12	rs73407761	0	110171036	C	T
12	rs144121260	0	110171612	G	A
12	rs4766484	0	110172133	C	T
12	rs4766485	0	110172221	G	A
12	rs61742606	0	110172299	A	G
12	rs11609432	0	110172622	G	A
12	rs7307171	0	110172974	C	T
12	rs78458681	0	110173035	G	T
12	rs2338383	0	110173286	C	T
12	rs10850645	0	110173564	T	C
12	rs7298883	0	110173679	G	A
12	rs118005252	0	110173887	G	C
12	rs2111541	0	110174564	C	T
12	rs7972233	0	110175537	G	A
12	rs11068047	0	110175711	C	T
12	rs11068049	0	110175823	A	G
12	rs11068050	0	110175930	C	T
12	rs7973101	0	110176261	G	A
12	rs7973227	0	110176358	G	T
12	rs7968176	0	110176568	T	C
12	rs118041280	0	110177198	G	A
12	rs117843794	0	110177476	A	G
12	rs7952780	0	110178261	G	A
12	rs1861814	0	110178410	G	C
12	rs1861813	0	110178497	T	C
12	rs4766627	0	110180151	A	G
12	rs17616406	0	110180219	G	A
12	rs10735093	0	110181011	T	C
12	rs10774873	0	110181131	C	T
12	rs11613412	0	110181145	A	G
12	rs148656054	0	110181180	C	T
12	rs10850666	0	110182948	G	A
12	rs76932829	0	110183583	T	A
12	rs4766629	0	110183785	C	T
12	rs10850674	0	110184211	T	C
12	rs10850675	0	110184273	A	G
12	rs7955930	0	110184438	G	A
12	rs117485714	0	110184619	A	G
12	rs11068095	0	110185114	G	A
12	rs4766630	0	110185125	C	T
12	rs78515609	0	110185637	C	T
12	rs11068098	0	110185760	C	T
12	rs11068103	0	110186553	T	C
12	rs7967364	0	110187055	G	A
12	rs16940532	0	110187280	T	C
12	rs11068110	0	110187992	C	A
12	rs7971523	0	110188155	G	C
12	rs10459145	0	110188378	A	G
12	rs7967072	0	110188813	T	G
12	rs7962480	0	110190207	C	T
12	rs7314956	0	110191212	A	G
12	rs7962570	0	110191375	G	A
12	rs12315948	0	110191505	G	C
12	rs12315952	0	110191521	G	A
12	rs7958396	0	110192167	T	C
12	rs148542510	0	110194318	G	A
12	rs7310071	0	110194423	G	T
12	rs10774883	0	110195100	G	A
12	rs79490506	0	110195913	C	T
12	rs10850705	0	110196599	C	T
12	rs112276518	0	110196747	G	A
12	rs1344552	0	110196993	C	A
12	rs1344551	0	110197085	T	C
12	rs734152	0	110197776	G	C
12	rs1861817	0	110197960	A	G
12	rs1077741	0	110197961	T	C
12	rs1861816	0	110198273	G	A
12	rs749284	0	110198530	A	T
12	rs749283	0	110198565	G	A
12	rs718838	0	110199086	C	T
12	rs2193537	0	110199401	G	A
12	rs16940546	0	110199649	T	C
12	rs12309837	0	110200068	C	T
12	rs9645836	0	110200646	C	T
12	rs10850708	0	110201605	T	C
12	rs11068173	0	110202450	G	A
12	rs749790	0	110203136	T	A
12	rs1344550	0	110203175	G	C
12	rs149695374	0	110203813	A	T
12	rs59734900	0	110205259	C	G
12	rs116005734	0	110205775	A	C
12	rs61748987	0	110206778	G	C
12	rs144369209	0	110207341	C	T
12	rs115059906	0	110207532	C	T
12	rs74708894	0	110207828	A	G
12	rs139587794	0	110208055	C	T
12	rs140661421	0	110208864	G	A
12	rs117562020	0	110208946	G	A
12	rs145676474	0	110209023	C	G
12	rs11615724	0	110209101	T	C
12	rs73202456	0	110209345	C	T
12	rs140623261	0	110209615	A	G
12	rs76282770	0	110210075	G	A
12	rs150612431	0	110210501	C	T
12	rs116291220	0	110210937	T	C
12	rs147153399	0	110211813	A	G
12	rs75630185	0	110211895	C	T
12	rs118147840	0	110212392	C	A
12	rs76917364	0	110212709	A	G
12	rs117028417	0	110213242	G	A
12	rs144135035	0	110213285	G	A
12	rs80178900	0	110213795	T	C
12	rs140965719	0	110213909	C	T
12	rs145696737	0	110213913	G	A
12	rs148291435	0	110213978	T	G
12	rs77319726	0	110214170	G	A
12	rs138476027	0	110214825	G	C
12	rs17616911	0	110214847	T	A
12	rs2193536	0	110215171	C	T
12	rs116055601	0	110215955	G	T
12	rs79557426	0	110216621	C	T
12	rs78653824	0	110216794	A	G
12	rs115605523	0	110216884	T	C
12	rs144455104	0	110217182	G	A
12	rs16940553	0	110217216	T	C
12	rs144154962	0	110217460	C	T
12	rs114680377	0	110217508	A	G
12	rs115124802	0	110217539	A	G
12	rs117438059	0	110217588	C	T
12	rs76021476	0	110217602	C	T
12	rs139971166	0	110217913	G	T
12	rs145712812	0	110218598	T	A
12	rs138589661	0	110219579	C	T
12	rs115025256	0	110219696	C	A
12	rs10850732	0	110219998	C	T
12	rs148344347	0	110220011	A	G
12	rs11068248	0	110220090	G	T
12	rs7979405	0	110220109	G	A
12	rs4766631	0	110220464	G	A
12	rs7978544	0	110220752	A	G
12	rs115373018	0	110221592	A	C
12	rs10774894	0	110221631	G	C
12	rs56097017	0	110221635	G	A
12	rs115336097	0	110222535	G	A
12	rs191500524	0	110222581	A	G
12	rs10850735	0	110222625	G	A
12	rs139794830	0	110223371	A	G
12	rs34786626	0	110223733	G	A
12	rs114828827	0	110224136	T	C
12	rs11068274	0	110224174	A	G
12	rs115577426	0	110224274	C	T
12	rs60258652	0	110224916	C	T
12	rs1861810	0	110224922	A	C
12	rs185387948	0	110225016	A	G
12	rs1861811	0	110225267	G	A
12	rs7299388	0	110225923	C	G
12	rs3742037	0	110226379	G	A
12	rs117793063	0	110226672	C	T
12	rs10774897	0	110226796	A	G
12	rs10735104	0	110227965	C	T
12	rs11068290	0	110228055	C	T
12	rs117237086	0	110228513	C	T
12	rs1861812	0	110228683	G	A
12	rs78253082	0	110228894	C	T
12	rs114787720	0	110229258	A	G
12	rs117145318	0	110229434	C	A
12	rs184100673	0	110229796	G	A
12	rs113186359	0	110229843	A	C
12	rs56177950	0	110230597	C	T
12	rs56186049	0	110230712	G	A
12	rs10850750	0	110231717	C	G
12	rs372093661	0	110231882	C	T
12	rs59870578	0	110232032	G	A
12	rs59940634	0	110232034	G	T
12	rs73409804	0	110232644	G	A
12	rs11068311	0	110232684	G	A
12	rs11068312	0	110232723	T	G
12	rs12578919	0	110233291	T	G
12	rs12578401	0	110233500	C	T
12	rs10774900	0	110233526	A	G
12	rs12579162	0	110233540	T	C
12	rs12578908	0	110233861	A	G
12	rs3742035	0	110234658	T	C
12	rs3825396	0	110234698	C	T
12	rs192060971	0	110234707	T	C
12	rs56365155	0	110234942	C	T
12	rs138832175	0	110235170	G	T
12	rs12579859	0	110235510	T	A
12	rs12579553	0	110235632	A	G
12	rs12301787	0	110236119	C	T
12	rs59596837	0	110237771	A	G
12	rs4766486	0	110238077	G	T
12	rs16940583	0	110238265	A	G
12	rs3825395	0	110238302	A	G
12	rs1344554	0	110238481	G	A
12	rs3742034	0	110238487	A	G
12	rs12302358	0	110239437	G	A
12	rs73409817	0	110240127	G	A
12	rs12425671	0	110240326	T	G
12	rs3825394	0	110240838	T	G
12	rs61943774	0	110241445	G	A
12	rs11068375	0	110241683	G	A
12	rs11068376	0	110241818	T	G
12	rs61243153	0	110241825	G	A
12	rs10850781	0	110242377	G	A
12	rs56314945	0	110242581	A	G
12	rs12309043	0	110242602	T	C
12	rs10850783	0	110242933	A	C
12	rs75955159	0	110243025	G	A
12	rs1558882	0	110243080	C	G
12	rs73409821	0	110243558	C	A
12	rs74530083	0	110243692	A	G
12	rs73409822	0	110243764	G	A
12	rs145804500	0	110243929	G	C
12	rs73409825	0	110243950	T	A
12	rs12311330	0	110244283	T	C
12	rs12307018	0	110244295	C	T
12	rs12301730	0	110244300	G	A
12	rs142257763	0	110244942	G	A
12	rs144816007	0	110245013	G	A
12	rs60879438	0	110245396	G	A
12	rs1861809	0	110245588	A	G
12	rs3742032	0	110246369	A	G
12	rs3742031	0	110246383	T	C
12	rs11068414	0	110247424	G	A
12	rs10850800	0	110248089	A	G
12	rs11068420	0	110248849	T	G
12	rs10850801	0	110248945	A	G
12	rs74985541	0	110249076	C	T
12	rs16939725	0	110250587	A	G
12	rs149635002	0	110251079	G	T
12	rs3742030	0	110252547	G	A
12	rs56092423	0	110252569	C	A
12	rs61943778	0	110253046	C	T
12	rs74707165	0	110253771	C	G
12	rs76633053	0	110253781	G	A
12	rs1974725	0	110254457	A	C
12	rs146771300	0	110254946	T	C
12	rs11068434	0	110254970	T	G
12	rs76067239	0	110255127	C	G
12	rs76962249	0	110256102	G	A
12	rs79762876	0	110256325	G	T
12	rs10744892	0	110257504	T	C
12	rs10744893	0	110257529	A	G
12	rs28619554	0	110258109	G	A
12	rs140980450	0	110258429	G	A
12	rs10850813	0	110259420	C	T
12	rs58118359	0	110259851	G	A
12	rs7971845	0	110260702	C	G
12	rs12370663	0	110261375	G	A
12	rs117187014	0	110261767	C	T
12	rs148749555	0	110261849	C	A
12	rs144685716	0	110262021	C	A
12	rs61940870	0	110262154	T	A
12	rs113241211	0	110262304	T	C
12	rs10774911	0	110262660	G	C
12	rs10774912	0	110262808	T	C
12	rs2338568	0	110264165	C	G
12	rs4565962	0	110264903	G	A
12	rs80083029	0	110265455	G	A
12	rs4766632	0	110265703	G	A
12	rs4766633	0	110266275	G	A
12	rs73202462	0	110266430	G	A
12	rs11068480	0	110267855	G	A
12	rs77877120	0	110269516	C	A
12	rs76088085	0	110270449	C	A
12	rs537018372	0	110270665	G	A
12	rs4635144	0	110270953	A	G
12	rs7303725	0	110271351	A	G
12	rs78776966	0	110271384	C	T
12	rs10850830	0	110271899	C	T
12	rs73417506	0	110272047	G	A
12	rs4357754	0	110272122	C	A
12	rs76219614	0	110272635	G	T
12	rs77392583	0	110273040	C	G
12	rs73202463	0	110273063	T	C
12	rs80005999	0	110273475	G	C
12	rs12814815	0	110273916	T	C
12	rs141431850	0	110274145	G	A
12	rs4766634	0	110274374	G	T
12	rs6606741	0	110274445	G	T
12	rs75286072	0	110274516	T	C
12	rs78045296	0	110275168	C	T
12	rs56183580	0	110275231	A	C
12	rs59845002	0	110275302	C	T
12	rs76456236	0	110275433	T	C
12	rs117487866	0	110275944	A	C
12	rs11068517	0	110276052	A	C
12	rs7139451	0	110276079	A	T
12	rs10850834	0	110276477	A	G
12	rs7963600	0	110276689	A	C
12	rs12425368	0	110276712	C	A
12	rs4766635	0	110276914	C	T
12	rs10850835	0	110277300	T	A
12	rs10850836	0	110277387	C	T
12	rs146167088	0	110277997	C	T
12	rs6606742	0	110278696	G	A
12	rs10850838	0	110278812	C	T
12	rs6606743	0	110279179	G	A
12	rs147564905	0	110279658	C	T
12	rs10774932	0	110279866	A	G
12	rs112866013	0	110281053	C	A
12	rs12316750	0	110283382	A	G
12	rs188481646	0	110283557	G	T
12	rs192132943	0	110283558	G	T
12	rs4766636	0	110284149	G	T
12	rs7310287	0	110284465	T	C
12	rs4525299	0	110285646	A	G
12	rs7308238	0	110285775	C	A
12	rs7304559	0	110289501	T	G
12	rs1055794	0	110290073	G	A
12	rs12313721	0	110291052	G	A
12	rs9645837	0	110291561	T	A
12	rs9645838	0	110291572	A	G
12	rs148941856	0	110291839	C	T
12	rs4766637	0	110292155	A	C
12	rs10850883	0	110292513	G	A
12	rs11838280	0	110292849	C	T
12	rs3782893	0	110293678	G	C
12	rs12423752	0	110294902	T	C
12	rs321725	0	110295769	G	A
12	rs73202468	0	110295897	A	C
12	rs4766488	0	110296095	G	C
12	rs2193534	0	110297222	G	A
12	rs2193535	0	110297302	A	C
12	rs11068643	0	110297869	C	T
12	rs191261589	0	110297909	G	A
12	rs11068651	0	110298498	C	T
12	rs73202469	0	110298852	T	C
12	rs4766638	0	110298858	T	C
12	rs4766639	0	110298925	A	G
12	rs10850891	0	110299223	G	A
12	rs11068660	0	110299232	A	G
12	rs73417544	0	110299815	G	A
12	rs4766640	0	110300147	A	G
12	rs77388709	0	110300351	C	G
12	rs7304168	0	110300462	G	A
12	rs113837569	0	110300644	G	C
12	rs4766641	0	110301492	T	A
12	rs7955379	0	110301945	G	T
12	rs117522771	0	110301989	G	C
12	rs7966820	0	110302270	C	T
12	rs11832113	0	110303124	C	A
12	rs56124803	0	110303203	G	A
12	rs11068677	0	110304018	T	A
12	rs7135254	0	110305230	A	G
12	rs4766489	0	110306345	G	A
12	rs12306974	0	110306740	G	A
12	rs12823540	0	110308549	T	C
12	rs75445258	0	110309240	A	C
12	rs12230032	0	110310138	G	A
12	rs11068696	0	110310586	C	T
12	rs7397059	0	110310916	C	T
12	rs11068698	0	110310994	A	T
12	rs76500252	0	110311680	C	T
12	rs75319860	0	110312229	T	C
12	rs10850913	0	110312232	A	G
12	rs10850914	0	110312651	G	A
12	rs4766490	0	110313722	A	T
12	rs4766642	0	110313754	T	C
12	rs4766643	0	110314312	G	A
12	rs143831378	0	110314393	G	C
12	rs60274872	0	110315237	T	G
12	rs9888429	0	110315717	C	T
12	rs76700197	0	110316453	C	A
12	rs76313061	0	110316685	T	C
12	rs7957938	0	110316963	T	C
12	rs12578326	0	110317083	A	G
12	rs73417569	0	110317586	T	C
12	rs78846389	0	110317762	A	G
12	rs116375696	0	110318495	G	A
12	rs57802374	0	110322025	A	G
12	rs73417577	0	110322187	A	G
12	rs150136788	0	110323492	T	C
12	rs138234811	0	110323551	A	G
12	rs73417580	0	110323622	A	G
12	rs10128780	0	110323951	C	T
12	rs7961535	0	110324244	A	G
12	rs74544871	0	110324444	C	T
12	rs142937116	0	110324670	C	T
12	rs118043179	0	110325994	G	A
12	rs2111540	0	110326453	G	A
12	rs57464815	0	110327147	G	A
12	rs73417586	0	110328063	G	A
12	rs139543021	0	110329273	A	G
12	rs4586234	0	110329431	T	C
12	rs139634510	0	110329704	G	A
12	rs76337025	0	110330104	G	A
12	rs75056482	0	110330767	G	A
12	rs11068789	0	110331040	T	C
12	rs77905351	0	110331630	G	T
12	rs35299657	0	110331671	A	G
12	rs150283183	0	110332508	T	C
12	rs11068806	0	110333684	C	T
12	rs11068808	0	110333897	A	G
12	rs11068810	0	110333996	T	C
12	rs11608661	0	110334208	C	T
12	rs149682893	0	110334489	G	A
12	rs146475862	0	110334643	C	T
12	rs11068817	0	110334750	T	G
12	rs58003798	0	110335455	A	T
12	rs11068821	0	110335885	A	G
12	rs11068824	0	110336245	C	T
12	rs113454690	0	110336258	G	A
12	rs116940627	0	110336546	C	T
12	rs7955408	0	110336875	G	C
12	rs11068833	0	110337874	C	T
12	rs61247504	0	110338526	G	C
12	rs61142691	0	110338889	A	T
12	rs10850965	0	110339412	G	T
12	rs79231736	0	110339417	C	T
12	rs7978458	0	110339699	C	G
12	rs7956131	0	110340053	A	G
12	rs11068848	0	110340469	A	G
12	rs73205034	0	110340620	T	G
12	rs11539159	0	110340852	G	A
12	rs11068851	0	110341317	C	T
12	rs10774978	0	110341933	A	G
12	rs112510387	0	110342016	A	C
12	rs11068852	0	110342421	T	G
12	rs57860034	0	110342627	T	C
12	rs16940657	0	110342685	C	T
12	rs113163457	0	110342728	C	T
12	rs2280037	0	110342802	C	T
12	rs76917776	0	110343030	G	C
12	rs11068857	0	110343042	T	C
12	rs11068858	0	110343100	G	C
12	rs7961976	0	110343660	G	A
12	rs11068861	0	110343878	G	C
12	rs79920220	0	110343974	G	A
12	rs2271320	0	110344240	C	T
12	rs2271319	0	110344287	C	A
12	rs2271318	0	110344339	T	C
12	rs57957298	0	110344552	G	A
12	rs11068866	0	110345073	A	G
12	rs2271317	0	110345232	A	T
12	rs117235137	0	110345947	A	G
12	rs3742011	0	110346278	T	C
12	rs1567471	0	110346787	T	A
12	rs12581544	0	110347072	A	G
12	rs1124396	0	110347138	G	A
12	rs78658063	0	110348512	C	T
12	rs61940899	0	110350059	C	T
12	rs117058945	0	110350241	G	A
12	rs7294929	0	110350565	T	G
12	rs871789	0	110351227	G	A
12	rs16940680	0	110352361	G	A
12	rs7312132	0	110352509	G	C
12	rs12049979	0	110352987	A	C
12	rs12049951	0	110352988	G	A
12	rs3809300	0	110353172	T	C
12	rs16940683	0	110353820	G	T
12	rs79886630	0	110354523	C	G
12	rs17680262	0	110354536	C	T
12	rs1045802	0	110354636	C	A
12	rs117176903	0	110355431	C	T
12	rs76133847	0	110355704	T	G
12	rs11068903	0	110356566	A	G
12	rs113835189	0	110357108	G	A
12	rs16939764	0	110358336	G	A
12	rs78282653	0	110358383	G	A
12	rs182625296	0	110358752	G	A
12	rs117549881	0	110358809	C	T
12	rs73419527	0	110362886	T	C
12	rs75319020	0	110363067	C	T
12	rs78079587	0	110363164	G	A
12	rs117236308	0	110363578	C	T
12	rs73419529	0	110364111	C	T
12	rs34287717	0	110366466	C	T
12	rs79356209	0	110366472	C	T
12	rs79633940	0	110366703	T	C
12	rs138225159	0	110366748	T	C
12	rs61940901	0	110367425	A	C
12	rs2292354	0	110368201	G	A
12	rs77766064	0	110368804	C	A
12	rs3742010	0	110369872	G	A
12	rs7314498	0	110370141	C	T
12	rs12230085	0	110370298	T	C
12	rs16940703	0	110371897	G	C
12	rs16939769	0	110372210	G	A
12	rs7968830	0	110372546	C	T
12	rs59278403	0	110372649	A	G
12	rs9888359	0	110373229	C	T
12	rs12299347	0	110373479	G	A
12	rs138026740	0	110373493	G	A
12	rs11068958	0	110373660	C	T
12	rs78965750	0	110373916	C	T
12	rs9888377	0	110373938	A	G
12	rs16940705	0	110374339	G	A
12	rs11068968	0	110375574	C	G
12	rs145991533	0	110375592	C	T
12	rs56089557	0	110378517	G	T
12	rs36005925	0	110378539	G	C
12	rs77273363	0	110378764	T	C
12	rs11068984	0	110379213	T	C
12	rs7310190	0	110379483	T	C
12	rs34278224	0	110380113	T	C
12	rs7314356	0	110380346	T	C
12	rs12229815	0	110380524	A	G
12	rs144959289	0	110381518	G	A
12	rs11068996	0	110382361	C	A
12	rs2292355	0	110382770	C	G
12	rs11068997	0	110383141	G	A
12	rs115868070	0	110383660	G	T
12	rs12424824	0	110383664	G	T
12	rs59463468	0	110384127	C	T
12	rs61373969	0	110384546	G	A
12	rs2063388	0	110385079	G	T
12	rs74578156	0	110386611	G	A
12	rs74792875	0	110388150	T	C
12	rs11069018	0	110389404	T	C
12	rs111835427	0	110389465	T	C
12	rs77056716	0	110391462	G	C
12	rs144834655	0	110391865	G	A
12	rs7978421	0	110392657	C	T
12	rs56183846	0	110393105	A	T
12	rs11069043	0	110394087	T	C
12	rs11069045	0	110394136	T	G
12	rs79623188	0	110394362	T	C
12	rs147646038	0	110395556	C	A
12	rs188605153	0	110396058	T	C
12	rs4766645	0	110396344	A	G
12	rs11069060	0	110397119	T	C
12	rs16940719	0	110397855	C	T
12	rs4766646	0	110398145	T	A
12	rs11069066	0	110399856	A	T
12	rs12303221	0	110399892	G	A
12	rs61391330	0	110400961	C	T
12	rs117009945	0	110401620	G	C
12	rs71458314	0	110401858	C	T
12	rs7133072	0	110401922	G	A
12	rs11069070	0	110402364	C	G
12	rs3922879	0	110402892	T	G
12	rs10851035	0	110403264	C	G
12	rs77909433	0	110403713	T	C
12	rs138178074	0	110403769	C	T
12	rs7133426	0	110404275	T	C
12	rs76103803	0	110404464	A	C
12	rs112724392	0	110406290	G	A
12	rs9634314	0	110406386	G	A
12	rs9634316	0	110406655	T	G
12	rs9634317	0	110406660	A	G
12	rs73419581	0	110407996	T	C
12	rs6606744	0	110408009	A	C
12	rs7961458	0	110408343	C	T
12	rs11536075	0	110409191	A	G
12	rs142707636	0	110409724	G	A
12	rs112275949	0	110410706	T	C
12	rs111862438	0	110411242	G	T
12	rs140057900	0	110412081	C	G
12	rs11069139	0	110413252	G	C
12	rs74993352	0	110414033	A	G
12	rs111233513	0	110414576	T	C
12	rs139962389	0	110415970	C	T
12	rs11069163	0	110417165	C	G
12	rs142373787	0	110417274	T	C
12	rs12320990	0	110417374	C	T
12	rs76005971	0	110417848	C	A
12	rs11069168	0	110417900	G	T
12	rs117050719	0	110418161	G	A
12	rs7960775	0	110418635	A	G
12	rs80000006	0	110418724	G	C
12	rs56017297	0	110418891	A	C
12	rs78613700	0	110418922	G	A
12	rs34543296	0	110419652	A	G
12	rs2338753	0	110420515	G	A
12	rs75239670	0	110421528	C	T
12	rs12314720	0	110421634	G	A
12	rs12322770	0	110421683	A	G
12	rs115431458	0	110422279	G	A
12	rs11069204	0	110422741	A	G
12	rs76418740	0	110423208	T	G
12	rs6606745	0	110423227	G	C
12	rs148525281	0	110423421	G	A
12	rs11069214	0	110424595	C	A
12	rs11069215	0	110424632	C	T
12	rs117267511	0	110425398	G	A
12	rs56786970	0	110425463	G	A
12	rs11069222	0	110426106	T	C
12	rs2271321	0	110427301	G	A
12	rs77865044	0	110428784	A	G
12	rs73205042	0	110429138	G	A
12	rs16940760	0	110429632	G	A
12	rs10083041	0	110430570	G	C
12	rs1027949	0	110430968	A	G
12	rs146601375	0	110431512	C	T
12	rs76808783	0	110431646	A	C
12	rs80209299	0	110433723	C	G
12	rs78855067	0	110433741	G	T
12	rs7314485	0	110434141	G	A
12	rs61038964	0	110434657	A	C
12	rs188036646	0	110434886	G	A
12	rs78161819	0	110435593	G	A
12	rs1510605	0	110435909	G	A
12	rs3759386	0	110436151	G	A
12	rs10849627	0	110438238	G	T
12	rs11064671	0	110438519	C	T
12	rs61113301	0	110438910	G	C
12	rs1912516	0	110439442	T	C
12	rs74725620	0	110439635	T	G
12	rs7299156	0	110440159	T	C
12	rs11064687	0	110441730	A	G
12	rs11064688	0	110441841	T	C
12	rs2136797	0	110441868	T	C
12	rs73205044	0	110442120	A	G
12	rs7299483	0	110442806	G	C
12	rs76358958	0	110443113	A	C
12	rs56960173	0	110443459	G	A
12	rs150544403	0	110444550	C	T
12	rs117478690	0	110444675	A	G
12	rs73205045	0	110444700	C	T
12	rs117478133	0	110444770	C	T
12	rs149672222	0	110445342	C	T
12	rs11064702	0	110445497	A	G
12	rs58064813	0	110446301	G	C
12	rs7977696	0	110446426	G	A
12	rs147635905	0	110446588	G	A
12	rs142204358	0	110446665	G	T
12	rs12302340	0	110446678	A	G
12	rs7306815	0	110447255	T	C
12	rs113236084	0	110447513	A	G
12	rs73205046	0	110448078	C	T
12	rs6606679	0	110448183	T	C
12	rs11064715	0	110448202	G	T
12	rs6606680	0	110448256	A	G
12	rs12312565	0	110449173	G	A
12	rs7976412	0	110450687	C	G
12	rs12300179	0	110451125	A	T
12	rs182419982	0	110451596	T	C
12	rs6606681	0	110451605	T	C
12	rs117626110	0	110451890	T	A
12	rs7295290	0	110454390	C	T
12	rs143440630	0	110454724	C	T
12	rs2302689	0	110456175	A	G
12	rs2287173	0	110456704	G	A
12	rs77567091	0	110458017	T	C
12	rs7976663	0	110458101	C	T
12	rs7300927	0	110458532	A	G
12	rs138415560	0	110459304	C	T
12	rs7310558	0	110462875	C	T
12	rs188326865	0	110464126	C	G
12	rs140105280	0	110464617	G	T
12	rs4766427	0	110466612	G	A
12	rs12425599	0	110466938	C	G
12	rs61940911	0	110467144	C	T
12	rs147740459	0	110468732	T	C
12	rs118048073	0	110469294	T	C
12	rs143449160	0	110469386	C	T
12	rs11064797	0	110469613	G	A
12	rs75251086	0	110470166	G	A
12	rs78549167	0	110470426	T	G
12	rs78739280	0	110470695	T	C
12	rs147330673	0	110472708	C	T
12	rs74654926	0	110472709	C	T
12	rs2287174	0	110474070	T	C
12	rs56972807	0	110474345	A	G
12	rs71458317	0	110474449	C	T
12	rs35367681	0	110474860	C	T
12	rs59547241	0	110474983	T	G
12	rs2287175	0	110475537	C	T
12	rs3428	0	110476546	T	C
12	rs1044994	0	110476595	T	A
12	rs11608607	0	110477626	C	T
12	rs12579584	0	110477983	A	G
12	rs77697923	0	110478477	A	G
12	rs11064829	0	110481056	A	G
12	rs146677941	0	110481455	G	A
12	rs1974706	0	110481546	A	G
12	rs11064833	0	110481882	C	A
12	rs56029956	0	110483175	A	C
12	rs116894976	0	110483350	C	T
12	rs60968289	0	110484037	C	T
12	rs12309446	0	110485864	A	G
12	rs7137233	0	110486272	T	C
12	rs10849677	0	110486920	G	A
12	rs10849678	0	110487073	C	G
12	rs10849681	0	110488021	C	G
12	rs117982869	0	110488753	G	A
12	rs77981767	0	110489134	C	A
12	rs11064860	0	110489208	C	T
12	rs146606446	0	110489329	T	A
12	rs9739637	0	110489913	T	G
12	rs10849686	0	110490102	C	T
12	rs150891727	0	110490739	G	A
12	rs113354294	0	110490818	C	T
12	rs7136207	0	110491487	T	C
12	rs2338754	0	110491733	A	T
12	rs11064872	0	110492659	G	A
12	rs10849689	0	110493222	A	G
12	rs41436646	0	110495171	C	G
12	rs79078371	0	110495260	A	G
12	rs10774513	0	110495648	A	C
12	rs7486176	0	110497378	C	T
12	rs9706258	0	110497518	C	A
12	rs74880204	0	110497822	T	G
12	rs77598642	0	110498019	G	A
12	rs11064885	0	110498432	C	A
12	rs7963707	0	110499531	T	C
12	rs115199894	0	110501577	T	A
12	rs12581188	0	110501728	C	T
12	rs11064896	0	110502887	C	T
12	rs141051598	0	110503023	T	A
12	rs11829777	0	110503770	T	C
12	rs12426216	0	110504090	C	T
12	rs149453822	0	110504091	G	T
12	rs73404675	0	110504102	G	A
12	rs12316974	0	110504424	C	T
12	rs12318462	0	110504717	C	A
12	rs10849698	0	110504798	C	G
12	rs73205054	0	110504994	A	C
12	rs146325808	0	110505201	C	T
12	rs11837455	0	110505621	C	A
12	rs11064912	0	110505699	A	T
12	rs149666077	0	110505933	C	T
12	rs7298716	0	110506181	A	T
12	rs7302198	0	110506280	T	C
12	rs7302441	0	110506468	T	C
12	rs142541823	0	110507872	G	A
12	rs151015152	0	110507917	G	A
12	rs148526428	0	110507991	C	T
12	rs142799014	0	110507992	A	G
12	rs117546059	0	110508632	T	C
12	rs116846110	0	110508876	G	A
12	rs117237760	0	110509141	C	T
12	rs13313219	0	110509461	G	A
12	rs13313211	0	110509616	A	T
12	rs118013692	0	110509762	G	A
12	rs73205059	0	110509947	G	A
12	rs11833313	0	110510470	A	G
12	rs151156312	0	110510543	C	T
12	rs143369959	0	110510685	G	A
12	rs149599123	0	110511090	C	T
12	rs73205062	0	110511136	G	C
12	rs12302069	0	110512359	A	G
12	rs12322130	0	110512408	C	T
12	rs73205064	0	110512546	A	G
12	rs142136118	0	110513214	C	T
12	rs77045906	0	110513295	C	G
12	rs78781559	0	110513316	G	A
12	rs61940917	0	110513682	T	C
12	rs150749252	0	110515144	G	A
12	rs10082809	0	110515411	C	T
12	rs12311147	0	110516593	A	G
12	rs11064956	0	110516632	G	A
12	rs190188504	0	110516922	A	G
12	rs35769760	0	110517930	A	C
12	rs11064963	0	110519281	A	T
12	rs2041911	0	110519660	G	C
12	rs117019685	0	110519760	C	T
12	rs117333943	0	110519785	C	T
12	rs145963064	0	110521241	C	T
12	rs12829374	0	110521368	G	T
12	rs12303612	0	110521603	C	T
12	rs768923	0	110522399	A	G
12	rs140914127	0	110525175	A	G
12	rs12427218	0	110527002	T	A
12	rs12425593	0	110527003	C	T
12	rs16934006	0	110527907	T	A
12	rs35468552	0	110527964	C	T
12	rs79937524	0	110528161	C	G
12	rs77876487	0	110528425	G	A
12	rs7960516	0	110529238	T	A
12	rs56271771	0	110530032	C	G
12	rs7309729	0	110530323	G	T
12	rs7310752	0	110530443	C	G
12	rs12425220	0	110531655	T	A
12	rs11065008	0	110532258	G	C
12	rs78910086	0	110532334	T	G
12	rs11065009	0	110532412	C	T
12	rs7308194	0	110532614	G	T
12	rs149620160	0	110533025	C	A
12	rs12372131	0	110533545	G	A
12	rs144734380	0	110534545	G	T
12	rs7315680	0	110537343	T	C
12	rs11065030	0	110539163	A	C
12	rs11065031	0	110539239	C	T
12	rs148997211	0	110539626	G	T
12	rs142971791	0	110539843	G	A
12	rs61940943	0	110540572	C	T
12	rs77821148	0	110541425	C	T
12	rs12300769	0	110543466	G	A
12	rs141271100	0	110544512	C	T
12	rs143496491	0	110544612	T	C
12	rs117864751	0	110546072	C	T
12	rs77344521	0	110546208	C	T
12	rs118112502	0	110546279	C	T
12	rs67828368	0	110546298	C	T
12	rs1547975	0	110547162	A	C
12	rs74959273	0	110547943	G	C
12	rs118034859	0	110547996	C	T
12	rs11832936	0	110549533	A	C
12	rs12300631	0	110549784	C	T
12	rs79557476	0	110550131	G	T
12	rs73205069	0	110550885	G	T
12	rs57033697	0	110550992	G	A
12	rs58792942	0	110551145	C	T
12	rs149933638	0	110551482	A	C
12	rs1426374	0	110552773	G	A
12	rs140526537	0	110553366	C	T
12	rs67917264	0	110554818	A	G
12	rs139073702	0	110555089	G	A
12	rs148770281	0	110556215	T	C
12	rs7306072	0	110556712	C	T
12	rs12311063	0	110557312	A	G
12	rs76686967	0	110557548	G	A
12	rs146579491	0	110557855	G	A
12	rs76836569	0	110558077	T	C
12	rs7314248	0	110559173	G	A
12	rs138630970	0	110559655	C	T
12	rs147421205	0	110559658	A	G
12	rs141733635	0	110559662	C	T
12	rs77100509	0	110560318	C	T
12	rs28362526	0	110561779	C	A
12	rs186782015	0	110562209	C	T
12	rs7308785	0	110562497	C	T
12	rs139761366	0	110562519	G	A
12	rs67715513	0	110562910	G	A
12	rs191236505	0	110563325	A	G
12	rs12306972	0	110563610	C	T
12	rs7312939	0	110564108	G	A
12	rs10774545	0	110564659	A	C
12	rs34684319	0	110566907	A	G
12	rs56691704	0	110568623	A	G
12	rs12316812	0	110569096	C	A
12	rs140480133	0	110569372	C	T
12	rs140949871	0	110570060	G	C
12	rs73205074	0	110570678	A	C
12	rs7955717	0	110570925	G	A
12	rs11065127	0	110570985	C	T
12	rs11065129	0	110571845	A	G
12	rs17789061	0	110572140	C	T
12	rs113712751	0	110572537	A	C
12	rs56076213	0	110572913	G	A
12	rs12300649	0	110573340	G	T
12	rs117677576	0	110573356	T	C
12	rs117040491	0	110573793	A	C
12	rs7972256	0	110575444	G	A
12	rs60013768	0	110576095	A	G
12	rs146951092	0	110576286	G	A
12	rs55723202	0	110577008	G	T
12	rs61217249	0	110577044	A	C
12	rs184537214	0	110577469	C	T
12	rs56084592	0	110577910	T	A
12	rs12297035	0	110578192	C	T
12	rs7300001	0	110581731	A	G
12	rs12309409	0	110583113	G	T
12	rs61940947	0	110586172	T	G
12	rs12315174	0	110586278	G	A
12	rs7309141	0	110587637	G	A
12	rs117220631	0	110587792	G	A
12	rs79392171	0	110590642	C	T
12	rs193085014	0	110593124	G	T
12	rs183852785	0	110593305	C	T
12	rs11065209	0	110594270	T	G
12	rs60594510	0	110594503	C	T
12	rs11065216	0	110595636	T	C
12	rs61940948	0	110595983	C	T
12	rs55887805	0	110597246	T	C
12	rs12313068	0	110597304	C	T
12	rs57530940	0	110597842	C	T
12	rs61227741	0	110598319	G	T
12	rs73205079	0	110599953	C	T
12	rs11065239	0	110600245	G	A
12	rs77307905	0	110601857	G	A
12	rs10492229	0	110602173	C	T
12	rs7975364	0	110602275	A	T
12	rs3932915	0	110602811	G	A
12	rs2339403	0	110604894	G	A
12	rs12422857	0	110604984	T	C
12	rs73205080	0	110605388	A	T
12	rs7311376	0	110605559	C	T
12	rs11065273	0	110606959	C	G
12	rs116910363	0	110607701	C	G
12	rs117193566	0	110609471	T	C
12	rs11065287	0	110609714	C	T
12	rs148680397	0	110615143	A	C
12	rs61940949	0	110615249	A	G
12	rs77398033	0	110615495	G	A
12	rs79367365	0	110616000	C	T
12	rs151266864	0	110616122	G	A
12	rs117769729	0	110616992	A	G
12	rs16940805	0	110618235	A	G
12	rs7299230	0	110618512	A	T
12	rs7314552	0	110618890	C	T
12	rs11065340	0	110619349	G	C
12	rs68087637	0	110619797	T	C
12	rs7300045	0	110620661	C	T
12	rs113002107	0	110622124	C	T
12	rs7959516	0	110622224	T	G
12	rs55929416	0	110622543	C	T
12	rs143069967	0	110623185	C	T
12	rs142680607	0	110623247	G	A
12	rs933851	0	110624668	G	A
12	rs7952823	0	110625149	G	A
12	rs139539599	0	110625863	C	T
12	rs146675733	0	110625875	C	T
12	rs117955319	0	110627087	A	G
12	rs73205085	0	110627912	C	G
12	rs12296821	0	110629266	A	G
12	rs1609904	0	110629424	G	A
12	rs7296679	0	110629492	T	C
12	rs73205088	0	110630007	C	G
12	rs61940951	0	110630220	C	T
12	rs4766491	0	110631942	C	T
12	rs12230591	0	110634881	A	G
12	rs147066960	0	110636014	T	C
12	rs141060153	0	110639325	T	G
12	rs56341753	0	110640258	C	T
12	rs117646453	0	110640799	G	A
12	rs12318836	0	110642190	A	C
12	rs7966591	0	110644045	G	A
12	rs139052516	0	110644353	G	A
12	rs17619763	0	110645829	G	A
12	rs186074870	0	110649787	A	C
12	rs11065505	0	110650498	C	T
12	rs117527228	0	110651538	C	A
12	rs77637411	0	110651971	A	G
12	rs12814584	0	110653329	T	G
12	rs56017468	0	110653857	T	C
12	rs117122590	0	110657241	A	T
12	rs2339404	0	110659314	G	A
12	rs73206845	0	110660556	T	C
12	rs71442737	0	110660970	A	G
12	rs111989101	0	110661421	C	T
12	rs149014112	0	110661547	C	T
12	rs7304243	0	110662327	C	T
12	rs146456612	0	110663996	G	A
12	rs151256800	0	110665833	C	G
12	rs56838584	0	110666136	A	G
12	rs118073722	0	110667701	G	A
12	rs148858023	0	110667874	C	A
12	rs78304912	0	110668284	A	G
12	rs113255605	0	110671316	G	C
12	rs142052325	0	110672016	C	T
12	rs73206847	0	110672353	G	A
12	rs7980838	0	110672978	T	A
12	rs117756843	0	110674200	T	C
12	rs113295553	0	110675565	G	A
12	rs117794619	0	110679508	G	A
12	rs141391620	0	110681099	G	A
12	rs933852	0	110686133	G	A
12	rs3026424	0	110687971	C	T
12	rs3026425	0	110688168	A	G
12	rs11616012	0	110690355	G	A
12	rs78432222	0	110690544	C	T
12	rs3026427	0	110690569	T	A
12	rs77964048	0	110691916	A	G
12	rs560818824	0	110692391	G	A
12	rs73206852	0	110693202	T	C
12	rs145950689	0	110694247	C	T
12	rs139462120	0	110695391	C	T
12	rs142206459	0	110696091	G	T
12	rs1265775	0	110696757	A	T
12	rs112417603	0	110697109	C	T
12	rs10774599	0	110697448	T	G
12	rs12300276	0	110697965	G	A
12	rs59107571	0	110701835	G	C
12	rs60971459	0	110702051	G	A
12	rs118152719	0	110704135	G	C
12	rs11065611	0	110704487	C	T
12	rs1986123	0	110705800	A	G
12	rs61940957	0	110706778	A	G
12	rs77759104	0	110707761	T	C
12	rs76959914	0	110707987	T	C
12	rs140638363	0	110708025	C	T
12	rs11065612	0	110708533	G	T
12	rs73206853	0	110708746	A	C
12	rs6606683	0	110712212	T	G
12	rs7302576	0	110712308	T	A
12	rs56306150	0	110716775	A	T
12	rs3847950	0	110716802	A	G
12	rs112732599	0	110716986	G	A
12	rs148774375	0	110720195	A	C
12	rs3026444	0	110722632	A	G
12	rs3026445	0	110723203	T	C
12	rs4766428	0	110723245	C	T
12	rs3026446	0	110723570	C	T
12	rs12820398	0	110723798	G	A
12	rs3026447	0	110724272	C	T
12	rs2098140	0	110726081	T	A
12	rs3887669	0	110726302	C	T
12	rs3026452	0	110727849	A	G
12	rs75013764	0	110728001	C	G
12	rs150891384	0	110728976	G	T
12	rs113745636	0	110729009	G	A
12	rs116911740	0	110729133	C	T
12	rs35235621	0	110729807	G	A
12	rs117253246	0	110730709	A	G
12	rs75415123	0	110730851	G	A
12	rs73206854	0	110731375	C	T
12	rs190682439	0	110731631	A	G
12	rs141317973	0	110731745	G	A
12	rs140879759	0	110732468	C	T
12	rs12228378	0	110732781	C	T
12	rs76858926	0	110734218	C	T
12	rs117422279	0	110736619	G	C
12	rs61942560	0	110737836	C	T
12	rs112303164	0	110739719	A	T
12	rs117391689	0	110740470	T	G
12	rs10774600	0	110741356	T	C
12	rs141147622	0	110741510	C	T
12	rs12320025	0	110742991	A	G
12	rs7965279	0	110743984	G	C
12	rs55727991	0	110744044	C	T
12	rs78178630	0	110744872	T	C
12	rs148668919	0	110745138	T	C
12	rs4630352	0	110747419	G	A
12	rs141242745	0	110747443	C	T
12	rs3026456	0	110748735	G	C
12	rs183118030	0	110749356	G	A
12	rs7960988	0	110749918	G	A
12	rs117293389	0	110750094	T	A
12	rs142826405	0	110750303	T	G
12	rs181355123	0	110751932	G	A
12	rs78925260	0	110752215	G	A
12	rs141715902	0	110752966	C	T
12	rs3026457	0	110753198	T	C
12	rs3026459	0	110754097	A	G
12	rs149279614	0	110755484	G	C
12	rs7967246	0	110756569	G	A
12	rs3026465	0	110757585	A	G
12	rs3026468	0	110758081	T	A
12	rs3026469	0	110758351	G	A
12	rs79685248	0	110758652	A	C
12	rs139435961	0	110758950	T	C
12	rs60219027	0	110759843	T	G
12	rs118088931	0	110761075	C	T
12	rs75730213	0	110761843	A	G
12	rs185320379	0	110762232	T	A
12	rs12310834	0	110762756	A	G
12	rs11065627	0	110763354	G	C
12	rs117656211	0	110763925	C	G
12	rs11065628	0	110766166	C	A
12	rs17187412	0	110766767	A	G
12	rs73206857	0	110767721	T	A
12	rs112414115	0	110769301	C	T
12	rs117734975	0	110771429	T	A
12	rs56128816	0	110775609	T	C
12	rs55859138	0	110775610	G	A
12	rs35685291	0	110775774	A	C
12	rs11065630	0	110775989	A	G
12	rs11065631	0	110778383	A	G
12	rs3026479	0	110779034	A	G
12	rs56243033	0	110780107	G	A
12	rs3026482	0	110780540	A	T
12	rs7971568	0	110780612	G	A
12	rs3026483	0	110780905	A	G
12	rs3026484	0	110781360	A	G
12	rs55823622	0	110781628	G	A
12	rs3026486	0	110782532	C	T
12	rs1860561	0	110783241	G	A
12	rs117090219	0	110783604	A	G
12	rs3026489	0	110784578	T	C
12	rs139155700	0	110786054	C	T
12	rs117740426	0	110787877	C	T
12	rs9540	0	110788855	C	T
12	rs117609955	0	110789332	G	C
12	rs2339511	0	110789372	G	A
12	rs1814251	0	110789703	G	A
12	rs11612572	0	110792131	T	C
12	rs116906071	0	110792357	T	G
12	rs78430096	0	110792479	G	A
12	rs76598575	0	110792946	T	C
12	rs148495672	0	110793075	C	T
12	rs141929180	0	110794453	A	C
12	rs113095227	0	110794806	G	T
12	rs73206859	0	110795208	A	T
12	rs12313391	0	110797730	C	T
12	rs7297096	0	110798322	G	C
12	rs192578293	0	110798561	A	T
12	rs73206861	0	110798562	A	T
12	rs12811603	0	110799944	A	G
12	rs6606684	0	110800166	T	C
12	rs55951950	0	110800254	A	T
12	rs138371095	0	110800789	C	T
12	rs112404249	0	110801413	T	G
12	rs140441196	0	110802707	G	A
12	rs61942582	0	110803794	G	A
12	rs28675894	0	110804178	C	T
12	rs145798258	0	110805082	G	C
12	rs147300876	0	110806289	C	T
12	rs56116206	0	110806871	C	G
12	rs143868643	0	110807122	A	G
12	rs58610388	0	110808094	T	G
12	rs73206863	0	110808631	G	A
12	rs118028525	0	110809435	G	A
12	rs28665218	0	110809859	C	A
12	rs117586468	0	110811197	G	A
12	rs4131851	0	110812345	T	C
12	rs4131850	0	110812553	G	A
12	rs4131852	0	110812657	C	G
12	rs117338451	0	110812923	G	A
12	rs57154770	0	110814415	T	C
12	rs118018382	0	110815093	C	T
12	rs28609096	0	110815922	A	G
12	rs28397252	0	110815950	A	C
12	rs56122570	0	110816291	G	A
12	rs73206866	0	110816505	A	G
12	rs55913108	0	110816507	T	C
12	rs73206868	0	110816835	G	T
12	rs56184938	0	110817193	T	C
12	rs150013087	0	110818214	T	C
12	rs147873940	0	110818749	A	C
12	rs28637922	0	110819139	G	T
12	rs151094104	0	110819182	G	A
12	rs138556976	0	110819513	C	G
12	rs61942585	0	110819760	A	G
12	rs73206870	0	110819953	T	C
12	rs28592908	0	110821009	C	T
12	rs28816104	0	110821939	G	A
12	rs117814277	0	110822018	A	G
12	rs73206871	0	110823331	T	G
12	rs137890406	0	110823398	G	A
12	rs28482181	0	110823724	T	C
12	rs56130410	0	110824112	C	T
12	rs60339427	0	110824471	G	A
12	rs142843654	0	110825910	C	G
12	rs28505800	0	110825979	C	A
12	rs28569834	0	110826208	T	G
12	rs28580853	0	110826209	C	G
12	rs79239201	0	110826267	C	T
12	rs28670753	0	110826463	C	T
12	rs140644527	0	110826718	T	G
12	rs34681975	0	110827136	T	C
12	rs59022837	0	110827509	G	A
12	rs28695619	0	110827516	T	C
12	rs78843188	0	110827923	G	C
12	rs149509859	0	110828170	T	A
12	rs28555214	0	110829036	A	C
12	rs57821814	0	110829254	A	C
12	rs112552996	0	110829536	G	A
12	rs34840178	0	110832027	A	G
12	rs35026231	0	110832125	A	G
12	rs147921327	0	110832681	T	G
12	rs117462029	0	110833260	G	A
12	rs138788614	0	110833534	G	A
12	rs149357519	0	110833536	C	G
12	rs56127909	0	110833763	G	A
12	rs56251637	0	110833869	T	G
12	rs28653722	0	110834606	C	G
12	rs28480627	0	110834659	T	C
12	rs145518850	0	110834923	G	A
12	rs73206878	0	110835015	A	C
12	rs28554115	0	110835991	G	C
12	rs79447402	0	110836321	T	C
12	rs117278527	0	110836696	G	T
12	rs140605189	0	110837297	T	C
12	rs138172421	0	110837715	A	G
12	rs56264688	0	110839594	T	A
12	rs73206882	0	110840515	G	A
12	rs148387490	0	110841186	C	G
12	rs148822220	0	110841207	A	G
12	rs141147170	0	110841437	C	T
12	rs56209636	0	110841998	T	C
12	rs111298771	0	110843413	C	T
12	rs28813775	0	110843461	A	G
12	rs57726737	0	110843701	A	G
12	rs28764794	0	110843797	T	G
12	rs149013204	0	110843972	C	A
12	rs28811332	0	110844189	C	T
12	rs28840785	0	110844920	C	G
12	rs28772589	0	110845040	C	T
12	rs145669855	0	110845626	G	A
12	rs28771124	0	110845764	A	T
12	rs58417334	0	110847507	G	A
12	rs73206883	0	110849549	A	G
12	rs28447445	0	110849891	T	A
12	rs28413501	0	110850015	T	C
12	rs138764788	0	110850112	G	A
12	rs28404862	0	110850241	C	G
12	rs73206886	0	110851190	T	G
12	rs116919748	0	110851422	C	T
12	rs146284145	0	110853675	C	T
12	rs73206888	0	110855753	G	C
12	rs151077602	0	110856124	C	T
12	rs140042790	0	110857221	C	T
12	rs138107887	0	110857324	C	T
12	rs7976889	0	110857694	A	G
12	rs7977149	0	110857966	G	A
12	rs116275536	0	110859697	C	A
12	rs7976753	0	110861330	A	G
12	rs146759103	0	110863233	C	T
12	rs185139515	0	110863487	G	A
12	rs139151983	0	110863841	C	T
12	rs11829321	0	110864593	C	G
12	rs140181222	0	110865979	T	G
12	rs17792048	0	110866543	C	A
12	rs61117387	0	110867725	C	A
12	rs55754138	0	110869335	G	T
12	rs150543240	0	110871949	G	A
12	rs139514090	0	110871953	G	A
12	rs188861387	0	110872227	C	T
12	rs55833146	0	110872335	A	G
12	rs148123683	0	110873251	T	C
12	rs73206893	0	110874583	T	C
12	rs61106808	0	110876009	C	G
12	rs28726282	0	110876156	A	G
12	rs73206894	0	110876328	C	T
12	rs142099211	0	110876386	G	C
12	rs34903295	0	110876458	T	A
12	rs35163997	0	110876585	A	G
12	rs55885183	0	110877682	A	G
12	rs60016215	0	110879113	T	C
12	rs12822385	0	110879226	A	G
12	rs61942595	0	110879652	A	G
12	rs73206895	0	110879968	A	G
12	rs12227893	0	110880135	G	A
12	rs55741511	0	110880613	G	T
12	rs11614598	0	110881155	C	T
12	rs191514641	0	110881221	G	A
12	rs11609364	0	110881935	C	T
12	rs118080572	0	110881944	G	C
12	rs6606685	0	110881986	C	G
12	rs117949116	0	110882793	C	T
12	rs10744765	0	110883796	C	A
12	rs12311902	0	110883799	T	C
12	rs73417389	0	110883813	C	T
12	rs76142162	0	110884307	C	G
12	rs7294342	0	110884380	A	G
12	rs117870920	0	110885246	G	A
12	rs73206896	0	110885336	T	C
12	rs78341143	0	110887369	A	G
12	rs3759384	0	110888857	C	T
12	rs7312469	0	110889072	A	G
12	rs3759382	0	110889483	G	A
12	rs149405863	0	110890249	C	T
12	rs73191804	0	110892144	T	C
12	rs7306167	0	110892449	A	G
12	rs147741938	0	110892784	C	G
12	rs11065647	0	110894557	G	A
12	rs10849896	0	110897202	T	C
12	rs11541440	0	110897558	G	A
12	rs117173376	0	110898913	C	T
12	rs79666908	0	110899587	C	T
12	rs116937377	0	110899822	T	C
12	rs73191806	0	110899913	A	G
12	rs143560732	0	110900773	A	G
12	rs9737712	0	110901326	A	G
12	rs76044375	0	110901339	C	T
12	rs78446569	0	110901472	C	T
12	rs117863408	0	110901549	C	T
12	rs56273026	0	110901691	A	C
12	rs12297709	0	110901758	A	G
12	rs56408169	0	110901953	G	C
12	rs12579800	0	110902563	G	A
12	rs6606686	0	110903380	G	C
12	rs10160981	0	110904075	A	G
12	rs73191808	0	110904685	T	C
12	rs7958683	0	110905869	G	A
12	rs7963504	0	110906880	C	A
12	rs1968048	0	110907573	C	G
12	rs73191809	0	110907639	T	A
12	rs12369492	0	110908254	A	C
12	rs9652060	0	110908817	G	A
12	rs60439011	0	110909179	T	C
12	rs117733689	0	110909763	G	A
12	rs148167533	0	110909778	T	C
12	rs73191812	0	110910279	G	A
12	rs56119242	0	110911239	G	A
12	rs73191814	0	110914373	C	T
12	rs145903726	0	110914627	C	T
12	rs73191815	0	110914698	G	A
12	rs10735076	0	110915231	T	C
12	rs181843235	0	110915650	C	G
12	rs142189652	0	110916850	C	T
12	rs11065651	0	110917372	A	G
12	rs150513834	0	110917692	A	G
12	rs55772285	0	110918229	C	T
12	rs73191816	0	110918564	G	A
12	rs73191817	0	110918673	G	A
12	rs73191818	0	110918721	T	G
12	rs117942379	0	110918858	A	T
12	rs117558782	0	110919455	C	T
12	rs73191819	0	110920182	C	T
12	rs34734286	0	110922742	T	C
12	rs7956133	0	110922929	G	T
12	rs7139314	0	110923871	G	A
12	rs16940878	0	110924001	C	T
12	rs147431355	0	110926259	T	A
12	rs756822	0	110926519	T	C
12	rs61942599	0	110927733	C	G
12	rs17851852	0	110927882	A	G
12	rs61942600	0	110928448	A	G
12	rs117047645	0	110928668	T	C
12	rs77038962	0	110928771	T	C
12	rs4766492	0	110929261	C	T
12	rs75152921	0	110929456	G	A
12	rs141732041	0	110930685	G	T
12	rs146963972	0	110930686	A	T
12	rs56017652	0	110931054	C	T
12	rs56298262	0	110932310	C	T
12	rs118053970	0	110932820	C	G
12	rs184629901	0	110935268	T	C
12	rs73191824	0	110936564	T	C
12	rs16940881	0	110937818	G	C
12	rs61942601	0	110938643	G	T
12	rs6606687	0	110939421	T	C
12	rs57216167	0	110940748	C	T
12	rs141349325	0	110941725	A	T
12	rs73191825	0	110942205	T	C
12	rs73191826	0	110943001	G	T
12	rs73191827	0	110943084	T	C
12	rs77994744	0	110943289	T	C
12	rs61942603	0	110944299	G	C
12	rs142402461	0	110945566	C	T
12	rs140267291	0	110945617	G	A
12	rs73191828	0	110946121	G	A
12	rs56887341	0	110947185	T	C
12	rs7956963	0	110947783	G	A
12	rs73191829	0	110948906	A	G
12	rs4766497	0	110950376	T	C
12	rs11065656	0	110952383	A	G
12	rs148377820	0	110953220	T	C
12	rs57299791	0	110954021	G	A
12	rs61942604	0	110954206	G	T
12	rs6606688	0	110955884	A	T
12	rs12226942	0	110955902	A	G
12	rs56379265	0	110956370	G	A
12	rs145919991	0	110956371	T	C
12	rs56245768	0	110956874	A	C
12	rs55929252	0	110957160	C	T
12	rs79482134	0	110959292	A	G
12	rs34513555	0	110960196	G	A
12	rs143092426	0	110961031	C	T
12	rs57837519	0	110961082	C	T
12	rs57726856	0	110961123	T	C
12	rs74836173	0	110961261	G	T
12	rs117396119	0	110962069	G	T
12	rs55991901	0	110962702	C	A
12	rs7964931	0	110962939	T	C
12	rs56188306	0	110963097	G	A
12	rs34887431	0	110963596	A	G
12	rs145764900	0	110963608	A	G
12	rs12826975	0	110963796	C	T
12	rs73191834	0	110963841	T	G
12	rs73191836	0	110966177	G	T
12	rs142616776	0	110966730	A	T
12	rs150554824	0	110967091	G	A
12	rs73191837	0	110967408	G	C
12	rs73191838	0	110967544	A	G
12	rs73191839	0	110967652	G	T
12	rs61582364	0	110967847	T	G
12	rs59527539	0	110968119	A	G
12	rs117554792	0	110968146	G	A
12	rs73191840	0	110970457	A	G
12	rs16940885	0	110971666	C	T
12	rs3825391	0	110973846	A	C
12	rs73191841	0	110974744	G	C
12	rs10849900	0	110974890	T	C
12	rs11065661	0	110975119	C	G
12	rs138754266	0	110975429	G	C
12	rs6606689	0	110975675	T	C
12	rs3825390	0	110976409	A	C
12	rs12311093	0	110978032	C	T
12	rs140542521	0	110978682	G	A
12	rs2028004	0	110979539	C	T
12	rs138761562	0	110979819	C	T
12	rs117370607	0	110980389	T	C
12	rs144828139	0	110982366	C	T
12	rs7312139	0	110985442	C	A
12	rs117607554	0	110986233	C	T
12	rs73191842	0	110986507	T	G
12	rs139389803	0	110986511	T	G
12	rs77177215	0	110987868	G	A
12	rs11065663	0	110988886	C	A
12	rs146655558	0	110989379	C	T
12	rs73191843	0	110991101	C	T
12	rs139146974	0	110991512	T	C
12	rs11065664	0	110991932	A	G
12	rs55972509	0	110992755	T	C
12	rs4766500	0	110993791	G	A
12	rs56159960	0	110994068	T	C
12	rs73191844	0	110996263	T	G
12	rs139715908	0	110996485	C	T
12	rs73191845	0	110997493	T	C
12	rs140959207	0	110997851	C	T
12	rs56123836	0	110999032	G	A
12	rs11065667	0	111000057	A	T
12	rs7957299	0	111002311	A	G
12	rs150761989	0	111002610	G	A
12	rs11065668	0	111002958	C	A
12	rs58535454	0	111003457	C	T
12	rs148234162	0	111005286	A	G
12	rs34191496	0	111005611	C	A
12	rs4766430	0	111007279	G	A
12	rs186099186	0	111009318	A	T
12	rs142564954	0	111010042	A	G
12	rs191158192	0	111010624	G	A
12	rs61942622	0	111010642	T	G
12	rs61942623	0	111013790	C	G
12	rs1265742	0	111015121	A	G
12	rs56065235	0	111016287	C	T
12	rs16940902	0	111016630	T	G
12	rs112488935	0	111016698	C	T
12	rs11065670	0	111017091	C	T
12	rs73191849	0	111017205	C	T
12	rs111612251	0	111017607	T	C
12	rs148331092	0	111018167	G	A
12	rs74728497	0	111020179	T	C
12	rs12231707	0	111022160	G	A
12	rs188180608	0	111023446	C	T
12	rs80233367	0	111023751	A	C
12	rs117097734	0	111024362	G	A
12	rs117507000	0	111025180	G	A
12	rs148399389	0	111025605	G	A
12	rs12813324	0	111026620	C	T
12	rs1265744	0	111026784	C	T
12	rs142394783	0	111027098	G	A
12	rs56205958	0	111027361	G	C
12	rs149349595	0	111027770	C	T
12	rs1265746	0	111030490	C	A
12	rs9737665	0	111031847	A	C
12	rs73191851	0	111032305	G	A
12	rs145155026	0	111034730	C	T
12	rs11065675	0	111037344	G	A
12	rs117895932	0	111038579	G	A
12	rs146921795	0	111044793	G	A
12	rs4259883	0	111045382	A	G
12	rs7966169	0	111045898	T	C
12	rs111562279	0	111046196	G	T
12	rs145405908	0	111046745	G	A
12	rs61942626	0	111048047	C	T
12	rs117571303	0	111049012	G	A
12	rs2078390	0	111049693	G	A
12	rs684596	0	111052465	T	A
12	rs111310140	0	111053316	C	T
12	rs59698293	0	111054455	C	G
12	rs16940909	0	111054591	G	C
12	rs61663407	0	111055128	A	G
12	rs61942627	0	111057896	C	T
12	rs16940912	0	111059199	T	C
12	rs35530276	0	111060864	G	T
12	rs7971825	0	111061652	A	G
12	rs11065682	0	111062540	G	A
12	rs1502337	0	111062852	C	T
12	rs535796315	0	111064454	G	A
12	rs61942628	0	111064605	C	T
12	rs73419332	0	111065169	C	T
12	rs117372652	0	111065358	G	A
12	rs9783428	0	111068096	C	T
12	rs970228	0	111070169	G	C
12	rs11065683	0	111070549	C	T
12	rs117885918	0	111071126	T	A
12	rs117252984	0	111071548	C	T
12	rs7131996	0	111073276	C	A
12	rs148472073	0	111073525	A	G
12	rs1106724	0	111074703	A	C
12	rs11065687	0	111075823	C	T
12	rs7953794	0	111081197	A	G
12	rs75118465	0	111081549	G	A
12	rs7961345	0	111081598	C	T
12	rs11065688	0	111082142	C	T
12	rs118096349	0	111082836	G	T
12	rs3864937	0	111083084	G	T
12	rs574803272	0	111083413	C	T
12	rs3893403	0	111083980	G	A
12	rs7960705	0	111084540	G	A
12	rs80062825	0	111085368	C	T
12	rs2055466	0	111085880	A	G
12	rs117069837	0	111085924	C	T
12	rs12313203	0	111085985	A	G
12	rs56324794	0	111086449	T	A
12	rs35050631	0	111091810	G	A
12	rs140090110	0	111092532	G	A
12	rs79439779	0	111093995	G	A
12	rs17682012	0	111094454	C	T
12	rs150031259	0	111096388	T	G
12	rs55882241	0	111096762	A	G
12	rs147728349	0	111097512	C	T
12	rs187660330	0	111097568	A	G
12	rs148826387	0	111097980	A	G
12	rs12818974	0	111098036	C	T
12	rs73191857	0	111099721	C	T
12	rs144780826	0	111100482	C	G
12	rs73194012	0	111100627	T	C
12	rs73194013	0	111100677	T	C
12	rs112840554	0	111101217	C	T
12	rs79682148	0	111101718	A	G
12	rs77914508	0	111102242	T	C
12	rs16940933	0	111102574	C	A
12	rs17625767	0	111102627	T	G
12	rs60027620	0	111103669	T	G
12	rs11609953	0	111103989	T	C
12	rs1814743	0	111103995	G	A
12	rs1814742	0	111104194	C	G
12	rs117650728	0	111104472	C	T
12	rs7977229	0	111106082	A	G
12	rs7955616	0	111106185	T	C
12	rs80216200	0	111106588	C	T
12	rs16940935	0	111107470	A	G
12	rs57320627	0	111108818	A	G
12	rs61942632	0	111110763	T	C
12	rs59574270	0	111112098	A	C
12	rs10849903	0	111112319	T	C
12	rs112147685	0	111113019	T	A
12	rs871922	0	111114942	T	C
12	rs871921	0	111115113	G	C
12	rs73194015	0	111116651	C	T
12	rs2339524	0	111116655	T	C
12	rs55945007	0	111117018	G	A
12	rs12831873	0	111117285	G	A
12	rs56327628	0	111117931	A	C
12	rs7974047	0	111119631	C	T
12	rs55738592	0	111120747	A	C
12	rs1018134	0	111121119	G	A
12	rs1018133	0	111121302	G	C
12	rs77634420	0	111121341	C	T
12	rs111630907	0	111121455	T	A
12	rs77048156	0	111122466	C	T
12	rs118156615	0	111124809	G	A
12	rs11065694	0	111125551	G	T
12	rs56179460	0	111125774	C	G
12	rs55752061	0	111126096	G	C
12	rs28720928	0	111126609	C	T
12	rs11829358	0	111126636	A	G
12	rs73194018	0	111127697	G	A
12	rs146312375	0	111128519	G	A
12	rs149193446	0	111129042	G	A
12	rs184063786	0	111129390	C	G
12	rs79248018	0	111129865	A	G
12	rs56166205	0	111130398	G	A
12	rs142080176	0	111131192	A	G
12	rs73194020	0	111131366	G	A
12	rs73194021	0	111131893	G	A
12	rs80044246	0	111133535	C	A
12	rs16940950	0	111136459	A	G
12	rs73194022	0	111137628	A	G
12	rs73194023	0	111137940	G	A
12	rs11065698	0	111138160	A	T
12	rs7968913	0	111138558	C	T
12	rs16940954	0	111139070	A	G
12	rs56989228	0	111139441	C	T
12	rs73194026	0	111140219	G	T
12	rs113511140	0	111140321	T	C
12	rs145480052	0	111140401	C	T
12	rs11065699	0	111141490	C	T
12	rs55948838	0	111142793	C	T
12	rs61440260	0	111142855	G	T
12	rs140163879	0	111143796	G	C
12	rs73194027	0	111144317	C	A
12	rs11065701	0	111144760	G	A
12	rs149392358	0	111146978	G	A
12	rs373097791	0	111147458	C	T
12	rs112599609	0	111147643	C	T
12	rs149924393	0	111148799	G	A
12	rs77315090	0	111149160	C	G
12	rs75615368	0	111149250	A	G
12	rs111354540	0	111150302	A	G
12	rs9669771	0	111150655	A	T
12	rs145697543	0	111152516	C	T
12	rs58814974	0	111152517	A	G
12	rs79104860	0	111154197	G	A
12	rs17682444	0	111154626	G	A
12	rs17682482	0	111154788	C	G
12	rs118122911	0	111155321	C	G
12	rs57865940	0	111155491	A	G
12	rs11065706	0	111155531	T	C
12	rs10774603	0	111155947	C	T
12	rs17682644	0	111156008	C	T
12	rs79986271	0	111156829	A	C
12	rs1050587	0	111158161	T	C
12	rs76017463	0	111158582	T	C
12	rs1973505	0	111160003	G	A
12	rs73194032	0	111162182	G	A
12	rs34378671	0	111163204	C	T
12	rs150382617	0	111163621	C	T
12	rs7136166	0	111163712	T	C
12	rs7960552	0	111164237	T	C
12	rs7960749	0	111164369	T	C
12	rs7967408	0	111164408	A	C
12	rs7960761	0	111164415	T	C
12	rs11833225	0	111164790	G	T
12	rs55845219	0	111164875	C	T
12	rs117267468	0	111164891	C	T
12	rs55661717	0	111164920	A	G
12	rs56339227	0	111164963	T	C
12	rs16940970	0	111165115	C	T
12	rs138180466	0	111165300	G	A
12	rs73194035	0	111165793	A	G
12	rs117016336	0	111165801	T	A
12	rs7132651	0	111165927	A	G
12	rs7298249	0	111166190	G	A
12	rs61942637	0	111167266	G	A
12	rs75838694	0	111168170	C	A
12	rs10774604	0	111168743	C	T
12	rs55728229	0	111169374	T	A
12	rs7301623	0	111170903	T	C
12	rs7301769	0	111171026	T	C
12	rs7967363	0	111171342	T	G
12	rs112148402	0	111171493	T	C
12	rs12305489	0	111172256	A	C
12	rs73194038	0	111172339	G	T
12	rs472007	0	111173522	A	G
12	rs605266	0	111173587	C	T
12	rs56386451	0	111174516	A	G
12	rs79397529	0	111174932	T	C
12	rs1107652	0	111176213	T	C
12	rs4073472	0	111176494	A	G
12	rs77746180	0	111176632	T	C
12	rs75786650	0	111178304	A	G
12	rs73194039	0	111179153	C	T
12	rs73194040	0	111181106	C	T
12	rs57488849	0	111181785	C	T
12	rs117787068	0	111182883	T	C
12	rs61942639	0	111184850	T	C
12	rs9706102	0	111185391	A	G
12	rs139103060	0	111185692	G	T
12	rs113045410	0	111186767	G	C
12	rs11065711	0	111188067	C	T
12	rs9795913	0	111188337	A	G
12	rs36125392	0	111188456	T	A
12	rs73194043	0	111188782	G	A
12	rs55885633	0	111189251	C	T
12	rs10161511	0	111189543	T	G
12	rs147679032	0	111189803	A	G
12	rs73194046	0	111191665	A	G
12	rs73194047	0	111191926	G	A
12	rs117544145	0	111192965	C	G
12	rs10400410	0	111193499	G	A
12	rs77338498	0	111193578	G	A
12	rs12582139	0	111193858	A	T
12	rs9706438	0	111195158	A	G
12	rs12300445	0	111195410	G	C
12	rs9300315	0	111196156	A	G
12	rs9300316	0	111196204	T	C
12	rs151242247	0	111197706	C	T
12	rs12231451	0	111198309	C	T
12	rs11830452	0	111198576	A	T
12	rs11611780	0	111199274	G	C
12	rs9669740	0	111199556	C	A
12	rs114368233	0	111199943	C	T
12	rs113618162	0	111200087	C	T
12	rs73194050	0	111200634	T	C
12	rs9668929	0	111200637	G	A
12	rs117446677	0	111200724	C	G
12	rs881961	0	111201646	C	T
12	rs74869743	0	111204031	T	C
12	rs73194051	0	111204186	T	C
12	rs141918241	0	111204765	A	T
12	rs111726825	0	111204880	T	C
12	rs78568758	0	111207287	C	T
12	rs11065716	0	111207445	G	T
12	rs16940992	0	111207515	A	G
12	rs57935351	0	111208581	G	A
12	rs11065717	0	111208823	A	C
12	rs117378614	0	111209036	T	C
12	rs112479207	0	111209799	T	G
12	rs11834696	0	111212260	G	A
12	rs183474396	0	111212337	G	T
12	rs11832640	0	111212379	A	G
12	rs111707440	0	111212581	C	T
12	rs17683336	0	111212712	C	T
12	rs11065719	0	111212762	T	A
12	rs113906026	0	111213083	C	T
12	rs112903422	0	111213252	G	A
12	rs117492826	0	111213818	G	T
12	rs17190144	0	111214767	A	G
12	rs55946973	0	111214936	C	T
12	rs112623737	0	111215172	T	C
12	rs17793540	0	111215575	C	T
12	rs73194055	0	111216292	T	C
12	rs73194056	0	111216325	A	G
12	rs73194057	0	111216913	T	C
12	rs55680931	0	111218297	A	T
12	rs850518	0	111219440	A	C
12	rs11834902	0	111219809	C	A
12	rs143491968	0	111220970	C	T
12	rs7975139	0	111221131	T	C
12	rs1123852	0	111221408	C	G
12	rs73194059	0	111221740	G	A
12	rs73194061	0	111221941	T	C
12	rs79686706	0	111222018	C	T
12	rs143708413	0	111222102	G	A
12	rs73194062	0	111223294	G	A
12	rs148615094	0	111224411	C	T
12	rs114787273	0	111225576	G	A
12	rs56259130	0	111225650	C	T
12	rs113481175	0	111226229	G	A
12	rs113517930	0	111226383	A	G
12	rs73194064	0	111226705	A	C
12	rs7959899	0	111227738	A	G
12	rs10774605	0	111228599	A	G
12	rs113511964	0	111228798	C	T
12	rs850517	0	111229645	C	T
12	rs55799214	0	111229700	G	T
12	rs60184376	0	111229975	T	C
12	rs2339634	0	111231277	C	T
12	rs850515	0	111231474	A	G
12	rs140313756	0	111231967	T	G
12	rs145301210	0	111232142	C	T
12	rs850514	0	111232562	A	T
12	rs2028006	0	111232760	G	T
12	rs149321231	0	111233661	T	C
12	rs12825235	0	111234298	G	A
12	rs141120546	0	111235057	G	A
12	rs59789826	0	111235110	T	C
12	rs2879525	0	111235721	G	A
12	rs78091364	0	111237979	C	T
12	rs7967278	0	111239011	C	T
12	rs7967386	0	111239162	G	A
12	rs2520218	0	111239356	C	T
12	rs2520217	0	111239359	A	G
12	rs850511	0	111239821	T	C
12	rs850510	0	111240545	T	G
12	rs73195822	0	111240951	G	C
12	rs34760981	0	111241321	G	A
12	rs117541020	0	111241569	C	T
12	rs850509	0	111242361	C	T
12	rs74952821	0	111242526	C	T
12	rs117727844	0	111243466	A	G
12	rs7963121	0	111243912	G	A
12	rs6489925	0	111244338	T	C
12	rs7960693	0	111245280	A	T
12	rs57302533	0	111245613	A	C
12	rs60579973	0	111245629	C	T
12	rs10083024	0	111246092	T	C
12	rs7958142	0	111246453	T	C
12	rs7974845	0	111246640	G	A
12	rs11065724	0	111248624	C	T
12	rs7966263	0	111248643	T	C
12	rs6489954	0	111248777	T	C
12	rs7136934	0	111248903	C	T
12	rs60083502	0	111250731	A	T
12	rs7963064	0	111251102	G	T
12	rs7966257	0	111251437	G	C
12	rs7308152	0	111252145	C	T
12	rs180808571	0	111252270	G	C
12	rs111963898	0	111252321	C	A
12	rs2239191	0	111252651	T	C
12	rs960669	0	111253884	A	G
12	rs2078434	0	111254419	A	G
12	rs117378411	0	111254708	T	C
12	rs7960825	0	111255027	C	T
12	rs138721329	0	111255380	G	A
12	rs34648858	0	111255676	G	A
12	rs7961774	0	111256009	G	A
12	rs61942654	0	111256932	C	T
12	rs117402400	0	111257005	A	C
12	rs2238146	0	111257563	C	T
12	rs10849907	0	111258178	A	G
12	rs117386814	0	111258880	C	A
12	rs77908768	0	111258998	C	T
12	rs4766510	0	111259412	A	T
12	rs61942655	0	111259702	G	T
12	rs1858886	0	111260556	G	A
12	rs61942656	0	111261684	G	A
12	rs10849908	0	111261871	T	C
12	rs35714777	0	111261974	T	C
12	rs61942657	0	111262024	G	C
12	rs150450062	0	111262258	A	G
12	rs59322673	0	111262367	A	G
12	rs78928799	0	111263355	A	G
12	rs113040326	0	111264360	C	T
12	rs2214043	0	111264484	G	A
12	rs10744766	0	111266677	A	C
12	rs1476470	0	111267031	C	T
12	rs144652473	0	111267837	C	T
12	rs10849909	0	111267845	G	A
12	rs10744767	0	111267930	A	G
12	rs80163177	0	111268326	T	C
12	rs4766511	0	111268844	G	A
12	rs61942658	0	111269159	G	A
12	rs117917275	0	111269276	C	T
12	rs11831718	0	111269473	C	T
12	rs143467516	0	111269724	G	C
12	rs117179805	0	111271434	C	T
12	rs7311770	0	111271991	G	A
12	rs7132904	0	111272128	C	T
12	rs2188398	0	111272487	T	A
12	rs2188399	0	111272553	A	G
12	rs146628400	0	111273197	G	A
12	rs140171250	0	111273611	C	G
12	rs34236188	0	111273950	A	T
12	rs1811173	0	111274026	A	G
12	rs71458365	0	111274102	G	A
12	rs57310633	0	111274657	C	A
12	rs34891880	0	111274672	A	C
12	rs10849910	0	111274727	T	C
12	rs6490098	0	111274756	T	C
12	rs116875273	0	111274876	A	T
12	rs189864648	0	111274969	G	C
12	rs4766431	0	111275201	A	G
12	rs12318210	0	111275385	G	A
12	rs34461307	0	111276372	C	T
12	rs28856446	0	111276470	A	G
12	rs2283347	0	111276683	C	G
12	rs2239192	0	111277232	T	A
12	rs117050838	0	111277267	C	T
12	rs11065729	0	111277488	T	C
12	rs35257993	0	111278708	G	A
12	rs876373	0	111279341	T	C
12	rs886131	0	111279463	C	T
12	rs12312891	0	111279595	C	G
12	rs12312903	0	111279635	C	T
12	rs12312907	0	111279640	C	T
12	rs74995863	0	111280262	G	T
12	rs6490126	0	111280407	C	A
12	rs78926994	0	111280408	G	T
12	rs75325138	0	111280542	G	A
12	rs2238147	0	111280604	C	G
12	rs34584785	0	111281108	G	T
12	rs148123394	0	111281463	C	T
12	rs142256000	0	111281615	G	A
12	rs11065730	0	111281621	C	T
12	rs12184466	0	111281636	C	T
12	rs7304923	0	111282220	G	T
12	rs116725779	0	111283194	C	T
12	rs73421306	0	111284273	A	C
12	rs79192723	0	111284347	T	A
12	rs55937036	0	111284360	C	T
12	rs12303008	0	111284831	C	G
12	rs2339635	0	111284872	G	C
12	rs2339636	0	111285021	G	C
12	rs2238148	0	111285298	G	A
12	rs2299666	0	111285328	T	C
12	rs74495119	0	111285357	G	C
12	rs113065478	0	111285390	A	C
12	rs61944262	0	111285655	A	T
12	rs2299667	0	111285981	G	T
12	rs7980320	0	111286094	A	G
12	rs2283348	0	111287726	T	C
12	rs61944264	0	111287914	A	G
12	rs12308836	0	111287959	C	G
12	rs2283349	0	111288122	T	C
12	rs11065732	0	111288436	T	C
12	rs7973015	0	111288470	G	A
12	rs7973272	0	111288698	G	A
12	rs12310570	0	111288738	C	T
12	rs10219717	0	111288843	T	C
12	rs116110934	0	111289192	G	A
12	rs1858887	0	111289694	G	A
12	rs16941053	0	111289927	C	T
12	rs145662970	0	111290088	C	T
12	rs61944265	0	111290122	C	T
12	rs12581453	0	111290354	C	T
12	rs7952822	0	111290599	G	A
12	rs78915675	0	111290721	A	G
12	rs886132	0	111290871	G	C
12	rs139604212	0	111291080	C	G
12	rs61944266	0	111291767	G	A
12	rs756838	0	111292585	T	A
12	rs79576587	0	111293235	A	G
12	rs11836154	0	111293326	A	G
12	rs10774606	0	111293674	C	T
12	rs79408676	0	111293851	T	G
12	rs61944267	0	111294330	G	C
12	rs11065733	0	111294520	A	G
12	rs145269364	0	111294711	G	A
12	rs61944268	0	111295322	T	C
12	rs11065734	0	111296320	A	G
12	rs4766432	0	111296332	T	C
12	rs113945414	0	111296822	G	T
12	rs2078854	0	111297080	C	A
12	rs7294551	0	111298120	G	C
12	rs7310350	0	111298204	T	C
12	rs6490252	0	111298452	G	A
12	rs147753205	0	111298498	A	G
12	rs7303049	0	111299974	G	A
12	rs11065735	0	111299995	T	C
12	rs2283351	0	111300010	G	A
12	rs61940978	0	111300093	T	C
12	rs141281927	0	111300173	G	A
12	rs35413295	0	111300662	C	A
12	rs12811498	0	111300807	A	G
12	rs7310478	0	111300998	C	T
12	rs78398471	0	111301027	G	A
12	rs139988623	0	111301032	G	A
12	rs2005675	0	111301417	T	C
12	rs2283352	0	111302072	G	A
12	rs2339637	0	111302295	C	A
12	rs35748628	0	111303033	C	G
12	rs12816507	0	111306979	A	T
12	rs11609385	0	111308007	C	T
12	rs4766513	0	111308605	T	A
12	rs4766514	0	111308628	A	G
12	rs4766437	0	111308669	C	T
12	rs73421339	0	111308745	C	T
12	rs4766515	0	111308801	T	C
12	rs145469629	0	111309335	C	T
12	rs11614320	0	111309472	G	A
12	rs11612523	0	111309665	A	G
12	rs61940982	0	111310515	G	C
12	rs61940983	0	111310563	G	A
12	rs150632975	0	111310731	C	T
12	rs80307312	0	111310738	G	A
12	rs117946466	0	111310954	C	T
12	rs61940984	0	111311035	G	T
12	rs66929071	0	111311326	T	A
12	rs2238149	0	111311929	T	C
12	rs117160667	0	111312775	C	T
12	rs7135295	0	111313245	G	A
12	rs61940985	0	111313623	C	T
12	rs61940986	0	111314170	C	T
12	rs11612727	0	111314289	T	C
12	rs57074071	0	111314727	A	G
12	rs61940987	0	111315281	C	T
12	rs35695736	0	111315362	G	A
12	rs61226717	0	111315543	G	T
12	rs35841288	0	111315664	A	C
12	rs113505886	0	111316174	A	G
12	rs61940989	0	111316243	T	C
12	rs1468131	0	111316694	C	A
12	rs35762292	0	111317904	T	C
12	rs61940991	0	111318175	G	T
12	rs67724903	0	111318334	C	T
12	rs66525670	0	111318351	G	C
12	rs75333857	0	111318766	G	C
12	rs141574969	0	111319366	A	G
12	rs10492013	0	111319724	A	T
12	rs150879361	0	111319752	C	A
12	rs12819646	0	111319847	C	T
12	rs11065743	0	111320472	C	A
12	rs185155506	0	111320982	C	T
12	rs7316287	0	111321512	T	C
12	rs7306787	0	111321640	C	T
12	rs76024719	0	111321724	G	A
12	rs12099913	0	111323395	T	G
12	rs10849913	0	111323408	C	G
12	rs11065744	0	111323418	G	A
12	rs7311323	0	111323939	G	A
12	rs371675969	0	111324199	C	A
12	rs79479633	0	111324641	C	T
12	rs7303257	0	111324923	A	T
12	rs10774609	0	111325265	T	C
12	rs10849914	0	111325437	T	A
12	rs11065747	0	111326666	G	T
12	rs76161043	0	111327701	C	T
12	rs111632051	0	111327868	G	A
12	rs146769225	0	111328361	C	T
12	rs12826148	0	111328567	T	C
12	rs139202064	0	111328680	A	G
12	rs11065749	0	111329227	G	A
12	rs12810044	0	111330534	C	T
12	rs11065750	0	111331016	G	A
12	rs11065751	0	111331156	T	A
12	rs11065752	0	111331165	G	A
12	rs11065753	0	111331685	C	T
12	rs76227633	0	111331935	T	C
12	rs142840284	0	111332845	G	C
12	rs7312231	0	111333224	C	T
12	rs10849915	0	111333622	T	C
12	rs17191922	0	111333893	A	G
12	rs139265947	0	111333983	C	T
12	rs1858881	0	111334117	T	C
12	rs6489821	0	111334318	A	G
12	rs6489822	0	111334375	C	T
12	rs35856328	0	111335360	T	C
12	rs11065755	0	111335752	G	C
12	rs146280669	0	111335756	A	G
12	rs117678558	0	111336077	A	G
12	rs61940994	0	111336499	T	C
12	rs11610779	0	111336560	A	T
12	rs113961161	0	111337176	G	T
12	rs144597752	0	111337298	A	G
12	rs7305904	0	111337891	A	G
12	rs61940345	0	111338321	A	T
12	rs11065756	0	111338794	C	T
12	rs61940346	0	111339307	C	A
12	rs118043772	0	111339477	C	T
12	rs150051619	0	111339804	T	C
12	rs76929039	0	111340201	T	A
12	rs10774610	0	111340243	T	C
12	rs11065757	0	111340788	A	G
12	rs11065758	0	111341026	A	G
12	rs116876453	0	111341702	T	G
12	rs117528052	0	111341920	G	T
12	rs78900292	0	111341921	A	T
12	rs2339598	0	111341925	T	C
12	rs2283353	0	111342017	A	G
12	rs12814173	0	111342253	C	T
12	rs34300256	0	111342558	G	T
12	rs11065762	0	111342722	T	C
12	rs11065763	0	111343000	A	T
12	rs61940347	0	111343279	C	T
12	rs11065764	0	111343443	A	C
12	rs1011300	0	111344330	A	G
12	rs73195844	0	111344572	C	T
12	rs78540170	0	111345032	C	G
12	rs116604830	0	111345219	G	T
12	rs61940348	0	111345404	C	T
12	rs67912779	0	111345411	C	T
12	rs2238150	0	111345607	C	G
12	rs35734599	0	111345662	G	A
12	rs146984899	0	111346073	G	A
12	rs3759381	0	111346399	G	T
12	rs3759380	0	111346400	C	T
12	rs61940349	0	111346613	C	T
12	rs12810957	0	111347333	T	C
12	rs12812271	0	111348550	C	G
12	rs12231049	0	111349223	A	G
12	rs11065766	0	111349849	A	G
12	rs3782891	0	111350457	G	A
12	rs3782890	0	111350531	G	A
12	rs3782889	0	111350655	A	G
12	rs3825389	0	111350771	C	T
12	rs61940351	0	111350807	G	A
12	rs2071629	0	111351186	C	T
12	rs146401175	0	111351204	T	G
12	rs11065769	0	111351439	T	G
12	rs916164	0	111351599	A	C
12	rs61940352	0	111351651	G	A
12	rs148639029	0	111351932	C	A
12	rs11065770	0	111351937	C	T
12	rs34254113	0	111352254	G	C
12	rs2078847	0	111352478	A	G
12	rs933296	0	111352848	A	C
12	rs17192160	0	111353161	A	G
12	rs2301610	0	111353556	A	G
12	rs61942999	0	111353762	C	T
12	rs149168550	0	111354000	C	G
12	rs61943000	0	111354106	T	C
12	rs61943010	0	111354623	C	T
12	rs12311834	0	111354700	C	T
12	rs117607209	0	111354703	A	T
12	rs11065773	0	111355100	A	T
12	rs10849916	0	111355206	G	T
12	rs11065774	0	111355326	G	A
12	rs3782888	0	111355606	G	A
12	rs143939817	0	111355780	C	T
12	rs61943011	0	111356134	T	C
12	rs7488411	0	111356598	A	G
12	rs10849917	0	111357074	T	A
12	rs17550549	0	111357471	C	T
12	rs2040571	0	111357727	G	A
12	rs76139625	0	111358266	C	T
12	rs117903410	0	111359001	G	A
12	rs75276787	0	111359260	A	G
12	rs12427105	0	111359541	C	T
12	rs4766517	0	111359712	G	C
12	rs61943013	0	111359927	G	A
12	rs12321621	0	111360183	C	A
12	rs12302980	0	111360290	A	G
12	rs61943014	0	111361050	C	G
12	rs2028005	0	111361137	A	G
12	rs12828640	0	111361298	A	G
12	rs11065776	0	111361909	G	C
12	rs4766518	0	111362349	T	C
12	rs6489834	0	111363243	T	C
12	rs7957741	0	111363516	T	C
12	rs7957842	0	111363528	T	G
12	rs61943016	0	111364298	C	G
12	rs112787403	0	111364299	C	G
12	rs75896548	0	111364530	T	C
12	rs756823	0	111364850	T	C
12	rs6489835	0	111365043	C	T
12	rs886125	0	111365324	A	G
12	rs876312	0	111366750	C	A
12	rs876311	0	111366866	C	G
12	rs876310	0	111366904	T	C
12	rs146036403	0	111367114	G	A
12	rs75039875	0	111367570	T	G
12	rs2007018	0	111368171	A	T
12	rs7953254	0	111369401	T	G
12	rs61943018	0	111369646	T	C
12	rs148700469	0	111370312	C	A
12	rs6489838	0	111370484	G	A
12	rs4766519	0	111370980	C	T
12	rs61943019	0	111370987	C	T
12	rs61943020	0	111371072	G	C
12	rs7316015	0	111371187	C	A
12	rs185941430	0	111372088	G	A
12	rs73195861	0	111373227	T	C
12	rs4426183	0	111373404	T	C
12	rs117114789	0	111373465	G	C
12	rs61943021	0	111373508	C	T
12	rs61943022	0	111373510	C	A
12	rs61943023	0	111373553	G	A
12	rs61943024	0	111373685	A	C
12	rs61943025	0	111373735	G	T
12	rs116796218	0	111375044	T	A
12	rs1056618	0	111375170	A	G
12	rs1056620	0	111375172	C	T
12	rs7299070	0	111375727	G	A
12	rs4540879	0	111375833	A	G
12	rs2879518	0	111376046	G	C
12	rs114036799	0	111376066	T	A
12	rs7979656	0	111376637	C	T
12	rs10849918	0	111376921	T	C
12	rs10849919	0	111377002	G	A
12	rs79809236	0	111377008	G	A
12	rs10849920	0	111377051	C	T
12	rs12580337	0	111377530	C	T
12	rs73195863	0	111378424	G	A
12	rs12425343	0	111379460	C	T
12	rs187335052	0	111379642	T	G
12	rs11065780	0	111381949	G	C
12	rs11065781	0	111382409	C	A
12	rs10774611	0	111383036	G	A
12	rs77352293	0	111383049	T	A
12	rs79009224	0	111383057	T	C
12	rs77516645	0	111384516	G	A
12	rs79261072	0	111385133	T	C
12	rs141339437	0	111385245	C	A
12	rs6489844	0	111385296	A	G
12	rs73195866	0	111385636	G	A
12	rs2106409	0	111385998	G	C
12	rs2106408	0	111386018	A	C
12	rs2157873	0	111386667	G	T
12	rs4766521	0	111386961	T	C
12	rs73406336	0	111390769	T	C
12	rs78502339	0	111390784	T	C
12	rs73406339	0	111391152	A	G
12	rs73406341	0	111391231	C	G
12	rs77984563	0	111391239	A	G
12	rs74688532	0	111391699	C	G
12	rs115624490	0	111391798	G	A
12	rs3919447	0	111391799	C	T
12	rs73406343	0	111392497	A	G
12	rs73406345	0	111392968	T	C
12	rs4766522	0	111393519	T	G
12	rs2106407	0	111394327	T	C
12	rs2106406	0	111394384	G	A
12	rs2106405	0	111394644	G	A
12	rs2106404	0	111394645	T	C
12	rs12425190	0	111394929	C	A
12	rs73195876	0	111395118	G	A
12	rs7956143	0	111395150	C	T
12	rs79132229	0	111395351	G	C
12	rs2339706	0	111396419	G	A
12	rs4509829	0	111396613	C	T
12	rs116999403	0	111396762	A	G
12	rs11838131	0	111396958	A	G
12	rs76570633	0	111397254	G	A
12	rs7299636	0	111397995	C	T
12	rs12818548	0	111398098	T	C
12	rs4766523	0	111399179	A	G
12	rs74552509	0	111399219	C	T
12	rs4766524	0	111399446	T	C
12	rs4766525	0	111399660	T	C
12	rs7961663	0	111399771	G	A
12	rs7961935	0	111400006	G	A
12	rs7978821	0	111400116	A	G
12	rs7956942	0	111400127	T	C
12	rs4766438	0	111400625	T	C
12	rs4766439	0	111400836	C	T
12	rs4766440	0	111401223	C	T
12	rs76513313	0	111401242	G	A
12	rs4766526	0	111401316	G	T
12	rs4766441	0	111401662	A	G
12	rs4766442	0	111401693	G	A
12	rs4766443	0	111401798	A	G
12	rs115264266	0	111402264	A	T
12	rs12815195	0	111402363	T	C
12	rs74833055	0	111403122	T	A
12	rs4766527	0	111405470	T	G
12	rs993966	0	111406026	G	C
12	rs993965	0	111406373	A	T
12	rs116883465	0	111406412	G	A
12	rs117136536	0	111406759	C	T
12	rs12814105	0	111406836	A	G
12	rs12311973	0	111407366	G	T
12	rs12307294	0	111407459	T	G
12	rs12425324	0	111407697	G	A
12	rs991817	0	111410537	A	G
12	rs11065784	0	111412463	A	G
12	rs117335867	0	111412646	G	A
12	rs141241193	0	111412711	C	T
12	rs11065785	0	111412908	C	T
12	rs4766529	0	111413937	G	C
12	rs16941154	0	111416870	C	T
12	rs541648386	0	111417074	T	C
12	rs11065786	0	111418262	C	T
12	rs61943028	0	111419995	T	C
12	rs74748959	0	111421673	C	T
12	rs7968960	0	111426615	C	A
12	rs56080539	0	111427892	G	A
12	rs75218626	0	111429783	C	T
12	rs2188378	0	111431305	T	C
12	rs7304705	0	111438001	A	G
12	rs111352794	0	111443667	G	A
12	rs146251610	0	111448117	T	C
12	rs117121385	0	111448344	T	A
12	rs78887867	0	111451763	G	A
12	rs80353248	0	111453305	G	C
12	rs4547168	0	111459406	A	T
12	rs11065791	0	111460000	G	A
12	rs117445177	0	111463548	C	G
12	rs117167717	0	111465303	T	A
12	rs192200084	0	111470985	G	A
12	rs76518476	0	111474320	A	G
12	rs147220183	0	111476968	G	C
12	rs61943031	0	111479796	C	T
12	rs146081339	0	111487106	C	G
12	rs56024853	0	111487956	G	A
12	rs76643428	0	111490653	A	G
12	rs149024127	0	111493951	T	C
12	rs76435760	0	111494063	G	A
12	rs78784799	0	111495506	G	A
12	rs10849925	0	111495518	A	G
12	rs73197952	0	111497243	C	T
12	rs118187175	0	111498727	G	A
12	rs6489906	0	111498892	C	T
12	rs146769502	0	111499559	G	A
12	rs76892561	0	111500681	C	G
12	rs56007912	0	111503495	G	A
12	rs4378452	0	111504033	T	C
12	rs74427312	0	111504964	C	T
12	rs61943032	0	111505418	A	G
12	rs77820382	0	111511225	G	A
12	rs78276102	0	111513467	C	T
12	rs77494298	0	111515309	C	T
12	rs139760108	0	111519644	T	C
12	rs145224480	0	111521189	C	T
12	rs16941230	0	111522000	A	C
12	rs7314285	0	111522026	T	G
12	rs75622376	0	111525915	C	T
12	rs55635063	0	111528154	G	A
12	rs75444832	0	111531967	T	C
12	rs1001484	0	111536822	A	G
12	rs147598676	0	111537570	C	T
12	rs76224793	0	111538721	T	C
12	rs117329638	0	111539210	C	T
12	rs12297156	0	111542948	G	A
12	rs4766535	0	111543825	C	T
12	rs138569404	0	111543899	G	A
12	rs76427017	0	111544268	A	T
12	rs10774613	0	111546165	T	C
12	rs118134260	0	111546461	C	T
12	rs74613434	0	111548719	G	A
12	rs147055509	0	111548992	G	T
12	rs117367518	0	111549562	T	C
12	rs117000837	0	111551640	C	T
```
