## Supplementary material for "Characterization of shared and ancestry-specific signals driving complex traits using multi-ancestry fine-mapping": s2.afreq

```
#CHROM	ID	REF	ALT	ALT_FREQS	OBS_CT
12	rs76949522	C	T	0.0615079	1008
12	rs10850234	A	C	0.0615079	1008
12	rs11615336	C	A	0.125	1008
12	rs61941589	C	T	0.0833333	1008
12	rs28384416	C	G	0.0823413	1008
12	rs1045582	G	T	0.125	1008
12	rs117721594	C	G	0.0396825	1008
12	rs112395120	C	G	0.0277778	1008
12	rs78160642	C	A	0.0228175	1008
12	rs11609921	A	G	0.125	1008
12	rs11830623	C	T	0.0833333	1008
12	rs116446457	C	T	0.0277778	1008
12	rs10850240	C	A	0.0734127	1008
12	rs61941591	A	C	0.125	1008
12	rs1543896	G	T	0.309524	1008
12	rs1543895	A	G	0.111111	1008
12	rs75953308	C	G	0.0277778	1008
12	rs11066839	T	C	0.0833333	1008
12	rs11066845	A	T	0.0337302	1008
12	rs2302702	C	T	0.0833333	1008
12	rs113987841	A	C	0.0277778	1008
12	rs7296040	T	C	0.0833333	1008
12	rs11066853	C	T	0.0823413	1008
12	rs11066855	C	T	0.0515873	1008
12	rs12822282	G	A	0.125	1008
12	rs12826754	A	G	0.125	1008
12	rs12579916	T	G	0.125	1008
12	rs7298925	C	T	0.0833333	1008
12	rs79175988	G	A	0.0128968	1008
12	rs2241215	A	G	0.309524	1008
12	rs12306452	A	G	0.0337302	1008
12	rs11610558	C	T	0.125992	1008
12	rs57284418	T	C	0.0605159	1008
12	rs2241214	A	T	0.174603	1008
12	rs112530776	G	C	0.0277778	1008
12	rs7976796	C	T	0.125	1008
12	rs113913176	G	A	0.0277778	1008
12	rs76192900	C	G	0.0605159	1008
12	rs61941592	G	A	0.125	1008
12	rs7311488	C	G	0.125	1008
12	rs11066912	C	T	0.0843254	1008
12	rs16940266	T	G	0.0277778	1008
12	rs2287192	G	A	0.125	1008
12	rs11614551	G	A	0.125	1008
12	rs2287191	C	T	0.125	1008
12	rs11830566	A	T	0.0843254	1008
12	rs11829700	C	G	0.0843254	1008
12	rs149239982	C	T	0.0138889	1008
12	rs59505191	G	A	0.0843254	1008
12	rs4766606	C	G	0.125	1008
12	rs4766476	A	G	0.125	1008
12	rs10850274	G	A	0.0724206	1008
12	rs146084947	C	G	0.0436508	1008
12	rs61941631	C	T	0.125	1008
12	rs16940271	T	C	0.0277778	1008
12	rs2270361	G	C	0.125	1008
12	rs56244055	G	A	0.125	1008
12	rs77687467	G	T	0.0555556	1008
12	rs11611011	C	T	0.125	1008
12	rs17181453	A	G	0.0396825	1008
12	rs78066786	A	G	0.0605159	1008
12	rs7298565	G	A	0.310516	1008
12	rs7311187	C	T	0.30754	1008
12	rs35613116	A	C	0.170635	1008
12	rs74873251	A	T	0.0396825	1008
12	rs11066955	C	A	0.0337302	1008
12	rs2241213	A	G	0.310516	1008
12	rs113073132	C	T	0.0277778	1008
12	rs73407594	C	T	0.0843254	1008
12	rs2241212	T	A	0.308532	1008
12	rs7955932	G	A	0.125	1008
12	rs6606727	T	A	0.125	1008
12	rs6606728	C	T	0.125	1008
12	rs7139074	G	A	0.0843254	1008
12	rs148983034	G	A	0.0277778	1008
12	rs7358739	C	T	0.0734127	1008
12	rs16940277	C	T	0.0843254	1008
12	rs61941633	C	T	0.0823413	1008
12	rs370069736	A	G	0.0238095	1008
12	rs117387539	C	G	0.0396825	1008
12	rs11611012	G	A	0.0644841	1008
12	rs74961634	A	T	0.0277778	1008
12	rs7310945	G	A	0.125	1008
12	rs78953391	A	G	0.0277778	1008
12	rs7971160	T	A	0.125	1008
12	rs10437846	G	C	0.0337302	1008
12	rs34662493	A	G	0.00198413	1008
12	rs61941634	T	C	0.0833333	1008
12	rs112367569	T	A	0.0277778	1008
12	rs77764526	T	C	0.0277778	1008
12	rs3815575	C	T	0.237103	1008
12	rs7314631	T	C	0.0843254	1008
12	rs3742018	C	T	0.125	1008
12	rs2241211	T	C	0.046627	1008
12	rs11067006	G	A	0.0337302	1008
12	rs2241210	A	G	0.310516	1008
12	rs2287190	G	A	0.0843254	1008
12	rs116095906	G	A	0.0277778	1008
12	rs112193946	C	T	0.0287698	1008
12	rs79313644	G	A	0.0337302	1008
12	rs6606729	A	C	0.143849	1008
12	rs6606730	G	T	0.119048	1008
12	rs56143656	G	T	0.0178571	1008
12	rs7965599	C	T	0.125	1008
12	rs2879107	A	G	0.310516	1008
12	rs61941635	G	A	0.0833333	1008
12	rs140112589	G	A	0.0277778	1008
12	rs12231062	C	T	0.0843254	1008
12	rs11067030	C	T	0.125	1008
12	rs10850308	A	C	0.0337302	1008
12	rs117685852	T	A	0.0277778	1008
12	rs139093094	G	A	0.0456349	1008
12	rs2287188	G	T	0.0406746	1008
12	rs2287187	C	T	0.0843254	1008
12	rs2287186	G	A	0.0277778	1008
12	rs7956788	T	C	0.311508	1008
12	rs56330650	C	T	0.0396825	1008
12	rs116919928	G	A	0.0406746	1008
12	rs2241209	C	T	0.0396825	1008
12	rs2241208	G	C	0.310516	1008
12	rs61941636	A	G	0.0843254	1008
12	rs80317738	G	T	0.140873	1008
12	rs7139198	C	T	0.125	1008
12	rs55980475	A	T	0.0396825	1008
12	rs141319164	G	A	0.0277778	1008
12	rs11609871	C	G	0.125	1008
12	rs10744826	C	G	0.310516	1008
12	rs76575777	G	A	0.0277778	1008
12	rs79042462	G	A	0.0277778	1008
12	rs11610418	C	T	0.125	1008
12	rs1558803	G	A	0.0833333	1008
12	rs11067099	G	A	0.0337302	1008
12	rs138718872	C	T	0.014881	1008
12	rs10850338	C	T	0.0734127	1008
12	rs10850339	T	A	0.0843254	1008
12	rs11067105	G	C	0.0664683	1008
12	rs78701986	G	A	0.0446429	1008
12	rs12679	C	T	0.0843254	1008
12	rs2241206	T	C	0.125	1008
12	rs2241205	G	A	0.237103	1008
12	rs11067115	C	T	0.0327381	1008
12	rs1078423	A	C	0.0843254	1008
12	rs2287184	T	C	0.125	1008
12	rs7966629	C	T	0.0734127	1008
12	rs4766608	C	T	0.125	1008
12	rs12303137	C	G	0.0734127	1008
12	rs12578737	G	A	0.0605159	1008
12	rs2241204	G	A	0.149802	1008
12	rs116889864	G	A	0.0267857	1008
12	rs12367550	G	A	0.0337302	1008
12	rs2058807	T	C	0.310516	1008
12	rs4766609	A	G	0.125	1008
12	rs74838860	C	A	0.0277778	1008
12	rs75866186	G	A	0.0446429	1008
12	rs1045255	G	C	0.310516	1008
12	rs1045256	G	A	0.125	1008
12	rs1045258	A	G	0.0843254	1008
12	rs14863	C	T	0.125	1008
12	rs1045263	A	G	0.125	1008
12	rs1617	G	A	0.125	1008
12	rs149249654	C	T	0.0188492	1008
12	rs1001382	T	C	0.310516	1008
12	rs75598829	C	T	0.0565476	1008
12	rs1543897	A	T	0.310516	1008
12	rs75507630	A	G	0.0396825	1008
12	rs75524776	G	A	0.078373	1008
12	rs76402972	A	G	0.0337302	1008
12	rs2004359	G	T	0.310516	1008
12	rs2004358	C	A	0.125	1008
12	rs12309013	G	A	0.0734127	1008
12	rs76251788	C	T	0.0396825	1008
12	rs34785014	C	T	0.125	1008
12	rs7979816	G	A	0.125	1008
12	rs11067150	A	C	0.0843254	1008
12	rs10466917	T	G	0.185516	1008
12	rs7954512	G	A	0.125	1008
12	rs7965773	C	T	0.125	1008
12	rs7954766	G	C	0.125	1008
12	rs79056024	C	T	0.0277778	1008
12	rs7975756	T	G	0.0734127	1008
12	rs112916116	G	C	0.0277778	1008
12	rs12821045	G	A	0.125	1008
12	rs1030066	A	G	0.0843254	1008
12	rs12831657	T	C	0.0644841	1008
12	rs75845591	G	A	0.0277778	1008
12	rs11067164	G	C	0.0337302	1008
12	rs7486178	G	A	0.185516	1008
12	rs7956536	C	T	0.310516	1008
12	rs7956557	C	T	0.125	1008
12	rs11067165	G	A	0.0337302	1008
12	rs78160393	G	A	0.0456349	1008
12	rs729784	G	T	0.125	1008
12	rs79772173	A	G	0.0605159	1008
12	rs731178	C	T	0.310516	1008
12	rs10850349	G	A	0.10119	1008
12	rs11067167	A	G	0.0843254	1008
12	rs12371671	T	A	0.0734127	1008
12	rs12369286	G	A	0.0337302	1008
12	rs76302808	A	G	0.0396825	1008
12	rs7953327	G	A	0.124008	1008
12	rs6606731	T	A	0.209325	1008
12	rs11067170	A	G	0.0843254	1008
12	rs11067176	T	C	0.0833333	1008
12	rs143061133	G	C	0.0396825	1008
12	rs6606732	G	A	0.310516	1008
12	rs11067192	C	T	0.0833333	1008
12	rs116974410	C	T	0.0277778	1008
12	rs1075468	C	T	0.0277778	1008
12	rs888194	C	G	0.310516	1008
12	rs1075467	G	A	0.310516	1008
12	rs888193	C	G	0.10119	1008
12	rs4766477	A	G	0.125	1008
12	rs4766611	A	G	0.310516	1008
12	rs11067208	C	A	0.100198	1008
12	rs56089724	C	T	0.10119	1008
12	rs55746902	A	C	0.10119	1008
12	rs11067211	A	G	0.185516	1008
12	rs117609613	G	A	0.0396825	1008
12	rs12828090	G	C	0.125	1008
12	rs76118041	G	A	0.125	1008
12	rs7304862	T	G	0.310516	1008
12	rs12321904	G	T	0.22619	1008
12	rs77790453	A	G	0.0337302	1008
12	rs7974321	T	C	0.21131	1008
12	rs10850358	A	G	0.3125	1008
12	rs11067227	C	T	0.102183	1008
12	rs12817689	A	G	0.127976	1008
12	rs2241201	C	G	0.210317	1008
12	rs35145546	C	G	0.125992	1008
12	rs61940463	A	G	0.0843254	1008
12	rs73414076	C	T	0.0843254	1008
12	rs34921355	C	T	0.125992	1008
12	rs1061440	G	A	0.0843254	1008
12	rs72650177	C	T	0.0396825	1008
12	rs11067231	C	A	0.3125	1008
12	rs877709	G	T	0.10119	1008
12	rs877710	C	G	0.3125	1008
12	rs11831226	A	C	0.0843254	1008
12	rs11067232	G	T	0.0337302	1008
12	rs11067233	C	G	0.10119	1008
12	rs8228	A	G	0.0843254	1008
12	rs9593	A	T	0.3125	1008
12	rs888192	A	G	0.3125	1008
12	rs12828717	C	T	0.0644841	1008
12	rs7312142	T	C	0.0843254	1008
12	rs7302373	C	T	0.0843254	1008
12	rs7312275	T	C	0.0843254	1008
12	rs7302591	C	A	0.0843254	1008
12	rs2058806	C	A	0.3125	1008
12	rs79832879	G	A	0.0277778	1008
12	rs35072126	G	A	0.127976	1008
12	rs2287183	C	T	0.0843254	1008
12	rs2287182	C	T	0.122024	1008
12	rs7964021	G	C	0.3125	1008
12	rs12580090	C	T	0.126984	1008
12	rs11067253	G	A	0.10119	1008
12	rs7953014	A	G	0.3125	1008
12	rs61940465	C	T	0.0843254	1008
12	rs61940466	G	A	0.0843254	1008
12	rs2058805	T	C	0.3125	1008
12	rs78599682	T	C	0.0337302	1008
12	rs11610545	G	A	0.126984	1008
12	rs2287181	G	A	0.126984	1008
12	rs2287180	G	A	0.126984	1008
12	rs11067271	T	C	0.0327381	1008
12	rs12370596	A	G	0.00198413	1008
12	rs7134594	C	T	0.311508	1008
12	rs61940468	C	T	0.128968	1008
12	rs12578365	G	A	0.126984	1008
12	rs736344	A	G	0.311508	1008
12	rs736343	G	A	0.0337302	1008
12	rs61940469	C	A	0.0833333	1008
12	rs61940470	C	T	0.0843254	1008
12	rs34899324	G	A	0.126984	1008
12	rs7970557	C	T	0.126984	1008
12	rs61940511	G	A	0.0843254	1008
12	rs10850379	C	T	0.200397	1008
12	rs10850380	A	G	0.3125	1008
12	rs7301541	G	A	0.154762	1008
12	rs754179	C	T	0.157738	1008
12	rs754180	G	T	0.0337302	1008
12	rs115854544	A	G	0.0277778	1008
12	rs874171	C	T	0.126984	1008
12	rs147169792	C	T	0.0277778	1008
12	rs874170	C	T	0.3125	1008
12	rs9919738	G	A	0.157738	1008
12	rs74520255	G	T	0.0337302	1008
12	rs182993257	C	T	0.00198413	1008
12	rs113942245	A	G	0.0277778	1008
12	rs11836136	A	G	0.157738	1008
12	rs182294884	T	A	0.0793651	1008
12	rs12830693	G	T	0.126984	1008
12	rs11614986	A	G	0.126984	1008
12	rs59227481	A	G	0.185516	1008
12	rs4499061	G	T	0.126984	1008
12	rs12322541	A	G	0.157738	1008
12	rs2111216	A	G	0.486111	1008
12	rs12314392	A	G	0.285714	1008
12	rs10774774	G	T	0.160714	1008
12	rs10774775	C	T	0.160714	1008
12	rs67606936	A	G	0.0575397	1008
12	rs192335177	G	A	0.0277778	1008
12	rs185187100	G	A	0.015873	1008
12	rs74630711	G	A	0.0277778	1008
12	rs67866345	T	C	0.0446429	1008
12	rs3759387	G	T	0.157738	1008
12	rs66616264	C	G	0.157738	1008
12	rs61940512	A	G	0.124008	1008
12	rs79362696	A	G	0.0277778	1008
12	rs6606734	T	G	0.284722	1008
12	rs3752662	C	T	0.157738	1008
12	rs4766612	G	A	0.126984	1008
12	rs73404412	C	T	0.0337302	1008
12	rs10850392	C	T	0.0337302	1008
12	rs9783487	G	A	0.157738	1008
12	rs66499479	A	T	0.00198413	1008
12	rs7954144	A	G	0.3125	1008
12	rs75190335	T	C	0.0277778	1008
12	rs117322237	C	T	0.0128968	1008
12	rs7300998	G	A	0.157738	1008
12	rs4766613	G	A	0.126984	1008
12	rs10774779	T	A	0.253968	1008
12	rs3742015	T	C	0.284722	1008
12	rs117473607	C	T	0.0277778	1008
12	rs61940514	C	T	0.126984	1008
12	rs76108588	G	T	0.014881	1008
12	rs2287218	C	T	0.127976	1008
12	rs79282278	A	G	0.0396825	1008
12	rs3782899	G	A	0.126984	1008
12	rs72648004	C	T	0.0545635	1008
12	rs182449342	T	A	0.0277778	1008
12	rs11067341	A	G	0.0337302	1008
12	rs7311653	G	A	0.124008	1008
12	rs11615637	G	A	0.126984	1008
12	rs2270375	A	G	0.154762	1008
12	rs11067359	G	A	0.166667	1008
12	rs140225171	T	C	0.0277778	1008
12	rs3782898	G	C	0.126984	1008
12	rs3782897	T	C	0.157738	1008
12	rs3782896	G	A	0.0277778	1008
12	rs3782895	C	T	0.0357143	1008
12	rs3782894	G	T	0.285714	1008
12	rs113738677	C	T	0.0277778	1008
12	rs72648019	C	T	0.0396825	1008
12	rs11609445	G	A	0.126984	1008
12	rs11611484	C	T	0.126984	1008
12	rs111417607	C	T	0.0277778	1008
12	rs11067376	A	G	0.183532	1008
12	rs11067377	A	G	0.176587	1008
12	rs35191208	C	T	0.126984	1008
12	rs104895353	C	T	0.0277778	1008
12	rs2270374	G	A	0.126984	1008
12	rs17183465	T	A	0.126984	1008
12	rs10850432	C	T	0.0853175	1008
12	rs79985295	G	A	0.0337302	1008
12	rs72648041	T	C	0.169643	1008
12	rs3742014	C	T	0.126984	1008
12	rs10850435	G	C	0.228175	1008
12	rs11067394	T	C	0.0337302	1008
12	rs10850436	C	A	0.0704365	1008
12	rs142493947	G	A	0.0337302	1008
12	rs66513915	A	T	0.126984	1008
12	rs61940517	C	T	0.126984	1008
12	rs4766479	C	T	0.126984	1008
12	rs4766480	C	G	0.126984	1008
12	rs34866786	C	T	0.126984	1008
12	rs35092346	G	A	0.126984	1008
12	rs9888325	G	T	0.199405	1008
12	rs17670606	G	A	0.125992	1008
12	rs11612666	T	G	0.126984	1008
12	rs11609850	G	A	0.126984	1008
12	rs11609896	G	A	0.229167	1008
12	rs73200412	T	C	0.126984	1008
12	rs116952859	C	G	0.0277778	1008
12	rs34046851	A	G	0.126984	1008
12	rs17607959	A	T	0.127976	1008
12	rs16940421	G	A	0.0277778	1008
12	rs12830574	C	T	0.126984	1008
12	rs10850443	A	G	0.229167	1008
12	rs35571652	C	G	0.126984	1008
12	rs61940557	C	T	0.126984	1008
12	rs10161126	A	G	0.229167	1008
12	rs117514387	C	T	0.0396825	1008
12	rs35160901	A	G	0.126984	1008
12	rs117341598	C	T	0.0198413	1008
12	rs12307823	C	T	0.0625	1008
12	rs117249174	C	T	0.0396825	1008
12	rs17608087	A	G	0.0386905	1008
12	rs67325197	G	A	0.143849	1008
12	rs1541597	G	T	0.0714286	1008
12	rs77104423	C	T	0.0386905	1008
12	rs12316253	T	C	0.0714286	1008
12	rs12579995	G	A	0.126984	1008
12	rs12579997	G	C	0.126984	1008
12	rs2160593	C	T	0.928571	1008
12	rs10850452	G	A	0.173611	1008
12	rs10850453	A	G	0.0714286	1008
12	rs11067475	G	A	0.0813492	1008
12	rs17608150	C	T	0.0446429	1008
12	rs78602599	C	T	0.0327381	1008
12	rs77440881	T	A	0.0575397	1008
12	rs115560431	G	A	0.0248016	1008
12	rs78631825	C	T	0.222222	1008
12	rs7299698	C	T	0.410714	1008
12	rs74961596	G	C	0.0138889	1008
12	rs7306218	A	T	0.0654762	1008
12	rs11067481	C	A	0.0327381	1008
12	rs59070195	C	T	0.0327381	1008
12	rs57501356	C	T	0.0327381	1008
12	rs7314406	A	T	0.426587	1008
12	rs7314538	A	G	0.426587	1008
12	rs79997156	T	C	0.0327381	1008
12	rs75628519	A	G	0.115079	1008
12	rs61940559	C	T	0.0962302	1008
12	rs17670859	T	C	0.0496032	1008
12	rs4766481	G	A	0.34623	1008
12	rs6606736	C	T	0.0962302	1008
12	rs11067501	G	A	0.0327381	1008
12	rs11067507	C	A	0.0962302	1008
12	rs1985825	T	C	0.518849	1008
12	rs56269841	G	T	0.0486111	1008
12	rs1009287	C	G	0.0952381	1008
12	rs7312605	A	C	0.34127	1008
12	rs7294688	G	C	0.421627	1008
12	rs1861679	C	T	0.451389	1008
12	rs56248035	C	T	0.259921	1008
12	rs118111163	A	T	0.0644841	1008
12	rs7965152	G	A	0.427579	1008
12	rs10507234	G	C	0.359127	1008
12	rs1819873	A	C	0.428571	1008
12	rs11609480	T	C	0.223214	1008
12	rs12830053	T	C	0.338294	1008
12	rs10774803	T	C	0.427579	1008
12	rs12582466	G	A	0.338294	1008
12	rs10850481	A	G	0.426587	1008
12	rs7968544	A	G	0.0138889	1008
12	rs12423266	C	T	0.422619	1008
12	rs4766615	A	G	0.443452	1008
12	rs80164853	C	G	0.0208333	1008
12	rs11608727	T	G	0.224206	1008
12	rs11615462	C	T	0.423611	1008
12	rs4766482	C	T	0.424603	1008
12	rs12830679	C	G	0.425595	1008
12	rs11614508	G	A	0.425595	1008
12	rs114574296	A	G	0.0863095	1008
12	rs1477136	G	A	0.426587	1008
12	rs2160594	A	C	0.339286	1008
12	rs143120409	G	A	0.0208333	1008
12	rs11616085	G	A	0.426587	1008
12	rs138358796	C	T	0.0168651	1008
12	rs10850503	A	G	0.429563	1008
12	rs75731104	A	G	0.0575397	1008
12	rs73200443	C	T	0.426587	1008
12	rs12828104	G	T	0.427579	1008
12	rs80345566	G	A	0.0863095	1008
12	rs752014	A	G	0.424603	1008
12	rs752015	C	G	0.422619	1008
12	rs7484578	C	T	0.0853175	1008
12	rs75837950	C	T	0.00892857	1008
12	rs76479862	C	T	0.0863095	1008
12	rs7133948	A	G	0.116071	1008
12	rs4766616	C	A	0.387897	1008
12	rs79770647	T	G	0.0882937	1008
12	rs58548731	A	G	0.0138889	1008
12	rs77387437	C	T	0.0575397	1008
12	rs11067623	C	G	0.0505952	1008
12	rs7960944	C	T	0.118056	1008
12	rs10774814	G	A	0.199405	1008
12	rs2058825	C	T	0.198413	1008
12	rs11835072	A	G	0.199405	1008
12	rs7960971	A	G	0.199405	1008
12	rs7972585	G	A	0.199405	1008
12	rs1420749	T	C	0.199405	1008
12	rs4340109	C	A	0.199405	1008
12	rs1344545	A	G	0.199405	1008
12	rs1344544	A	G	0.119048	1008
12	rs1344543	T	C	0.410714	1008
12	rs1344542	G	A	0.409722	1008
12	rs1344541	G	A	0.118056	1008
12	rs11614658	T	C	0.293651	1008
12	rs11067658	A	G	0.0753968	1008
12	rs11067659	T	C	0.0734127	1008
12	rs150232930	C	T	0.00694444	1008
12	rs12309873	G	A	0.355159	1008
12	rs11067660	C	T	0.0902778	1008
12	rs10850533	G	C	0.454365	1008
12	rs12321021	T	A	0.365079	1008
12	rs10850534	C	A	0.440476	1008
12	rs11067661	C	A	0.0734127	1008
12	rs1558826	C	G	0.0287698	1008
12	rs1558825	A	C	0.616071	1008
12	rs11067663	T	C	0.1875	1008
12	rs1974712	G	A	0.202381	1008
12	rs1946157	C	T	0.39881	1008
12	rs1968195	G	T	0.404762	1008
12	rs1968194	A	G	0.406746	1008
12	rs10850543	C	T	0.147817	1008
12	rs10744859	G	A	0.296627	1008
12	rs35035512	C	A	0.110119	1008
12	rs7968576	G	A	0.110119	1008
12	rs10774824	A	G	0.300595	1008
12	rs7979874	C	T	0.123016	1008
12	rs12317388	G	A	0.12996	1008
12	rs11067675	A	G	0.0138889	1008
12	rs10774826	C	A	0.299603	1008
12	rs1420748	C	G	0.298611	1008
12	rs7307440	G	C	0.298611	1008
12	rs7307931	G	A	0.298611	1008
12	rs145537450	G	A	0.00992063	1008
12	rs11829741	C	G	0.152778	1008
12	rs10850544	G	A	0.298611	1008
12	rs10850545	C	T	0.144841	1008
12	rs112083350	T	G	0.151786	1008
12	rs80306862	C	T	0.151786	1008
12	rs139682612	G	A	0.0357143	1008
12	rs11067691	G	A	0.298611	1008
12	rs11067692	G	T	0.298611	1008
12	rs11067694	G	A	0.298611	1008
12	rs11608301	G	A	0.146825	1008
12	rs11067695	G	A	0.298611	1008
12	rs79017062	G	A	0.151786	1008
12	rs2077289	A	G	0.298611	1008
12	rs745818	A	G	0.298611	1008
12	rs745817	T	G	0.298611	1008
12	rs745816	A	G	0.296627	1008
12	rs7134372	A	G	0.146825	1008
12	rs7302196	G	A	0.144841	1008
12	rs10161401	G	A	0.143849	1008
12	rs7306151	G	C	0.298611	1008
12	rs714880	A	G	0.145833	1008
12	rs143278339	T	C	0.0128968	1008
12	rs77478689	C	T	0.152778	1008
12	rs12580066	T	C	0.15377	1008
12	rs7134597	G	C	0.146825	1008
12	rs11067734	T	C	0.145833	1008
12	rs10774830	G	A	0.145833	1008
12	rs117754238	G	A	0.0456349	1008
12	rs10850554	A	G	0.146825	1008
12	rs193274484	A	C	0.0267857	1008
12	rs11067742	G	T	0.145833	1008
12	rs80132330	A	G	0.162698	1008
12	rs10850557	T	C	0.145833	1008
12	rs10850558	T	C	0.144841	1008
12	rs79208462	A	G	0.0525794	1008
12	rs11067750	C	G	0.145833	1008
12	rs75750359	C	T	0.152778	1008
12	rs74919639	C	A	0.152778	1008
12	rs11067757	C	G	0.327381	1008
12	rs11067758	A	G	0.326389	1008
12	rs10850563	C	G	0.358135	1008
12	rs11067769	G	A	0.195437	1008
12	rs61941798	C	T	0.125	1008
12	rs10744866	A	T	0.606151	1008
12	rs76831232	C	A	0.0565476	1008
12	rs78433687	A	G	0.162698	1008
12	rs140635024	T	C	0.046627	1008
12	rs61941799	G	A	0.19246	1008
12	rs181488123	C	G	0.0287698	1008
12	rs75857590	C	G	0.162698	1008
12	rs76926386	A	T	0.16369	1008
12	rs76844262	A	G	0.162698	1008
12	rs141799222	C	G	0.159722	1008
12	rs1861680	A	C	0.361111	1008
12	rs10774834	C	T	0.348214	1008
12	rs11615362	T	C	0.198413	1008
12	rs12315841	C	T	0.344246	1008
12	rs75507855	G	A	0.150794	1008
12	rs79849884	G	A	0.147817	1008
12	rs74493676	C	G	0.147817	1008
12	rs12305576	G	A	0.185516	1008
12	rs6606737	T	C	0.343254	1008
12	rs6606738	T	C	0.343254	1008
12	rs188188654	C	T	0.0287698	1008
12	rs7304855	A	G	0.331349	1008
12	rs7977614	A	G	0.234127	1008
12	rs6606739	G	C	0.556548	1008
12	rs12320570	C	T	0.427579	1008
12	rs12426962	C	T	0.541667	1008
12	rs11067821	G	A	0.857143	1008
12	rs75523735	A	G	0.0753968	1008
12	rs10507235	G	C	0.793651	1008
12	rs1420747	A	C	0.802579	1008
12	rs61306166	T	C	0.41369	1008
12	rs11067829	A	G	0.5	1008
12	rs4766617	T	C	0.803571	1008
12	rs11067838	C	G	0.0228175	1008
12	rs75163430	G	A	0.290675	1008
12	rs4310669	T	C	0.969246	1008
12	rs10850582	C	T	0.605159	1008
12	rs11067848	A	C	0.0228175	1008
12	rs73202432	A	G	0.00892857	1008
12	rs11067853	A	G	0.310516	1008
12	rs73202433	G	C	0.00892857	1008
12	rs4766619	C	A	0.97123	1008
12	rs4766620	G	C	0.400794	1008
12	rs67520312	G	T	0.0436508	1008
12	rs41437847	A	G	0.285714	1008
12	rs1971701	A	G	0.358135	1008
12	rs1971700	C	T	0.0218254	1008
12	rs33920632	G	A	0.326389	1008
12	rs11615541	G	C	0.762897	1008
12	rs12825261	G	A	0.00396825	1008
12	rs4631942	G	A	0.953373	1008
12	rs150693268	G	A	0.0138889	1008
12	rs57820447	A	G	0.422619	1008
12	rs7313777	C	T	0.953373	1008
12	rs7138324	T	C	0.954365	1008
12	rs10774845	G	A	0.953373	1008
12	rs4238031	C	T	0.967262	1008
12	rs11613356	A	G	0.00694444	1008
12	rs1465351	T	C	0.954365	1008
12	rs1558827	G	A	0.332341	1008
12	rs1965659	G	T	0.31746	1008
12	rs825008	G	C	0.998016	1008
12	rs9795595	T	A	0.970238	1008
12	rs113082829	G	A	0.337302	1008
12	rs181396723	G	C	0.015873	1008
12	rs112200151	G	T	0.414683	1008
12	rs142190217	G	A	0.119048	1008
12	rs7978131	G	C	0.333333	1008
12	rs9804837	T	G	0.417659	1008
12	rs735463	T	C	0.438492	1008
12	rs735464	G	A	0.433532	1008
12	rs735465	C	G	0.52381	1008
12	rs146203331	C	T	0.0515873	1008
12	rs1833258	G	A	0.434524	1008
12	rs1833257	C	T	0.438492	1008
12	rs7304877	C	A	0.520833	1008
12	rs73408706	C	G	0.434524	1008
12	rs73408707	G	A	0.435516	1008
12	rs73408710	G	T	0.435516	1008
12	rs73408711	C	T	0.435516	1008
12	rs73408712	A	C	0.435516	1008
12	rs61941835	G	T	0.435516	1008
12	rs16940483	C	T	0.12996	1008
12	rs73416967	C	G	0.434524	1008
12	rs147891190	A	G	0.0168651	1008
12	rs61065186	C	T	0.435516	1008
12	rs11067910	A	C	0.435516	1008
12	rs11067911	C	T	0.435516	1008
12	rs11067912	G	C	0.435516	1008
12	rs11067913	C	T	0.436508	1008
12	rs11067915	C	A	0.435516	1008
12	rs11067916	T	C	0.435516	1008
12	rs11067917	A	G	0.435516	1008
12	rs61941838	T	C	0.434524	1008
12	rs61941839	G	A	0.434524	1008
12	rs61941840	G	A	0.435516	1008
12	rs16940491	A	G	0.435516	1008
12	rs825005	T	G	0.957341	1008
12	rs59365754	G	A	0.435516	1008
12	rs58542201	G	T	0.434524	1008
12	rs12312387	A	G	0.438492	1008
12	rs12309924	C	T	0.435516	1008
12	rs12314346	T	G	0.435516	1008
12	rs1420980	G	A	0.435516	1008
12	rs1420746	T	C	0.435516	1008
12	rs60806541	C	T	0.434524	1008
12	rs1420745	T	C	0.436508	1008
12	rs35748644	A	C	0.559524	1008
12	rs10744868	T	C	0.959325	1008
12	rs12306017	T	C	0.435516	1008
12	rs4766623	C	T	0.519841	1008
12	rs12296540	G	T	0.435516	1008
12	rs60545421	C	T	0.446429	1008
12	rs16940498	C	T	0.435516	1008
12	rs4766624	G	C	0.0128968	1008
12	rs7967737	C	T	0.435516	1008
12	rs28431113	G	A	0.435516	1008
12	rs61941844	A	C	0.4375	1008
12	rs11067936	C	T	0.435516	1008
12	rs11067941	C	G	0.654762	1008
12	rs57653496	G	A	0.130952	1008
12	rs141331430	G	T	0.0168651	1008
12	rs825002	C	G	0.973214	1008
12	rs4766625	G	C	0.0119048	1008
12	rs7964341	C	A	0.436508	1008
12	rs76258122	A	G	0.014881	1008
12	rs57770844	G	A	0.0257937	1008
12	rs7959737	A	G	0.96131	1008
12	rs118160806	G	A	0.0426587	1008
12	rs825001	G	C	0.0128968	1008
12	rs7958870	C	T	0.127976	1008
12	rs1861815	C	T	0.434524	1008
12	rs824999	G	C	0.973214	1008
12	rs77346308	C	T	0.112103	1008
12	rs824998	G	A	0.0128968	1008
12	rs61941859	C	G	0.128968	1008
12	rs824997	T	C	0.998016	1008
12	rs73407735	C	T	0.12996	1008
12	rs111948367	C	G	0.128968	1008
12	rs374586775	C	T	0.0218254	1008
12	rs59825063	C	T	0.434524	1008
12	rs58244045	T	A	0.4375	1008
12	rs60508757	A	G	0.4375	1008
12	rs56848810	A	G	0.314484	1008
12	rs73407741	A	T	0.132937	1008
12	rs7138802	A	G	0.4375	1008
12	rs78673149	G	T	0.0753968	1008
12	rs73407745	C	T	0.435516	1008
12	rs10850607	T	C	0.4375	1008
12	rs11831476	T	C	0.4375	1008
12	rs73407749	T	A	0.4375	1008
12	rs78482353	C	T	0.304563	1008
12	rs73407751	C	A	0.4375	1008
12	rs116881805	G	A	0.0248016	1008
12	rs1344540	G	A	0.205357	1008
12	rs35664579	A	G	0.4375	1008
12	rs4766626	A	T	0.501984	1008
12	rs7310085	G	A	0.501984	1008
12	rs79945126	C	G	0.304563	1008
12	rs151148399	G	A	0.0168651	1008
12	rs60059002	C	A	0.130952	1008
12	rs11829380	G	C	0.435516	1008
12	rs16940512	G	A	0.434524	1008
12	rs78451466	C	T	0.0119048	1008
12	rs73407758	C	T	0.440476	1008
12	rs73407759	G	A	0.130952	1008
12	rs114851441	G	T	0.0228175	1008
12	rs73202447	G	A	0.014881	1008
12	rs11068025	T	C	0.315476	1008
12	rs2241249	T	C	0.318452	1008
12	rs10850634	G	A	0.197421	1008
12	rs79545836	G	T	0.0128968	1008
12	rs189705219	C	T	0.0128968	1008
12	rs146730155	C	T	0.0188492	1008
12	rs16940521	G	A	0.0694444	1008
12	rs73407761	C	T	0.372024	1008
12	rs118180123	A	G	0.0357143	1008
12	rs4766484	C	T	0.0367063	1008
12	rs4766485	G	A	0.304563	1008
12	rs61742606	A	G	0.0386905	1008
12	rs11609432	G	A	0.0367063	1008
12	rs7307171	C	T	0.339286	1008
12	rs2338383	C	T	0.0367063	1008
12	rs10850645	T	C	0.306548	1008
12	rs74917458	T	C	0.0208333	1008
12	rs7298883	G	A	0.303571	1008
12	rs2111541	C	T	0.0367063	1008
12	rs7972233	G	A	0.301587	1008
12	rs11068047	C	T	0.0396825	1008
12	rs11068049	A	G	0.0386905	1008
12	rs11068050	C	T	0.0396825	1008
12	rs150422453	C	T	0.00992063	1008
12	rs7973101	G	A	0.301587	1008
12	rs7973227	G	T	0.302579	1008
12	rs7968176	T	C	0.303571	1008
12	rs117697919	G	A	0.0119048	1008
12	rs7952780	G	A	0.014881	1008
12	rs1861814	G	C	0.332341	1008
12	rs1861813	T	C	0.615079	1008
12	rs4766627	A	G	0.632937	1008
12	rs17616406	G	A	0.00793651	1008
12	rs10735093	T	C	0.634921	1008
12	rs10774873	C	T	0.292659	1008
12	rs146447254	G	T	0.0198413	1008
12	rs73407766	A	G	0.0327381	1008
12	rs10850666	G	A	0.326389	1008
12	rs76932829	T	A	0.320437	1008
12	rs4766629	C	T	0.325397	1008
12	rs188751104	G	T	0.0367063	1008
12	rs10850674	T	C	0.326389	1008
12	rs10850675	A	G	0.327381	1008
12	rs7955930	G	A	0.632937	1008
12	rs11068098	C	T	0.327381	1008
12	rs11068103	T	C	0.00793651	1008
12	rs145126230	G	A	0.0208333	1008
12	rs7967364	G	A	0.330357	1008
12	rs16940532	T	C	0.320437	1008
12	rs11068110	C	A	0.324405	1008
12	rs7971523	G	C	0.333333	1008
12	rs10459145	A	G	0.327381	1008
12	rs7967072	T	G	0.00793651	1008
12	rs7962480	C	T	0.323413	1008
12	rs76793444	A	G	0.118056	1008
12	rs7314956	A	G	0.323413	1008
12	rs7962570	G	A	0.30754	1008
12	rs12315948	G	C	0.322421	1008
12	rs12315952	G	A	0.322421	1008
12	rs7958396	T	C	0.00496032	1008
12	rs7310071	G	T	0.303571	1008
12	rs10774883	G	A	0.325397	1008
12	rs142858884	G	A	0.030754	1008
12	rs79490506	C	T	0.319444	1008
12	rs10850705	C	T	0.305556	1008
12	rs116925474	C	T	0.00992063	1008
12	rs1344552	C	A	0.321429	1008
12	rs1344551	T	C	0.633929	1008
12	rs151147490	G	A	0.00396825	1008
12	rs734152	G	C	0.318452	1008
12	rs1861817	A	G	0.634921	1008
12	rs1077741	T	C	0.313492	1008
12	rs1861816	G	A	0.3125	1008
12	rs749284	A	T	0.3125	1008
12	rs749283	G	A	0.632937	1008
12	rs718838	C	T	0.321429	1008
12	rs2193537	G	A	0.311508	1008
12	rs16940546	T	C	0.322421	1008
12	rs78047052	C	T	0.152778	1008
12	rs12309837	C	T	0.320437	1008
12	rs9645836	C	T	0.306548	1008
12	rs10850708	T	C	0.327381	1008
12	rs11068173	G	A	0.323413	1008
12	rs74665569	G	A	0.147817	1008
12	rs749790	T	A	0.642857	1008
12	rs1344550	G	C	0.323413	1008
12	rs11068183	C	T	0.102183	1008
12	rs59734900	C	G	0.400794	1008
12	rs190109616	C	T	0.0228175	1008
12	rs79339138	G	A	0.0694444	1008
12	rs79233266	C	T	0.0248016	1008
12	rs2193536	C	T	0.19246	1008
12	rs10850732	C	T	0.951389	1008
12	rs148344347	A	G	0.0406746	1008
12	rs11068248	G	T	0.956349	1008
12	rs7979405	G	A	0.950397	1008
12	rs77895634	C	A	0.105159	1008
12	rs4766631	G	A	0.323413	1008
12	rs7978544	A	G	0.206349	1008
12	rs10774894	G	C	0.763889	1008
12	rs75087758	G	A	0.0605159	1008
12	rs10850735	G	A	0.3125	1008
12	rs77343552	T	A	0.127976	1008
12	rs34786626	G	A	0.3125	1008
12	rs11068274	A	G	0.527778	1008
12	rs60258652	C	T	0.0119048	1008
12	rs1861810	A	C	0.532738	1008
12	rs1861811	G	A	0.328373	1008
12	rs7299388	C	G	0.394841	1008
12	rs3742037	G	A	0.190476	1008
12	rs10774897	A	G	0.395833	1008
12	rs117017399	G	C	0.0248016	1008
12	rs10735104	C	T	0.77381	1008
12	rs11068290	C	T	0.381944	1008
12	rs1861812	G	A	0.1875	1008
12	rs78253082	C	T	0.186508	1008
12	rs113186359	A	C	0.201389	1008
12	rs56186049	G	A	0.191468	1008
12	rs10850750	C	G	0.108135	1008
12	rs73409804	G	A	0.0545635	1008
12	rs11068311	G	A	0.683532	1008
12	rs11068312	T	G	0.768849	1008
12	rs12578919	T	G	0.0515873	1008
12	rs74443867	T	C	0.00793651	1008
12	rs12578401	C	T	0.0505952	1008
12	rs10774900	A	G	0.750992	1008
12	rs12579162	T	C	0.0505952	1008
12	rs12578908	A	G	0.0505952	1008
12	rs3742035	T	C	0.701389	1008
12	rs3825396	C	T	0.0486111	1008
12	rs56365155	C	T	0.0436508	1008
12	rs12579859	T	A	0.0486111	1008
12	rs12579553	A	G	0.0505952	1008
12	rs12301787	C	T	0.00496032	1008
12	rs59596837	A	G	0.279762	1008
12	rs16940583	A	G	0.0505952	1008
12	rs191191008	G	A	0.0208333	1008
12	rs3825395	A	G	0.0505952	1008
12	rs1344554	G	A	0.0277778	1008
12	rs3742034	A	G	0.0505952	1008
12	rs3742033	G	A	0.0654762	1008
12	rs12302358	G	A	0.0505952	1008
12	rs73409817	G	A	0.0505952	1008
12	rs12425671	T	G	0.701389	1008
12	rs3825394	T	G	0.968254	1008
12	rs61943774	G	A	0.229167	1008
12	rs11068375	G	A	0.6875	1008
12	rs11068376	T	G	0.688492	1008
12	rs10850781	G	A	0.688492	1008
12	rs56314945	A	G	0.279762	1008
12	rs12309043	T	C	0.0456349	1008
12	rs10850783	A	C	0.968254	1008
12	rs1558882	C	G	0.917659	1008
12	rs73409821	C	A	0.0505952	1008
12	rs74530083	A	G	0.0505952	1008
12	rs73409822	G	A	0.0456349	1008
12	rs73409825	T	A	0.0456349	1008
12	rs146999169	G	A	0.0208333	1008
12	rs12311330	T	C	0.109127	1008
12	rs12307018	C	T	0.0446429	1008
12	rs12301730	G	A	0.0446429	1008
12	rs144816007	G	A	0.0436508	1008
12	rs60879438	G	A	0.0505952	1008
12	rs1861809	A	G	0.967262	1008
12	rs3742032	A	G	0.967262	1008
12	rs3742031	T	C	0.708333	1008
12	rs11068414	G	A	0.708333	1008
12	rs10850800	A	G	0.708333	1008
12	rs11068420	T	G	0.709325	1008
12	rs10850801	A	G	0.967262	1008
12	rs74985541	C	T	0.0446429	1008
12	rs77843484	A	G	0.014881	1008
12	rs16939725	A	G	0.046627	1008
12	rs3742030	G	A	0.0456349	1008
12	rs61943778	C	T	0.0297619	1008
12	rs76633053	G	A	0.0456349	1008
12	rs1974725	A	C	0.948413	1008
12	rs11068434	T	G	0.709325	1008
12	rs79762876	G	T	0.0456349	1008
12	rs10744892	T	C	0.702381	1008
12	rs10744893	A	G	0.702381	1008
12	rs28619554	G	A	0.702381	1008
12	rs10850811	A	T	0.718254	1008
12	rs141873792	T	C	0.047619	1008
12	rs10850813	C	T	0.699405	1008
12	rs7971845	C	G	0.222222	1008
12	rs12370663	G	A	0.710317	1008
12	rs117187014	C	T	0.191468	1008
12	rs61940870	T	A	0.168651	1008
12	rs10774911	G	C	0.710317	1008
12	rs10774912	T	C	0.71131	1008
12	rs11068462	G	A	0.0287698	1008
12	rs2338568	C	G	0.93254	1008
12	rs4565962	G	A	0.166667	1008
12	rs80083029	G	A	0.696429	1008
12	rs4766632	G	A	0.993056	1008
12	rs4766633	G	A	0.215278	1008
12	rs11068480	G	A	0.238095	1008
12	rs114316838	A	T	0.0386905	1008
12	rs77877120	C	A	0.0416667	1008
12	rs76088085	C	A	0.078373	1008
12	rs4635144	A	G	0.294643	1008
12	rs7303725	A	G	0.293651	1008
12	rs78776966	C	T	0.0416667	1008
12	rs10850830	C	T	0.248016	1008
12	rs4357754	C	A	0.250992	1008
12	rs77253138	G	C	0.0128968	1008
12	rs12814815	T	C	0.251984	1008
12	rs4766634	G	T	0.249008	1008
12	rs6606741	G	T	0.0406746	1008
12	rs56183580	A	C	0.0406746	1008
12	rs11068517	A	C	0.0406746	1008
12	rs7139451	A	T	0.290675	1008
12	rs10850834	A	G	0.248016	1008
12	rs57498833	G	T	0.228175	1008
12	rs7963600	A	C	0.28373	1008
12	rs12425368	C	A	0.327381	1008
12	rs182480138	G	C	0.015873	1008
12	rs4766635	C	T	0.304563	1008
12	rs10850835	T	A	0.305556	1008
12	rs10850836	C	T	0.261905	1008
12	rs5011383	A	G	0.215278	1008
12	rs6606742	G	A	0.304563	1008
12	rs11068530	G	A	0.0277778	1008
12	rs10850838	C	T	0.108135	1008
12	rs6606743	G	A	0.304563	1008
12	rs147564905	C	T	0.0188492	1008
12	rs10774932	A	G	0.304563	1008
12	rs4766636	G	T	0.171627	1008
12	rs4525299	A	G	0.332341	1008
12	rs7308238	C	A	0.179563	1008
12	rs117359958	T	C	0.0188492	1008
12	rs7304559	T	G	0.162698	1008
12	rs1055794	G	A	0.281746	1008
12	rs9645837	T	A	0.162698	1008
12	rs9645838	A	G	0.162698	1008
12	rs148941856	C	T	0.0178571	1008
12	rs4766637	A	C	0.162698	1008
12	rs10850883	G	A	0.162698	1008
12	rs3782893	G	C	0.162698	1008
12	rs74856595	C	T	0.0347222	1008
12	rs4766488	G	C	0.282738	1008
12	rs2193534	G	A	0.156746	1008
12	rs2193535	A	C	0.16369	1008
12	rs117203896	C	T	0.0575397	1008
12	rs11068643	C	T	0.119048	1008
12	rs11068651	C	T	0.119048	1008
12	rs4766638	T	C	0.16369	1008
12	rs4766639	A	G	0.16369	1008
12	rs10850891	G	A	0.282738	1008
12	rs11068660	A	G	0.151786	1008
12	rs139402689	C	T	0.031746	1008
12	rs73417544	G	A	0.119048	1008
12	rs79923736	G	A	0.0644841	1008
12	rs4766640	A	G	0.282738	1008
12	rs77388709	C	G	0.0198413	1008
12	rs7304168	G	A	0.16369	1008
12	rs113837569	G	C	0.119048	1008
12	rs4766641	T	A	0.302579	1008
12	rs7955379	G	T	0.281746	1008
12	rs117522771	G	C	0.0198413	1008
12	rs7966820	C	T	0.162698	1008
12	rs11832113	C	A	0.161706	1008
12	rs11068677	T	A	0.119048	1008
12	rs59408807	C	G	0.0704365	1008
12	rs7135254	A	G	0.162698	1008
12	rs4766489	G	A	0.281746	1008
12	rs184234146	G	A	0.00595238	1008
12	rs12823540	T	C	0.154762	1008
12	rs75445258	A	C	0.0198413	1008
12	rs12230032	G	A	0.12996	1008
12	rs11068696	C	T	0.12996	1008
12	rs7397059	C	T	0.354167	1008
12	rs11068698	A	T	0.127976	1008
12	rs76500252	C	T	0.130952	1008
12	rs10850913	A	G	0.214286	1008
12	rs10850914	G	A	0.356151	1008
12	rs4766490	A	T	0.00198413	1008
12	rs4766642	T	C	0.358135	1008
12	rs4766643	G	A	0.395833	1008
12	rs143831378	G	C	0.0119048	1008
12	rs60274872	T	G	0.0257937	1008
12	rs9888429	C	T	0.15377	1008
12	rs76710898	T	C	0.0178571	1008
12	rs76700197	C	A	0.0188492	1008
12	rs7957938	T	C	0.154762	1008
12	rs12578326	A	G	0.154762	1008
12	rs73417569	T	C	0.154762	1008
12	rs78846389	A	G	0.128968	1008
12	rs116375696	G	A	0.128968	1008
12	rs139729337	G	A	0.0367063	1008
12	rs57802374	A	G	0.0248016	1008
12	rs73417577	A	G	0.0248016	1008
12	rs150136788	T	C	0.128968	1008
12	rs73417580	A	G	0.15377	1008
12	rs10128780	C	T	0.15377	1008
12	rs7961535	A	G	0.0248016	1008
12	rs74544871	C	T	0.128968	1008
12	rs142937116	C	T	0.128968	1008
12	rs2111540	G	A	0.0248016	1008
12	rs57464815	G	A	0.0248016	1008
12	rs73417586	G	A	0.15377	1008
12	rs76337025	G	A	0.128968	1008
12	rs75056482	G	A	0.128968	1008
12	rs11068789	T	C	0.128968	1008
12	rs77905351	G	T	0.0178571	1008
12	rs145645734	G	A	0.0585317	1008
12	rs77801022	G	A	0.0744048	1008
12	rs11068806	C	T	0.15377	1008
12	rs11068808	A	G	0.15377	1008
12	rs11068810	T	C	0.15377	1008
12	rs11068817	T	G	0.128968	1008
12	rs58003798	A	T	0.15377	1008
12	rs11068821	A	G	0.15377	1008
12	rs11068824	C	T	0.15377	1008
12	rs113454690	G	A	0.0178571	1008
12	rs78942584	C	A	0.0218254	1008
12	rs7955408	G	C	0.15377	1008
12	rs11068832	T	C	0.0456349	1008
12	rs11068833	C	T	0.127976	1008
12	rs61247504	G	C	0.0248016	1008
12	rs61142691	A	T	0.0248016	1008
12	rs10850965	G	T	0.15377	1008
12	rs79231736	C	T	0.0178571	1008
12	rs7978458	C	G	0.152778	1008
12	rs7956131	A	G	0.152778	1008
12	rs11068848	A	G	0.12996	1008
12	rs11068851	C	T	0.142857	1008
12	rs10774978	A	G	0.143849	1008
12	rs11068852	T	G	0.131944	1008
12	rs74416240	G	A	0.0823413	1008
12	rs57860034	T	C	0.143849	1008
12	rs16940657	C	T	0.143849	1008
12	rs113163457	C	T	0.0178571	1008
12	rs2280037	C	T	0.193452	1008
12	rs76917776	G	C	0.0178571	1008
12	rs11068857	T	C	0.143849	1008
12	rs11068858	G	C	0.144841	1008
12	rs16940666	C	T	0.0823413	1008
12	rs7961976	G	A	0.0248016	1008
12	rs11068861	G	C	0.143849	1008
12	rs79088408	A	G	0.0823413	1008
12	rs79920220	G	A	0.0178571	1008
12	rs2271320	C	T	0.143849	1008
12	rs2271319	C	A	0.143849	1008
12	rs2271318	T	C	0.143849	1008
12	rs57957298	G	A	0.143849	1008
12	rs11068866	A	G	0.143849	1008
12	rs2271317	A	T	0.143849	1008
12	rs117235137	A	G	0.0367063	1008
12	rs3742011	T	C	0.119048	1008
12	rs151324095	A	G	0.0277778	1008
12	rs1567471	T	A	0.143849	1008
12	rs12581544	A	G	0.12004	1008
12	rs1124396	G	A	0.143849	1008
12	rs78658063	C	T	0.12004	1008
12	rs7294929	T	G	0.119048	1008
12	rs871789	G	A	0.119048	1008
12	rs16940680	G	A	0.0248016	1008
12	rs7312132	G	C	0.136905	1008
12	rs12049979	A	C	0.143849	1008
12	rs12049951	G	A	0.143849	1008
12	rs3809300	T	C	0.014881	1008
12	rs16940683	G	T	0.12004	1008
12	rs79886630	C	G	0.0178571	1008
12	rs11068903	A	G	0.143849	1008
12	rs113835189	G	A	0.0178571	1008
12	rs16939764	G	A	0.0178571	1008
12	rs78282653	G	A	0.119048	1008
12	rs16940688	G	A	0.0724206	1008
12	rs149946600	G	A	0.0376984	1008
12	rs75469050	G	A	0.015873	1008
12	rs73419527	T	C	0.0248016	1008
12	rs75319020	C	T	0.119048	1008
12	rs78079587	G	A	0.119048	1008
12	rs73419529	C	T	0.143849	1008
12	rs79356209	C	T	0.119048	1008
12	rs79633940	T	C	0.119048	1008
12	rs2292354	G	A	0.21131	1008
12	rs77766064	C	A	0.0178571	1008
12	rs3742010	G	A	0.144841	1008
12	rs7314498	C	T	0.144841	1008
12	rs12230085	T	C	0.119048	1008
12	rs16940703	G	C	0.119048	1008
12	rs7968830	C	T	0.143849	1008
12	rs59278403	A	G	0.143849	1008
12	rs9888359	C	T	0.143849	1008
12	rs138026740	G	A	0.119048	1008
12	rs11068958	C	T	0.119048	1008
12	rs9888377	A	G	0.143849	1008
12	rs16940705	G	A	0.143849	1008
12	rs11068968	C	G	0.119048	1008
12	rs145293256	C	T	0.0287698	1008
12	rs56089557	G	T	0.143849	1008
12	rs36005925	G	C	0.00496032	1008
12	rs11068984	T	C	0.143849	1008
12	rs7310190	T	C	0.143849	1008
12	rs34278224	T	C	0.00496032	1008
12	rs7314356	T	C	0.143849	1008
12	rs12229815	A	G	0.119048	1008
12	rs11068996	C	A	0.0367063	1008
12	rs2292355	C	G	0.143849	1008
12	rs11068997	G	A	0.119048	1008
12	rs79257972	A	C	0.0297619	1008
12	rs115868070	G	T	0.119048	1008
12	rs12424824	G	T	0.00496032	1008
12	rs59463468	C	T	0.143849	1008
12	rs61373969	G	A	0.0248016	1008
12	rs140792355	C	A	0.0357143	1008
12	rs2063388	G	T	0.119048	1008
12	rs74578156	G	A	0.119048	1008
12	rs74792875	T	C	0.0178571	1008
12	rs925368	T	C	0.0724206	1008
12	rs77056716	G	C	0.0178571	1008
12	rs144834655	G	A	0.0178571	1008
12	rs7978421	C	T	0.119048	1008
12	rs11069043	T	C	0.144841	1008
12	rs11069045	T	G	0.144841	1008
12	rs79623188	T	C	0.0178571	1008
12	rs78399408	T	C	0.094246	1008
12	rs11069060	T	C	0.144841	1008
12	rs16940719	C	T	0.119048	1008
12	rs4766646	T	A	0.358135	1008
12	rs11069066	A	T	0.143849	1008
12	rs61391330	C	T	0.143849	1008
12	rs7133072	G	A	0.119048	1008
12	rs3922879	T	G	0.143849	1008
12	rs10851035	C	G	0.144841	1008
12	rs138178074	C	T	0.014881	1008
12	rs7133426	T	C	0.119048	1008
12	rs76103803	A	C	0.0198413	1008
12	rs112724392	G	A	0.0257937	1008
12	rs9634314	G	A	0.144841	1008
12	rs9634316	T	G	0.119048	1008
12	rs9634317	A	G	0.144841	1008
12	rs73419581	T	C	0.0178571	1008
12	rs6606744	A	C	0.143849	1008
12	rs7961458	C	T	0.119048	1008
12	rs11536075	A	G	0.144841	1008
12	rs142707636	G	A	0.12004	1008
12	rs112275949	T	C	0.144841	1008
12	rs111862438	G	T	0.0178571	1008
12	rs11069139	G	C	0.212302	1008
12	rs111233513	T	C	0.0178571	1008
12	rs11069163	C	G	0.12004	1008
12	rs76005971	C	A	0.0178571	1008
12	rs11069168	G	T	0.198413	1008
12	rs80000006	G	C	0.0178571	1008
12	rs56017297	A	C	0.144841	1008
12	rs79184643	C	T	0.0823413	1008
12	rs2338753	G	A	0.00396825	1008
12	rs75239670	C	T	0.0178571	1008
12	rs12322770	A	G	0.144841	1008
12	rs115431458	G	A	0.119048	1008
12	rs11069204	A	G	0.119048	1008
12	rs76418740	T	G	0.0178571	1008
12	rs148525281	G	A	0.0178571	1008
12	rs11069214	C	A	0.126984	1008
12	rs11069215	C	T	0.119048	1008
12	rs117267511	G	A	0.0178571	1008
12	rs56786970	G	A	0.0257937	1008
12	rs74928838	T	C	0.0545635	1008
12	rs11069222	T	C	0.119048	1008
12	rs2271321	G	A	0.144841	1008
12	rs77865044	A	G	0.119048	1008
12	rs16940760	G	A	0.0257937	1008
12	rs1027949	A	G	0.144841	1008
12	rs76808783	A	C	0.119048	1008
12	rs80209299	C	G	0.119048	1008
12	rs78855067	G	T	0.119048	1008
12	rs28364569	A	C	0.0386905	1008
12	rs61038964	A	C	0.144841	1008
12	rs78161819	G	A	0.0178571	1008
12	rs1510605	G	A	0.143849	1008
12	rs3759386	G	A	0.0257937	1008
12	rs10849627	G	T	0.144841	1008
12	rs11064671	C	T	0.119048	1008
12	rs61113301	G	C	0.0257937	1008
12	rs74725620	T	G	0.0178571	1008
12	rs7299156	T	C	0.144841	1008
12	rs11064687	A	G	0.119048	1008
12	rs11064688	T	C	0.119048	1008
12	rs2136797	T	C	0.996032	1008
12	rs7299483	G	C	0.144841	1008
12	rs76358958	A	C	0.014881	1008
12	rs56960173	G	A	0.144841	1008
12	rs117478690	A	G	0.014881	1008
12	rs117478133	C	T	0.0357143	1008
12	rs11064702	A	G	0.119048	1008
12	rs58064813	G	C	0.144841	1008
12	rs7977696	G	A	0.183532	1008
12	rs147635905	G	A	0.10119	1008
12	rs7306815	T	C	0.119048	1008
12	rs6606679	T	C	0.359127	1008
12	rs11064715	G	T	0.10119	1008
12	rs6606680	A	G	0.126984	1008
12	rs117120831	G	A	0.015873	1008
12	rs7976412	C	G	0.145833	1008
12	rs6606681	T	C	0.0257937	1008
12	rs138912432	T	C	0.0208333	1008
12	rs2302689	A	G	0.144841	1008
12	rs2287173	G	A	0.144841	1008
12	rs7976663	C	T	0.119048	1008
12	rs7300927	A	G	0.145833	1008
12	rs75584653	C	T	0.0833333	1008
12	rs7310558	C	T	0.145833	1008
12	rs544184543	T	C	0.00694444	1008
12	rs188326865	C	G	0.0178571	1008
12	rs192659203	C	A	0.00793651	1008
12	rs12425599	C	G	0.014881	1008
12	rs147740459	T	C	0.0178571	1008
12	rs118048073	T	C	0.119048	1008
12	rs143449160	C	T	0.119048	1008
12	rs117773557	T	C	0.0367063	1008
12	rs78140462	C	T	0.0406746	1008
12	rs78739280	T	C	0.014881	1008
12	rs74654926	C	T	0.119048	1008
12	rs2287174	T	C	0.119048	1008
12	rs56972807	A	G	0.144841	1008
12	rs79667456	C	A	0.0347222	1008
12	rs35367681	C	T	0.119048	1008
12	rs59547241	T	G	0.144841	1008
12	rs2287175	C	T	0.119048	1008
12	rs1044994	T	A	0.144841	1008
12	rs12579584	A	G	0.144841	1008
12	rs142915423	C	T	0.143849	1008
12	rs11064829	A	G	0.144841	1008
12	rs1974706	A	G	0.144841	1008
12	rs11064833	C	A	0.144841	1008
12	rs60968289	C	T	0.0257937	1008
12	rs12309446	A	G	0.144841	1008
12	rs7137233	T	C	0.144841	1008
12	rs117124366	T	A	0.0198413	1008
12	rs10849677	G	A	0.144841	1008
12	rs10849678	C	G	0.119048	1008
12	rs10849681	C	G	0.119048	1008
12	rs11064860	C	T	0.119048	1008
12	rs9739637	T	G	0.144841	1008
12	rs10849686	C	T	0.132937	1008
12	rs7136207	T	C	0.094246	1008
12	rs11064872	G	A	0.0674603	1008
12	rs10849689	A	G	0.0972222	1008
12	rs138179263	G	A	0.015873	1008
12	rs117519046	A	G	0.0357143	1008
12	rs41436646	C	G	0.094246	1008
12	rs79078371	A	G	0.0178571	1008
12	rs10774513	A	C	0.749008	1008
12	rs7486176	C	T	0.094246	1008
12	rs9706258	C	A	0.094246	1008
12	rs74880204	T	G	0.0674603	1008
12	rs77598642	G	A	0.0168651	1008
12	rs11064885	C	A	0.094246	1008
12	rs77797277	C	T	0.0168651	1008
12	rs7963707	T	C	0.765873	1008
12	rs77221803	G	A	0.00793651	1008
12	rs115199894	T	A	0.0674603	1008
12	rs12581188	C	T	0.0674603	1008
12	rs11064896	C	T	0.0674603	1008
12	rs11829777	T	C	0.093254	1008
12	rs73404675	G	A	0.094246	1008
12	rs10849698	C	G	0.093254	1008
12	rs11064912	A	T	0.093254	1008
12	rs149666077	C	T	0.0178571	1008
12	rs117444761	A	T	0.046627	1008
12	rs141768511	C	T	0.00992063	1008
12	rs116846110	G	A	0.0178571	1008
12	rs11064945	C	T	0.0515873	1008
12	rs142136118	C	T	0.0178571	1008
12	rs77045906	C	G	0.0178571	1008
12	rs61940917	T	C	0.031746	1008
12	rs12311147	A	G	0.031746	1008
12	rs2041911	G	C	0.031746	1008
12	rs768923	A	G	0.031746	1008
12	rs79937524	C	G	0.0178571	1008
12	rs77876487	G	A	0.0178571	1008
12	rs7960516	T	A	0.0277778	1008
12	rs78910086	T	G	0.0178571	1008
12	rs149922186	G	T	0.0416667	1008
12	rs78833043	C	T	0.0694444	1008
12	rs7315680	T	C	0.743056	1008
12	rs145900433	T	C	0.0327381	1008
12	rs741375	T	C	0.0714286	1008
12	rs77821148	C	T	0.0178571	1008
12	rs141747038	A	C	0.193452	1008
12	rs1547975	A	C	0.760913	1008
12	rs11832936	A	C	0.0327381	1008
12	rs58792942	C	T	0.0327381	1008
12	rs1426374	G	A	0.031746	1008
12	rs148116145	G	T	0.047619	1008
12	rs67917264	A	G	0.0962302	1008
12	rs7306072	C	T	0.0327381	1008
12	rs12311063	A	G	0.0327381	1008
12	rs76686967	G	A	0.0178571	1008
12	rs76836569	T	C	0.0178571	1008
12	rs181629169	T	C	0.0863095	1008
12	rs77100509	C	T	0.0634921	1008
12	rs186782015	C	T	0.0178571	1008
12	rs12306972	C	T	0.0327381	1008
12	rs10774545	A	C	0.742063	1008
12	rs12316812	C	A	0.0327381	1008
12	rs140949871	G	C	0.0178571	1008
12	rs11065127	C	T	0.643849	1008
12	rs75666959	A	G	0.585317	1008
12	rs11065129	A	G	0.0962302	1008
12	rs17789061	C	T	0.0327381	1008
12	rs113712751	A	C	0.0178571	1008
12	rs12300649	G	T	0.0327381	1008
12	rs146951092	G	A	0.0625	1008
12	rs184537214	C	T	0.0188492	1008
12	rs12297035	C	T	0.0327381	1008
12	rs147581725	C	T	0.0734127	1008
12	rs141965732	C	T	0.0744048	1008
12	rs7309141	G	A	0.0962302	1008
12	rs117220631	G	A	0.0178571	1008
12	rs79392171	C	T	0.0178571	1008
12	rs116919854	A	T	0.00992063	1008
12	rs79938910	T	A	0.0803571	1008
12	rs11065216	T	C	0.0634921	1008
12	rs12313068	C	T	0.0287698	1008
12	rs10492229	C	T	0.0515873	1008
12	rs7975364	A	T	0.0972222	1008
12	rs58423087	G	A	0.0684524	1008
12	rs3932915	G	A	0.0644841	1008
12	rs11065273	C	G	0.68254	1008
12	rs11065287	C	T	0.637897	1008
12	rs186091224	G	A	0.0853175	1008
12	rs186500614	C	T	0.16369	1008
12	rs148680397	A	C	0.0178571	1008
12	rs61940949	A	G	0.0327381	1008
12	rs77398033	G	A	0.0178571	1008
12	rs117769729	A	G	0.0178571	1008
12	rs7300045	C	T	0.757937	1008
12	rs7952823	G	A	0.0813492	1008
12	rs12296821	A	G	0.0793651	1008
12	rs117624317	C	T	0.0843254	1008
12	rs4766491	C	T	0.014881	1008
12	rs12230591	A	G	0.0634921	1008
12	rs183094943	A	T	0.00992063	1008
12	rs2339404	G	A	0.642857	1008
12	rs149014112	C	T	0.014881	1008
12	rs7304243	C	T	0.723214	1008
12	rs144677725	G	A	0.00992063	1008
12	rs78304912	A	G	0.0178571	1008
12	rs186728711	A	T	0.014881	1008
12	rs144825998	C	T	0.0763889	1008
12	rs79768321	A	G	0.0813492	1008
12	rs76409839	T	A	0.0357143	1008
12	rs11065606	C	T	0.0267857	1008
12	rs3026418	T	C	0.164683	1008
12	rs3026424	C	T	0.0188492	1008
12	rs147517686	C	T	0.0138889	1008
12	rs117121174	G	A	0.0753968	1008
12	rs10774599	T	G	0.014881	1008
12	rs144160672	A	G	0.0297619	1008
12	rs11065611	C	T	0.014881	1008
12	rs1986123	A	G	0.014881	1008
12	rs149994594	G	A	0.0565476	1008
12	rs77759104	T	C	0.0178571	1008
12	rs76959914	T	C	0.0644841	1008
12	rs189244610	G	A	0.014881	1008
12	rs558822961	G	C	0.00595238	1008
12	rs186425832	C	A	0.0406746	1008
12	rs3026440	T	C	0.0525794	1008
12	rs4766428	C	T	0.916667	1008
12	rs3026448	A	G	0.0228175	1008
12	rs3026452	A	G	0.0664683	1008
12	rs141317973	G	A	0.014881	1008
12	rs12228378	C	T	0.0654762	1008
12	rs117368690	T	C	0.0406746	1008
12	rs77822113	C	G	0.0843254	1008
12	rs192810166	A	G	0.0873016	1008
12	rs138266326	C	G	0.00297619	1008
12	rs7965279	G	C	0.39881	1008
12	rs117887629	G	A	0.0267857	1008
12	rs4630352	G	A	0.0198413	1008
12	rs3026457	T	C	0.0664683	1008
12	rs3026459	A	G	0.0664683	1008
12	rs60730125	G	A	0.0297619	1008
12	rs3026465	A	G	0.276786	1008
12	rs139435961	T	C	0.0188492	1008
12	rs11065627	G	C	0.0664683	1008
12	rs142230058	T	A	0.047619	1008
12	rs11065628	C	A	0.014881	1008
12	rs117894071	A	C	0.0208333	1008
12	rs147753396	G	A	0.0178571	1008
12	rs35685291	A	C	0.0654762	1008
12	rs117934771	G	A	0.0515873	1008
12	rs11612572	T	C	0.0168651	1008
12	rs557318113	C	G	0.0178571	1008
12	rs192578293	A	T	0.0654762	1008
12	rs73206861	A	T	0.0823413	1008
12	rs147768390	T	C	0.00297619	1008
12	rs12811603	A	G	0.640873	1008
12	rs189856160	A	C	0.00297619	1008
12	rs28675894	C	T	0.0198413	1008
12	rs139084282	G	A	0.0208333	1008
12	rs143868643	A	G	0.0198413	1008
12	rs59686008	G	A	0.0625	1008
12	rs28609096	A	G	0.0813492	1008
12	rs139552832	T	C	0.0188492	1008
12	rs150013087	T	C	0.0654762	1008
12	rs28637922	G	T	0.0168651	1008
12	rs28816104	G	A	0.52381	1008
12	rs149218420	T	C	0.00496032	1008
12	rs28482181	T	C	0.0654762	1008
12	rs117200300	C	T	0.0605159	1008
12	rs28505800	C	A	0.0654762	1008
12	rs28555214	A	C	0.611111	1008
12	rs148833222	G	A	0.00892857	1008
12	rs34840178	A	G	0.0813492	1008
12	rs188419180	T	C	0.0198413	1008
12	rs148885004	T	C	0.0128968	1008
12	rs138172421	A	G	0.0654762	1008
12	rs75347070	G	A	0.134921	1008
12	rs28813775	A	G	0.633929	1008
12	rs28764794	T	G	0.0813492	1008
12	rs28811332	C	T	0.633929	1008
12	rs188846551	C	G	0.0396825	1008
12	rs146284145	C	T	0.0257937	1008
12	rs151077602	C	T	0.0257937	1008
12	rs7976889	A	G	0.0823413	1008
12	rs143044003	G	A	0.0416667	1008
12	rs116275536	C	A	0.0674603	1008
12	rs75170261	A	G	0.078373	1008
12	rs79284414	T	C	0.0267857	1008
12	rs201852485	A	C	0.031746	1008
12	rs200381460	T	C	0.00496032	1008
12	rs34903295	T	A	0.00992063	1008
12	rs12822385	A	G	0.626984	1008
12	rs12227893	G	A	0.0674603	1008
12	rs73417389	C	T	0.0198413	1008
12	rs139446226	A	T	0.0198413	1008
12	rs78341143	A	G	0.0188492	1008
12	rs3759384	C	T	0.0823413	1008
12	rs73191804	T	C	0.00297619	1008
12	rs11065647	G	A	0.917659	1008
12	rs118078809	C	A	0.030754	1008
12	rs10849896	T	C	0.077381	1008
12	rs79666908	C	T	0.0674603	1008
12	rs12579800	G	A	0.077381	1008
12	rs80133799	G	C	0.141865	1008
12	rs76781855	G	C	0.0565476	1008
12	rs1968048	C	G	0.917659	1008
12	rs12369492	A	C	0.338294	1008
12	rs75673775	T	C	0.0565476	1008
12	rs188113631	C	A	0.014881	1008
12	rs199954425	T	A	0.0337302	1008
12	rs144979606	C	G	0.0644841	1008
12	rs7956133	G	T	0.0674603	1008
12	rs4766492	C	T	0.916667	1008
12	rs139208550	G	A	0.0456349	1008
12	rs192507731	T	G	0.014881	1008
12	rs184629901	T	C	0.077381	1008
12	rs61942603	G	C	0.333333	1008
12	rs142402461	C	T	0.0684524	1008
12	rs150174222	T	G	0.0128968	1008
12	rs4766497	T	C	0.916667	1008
12	rs11065657	C	G	0.0902778	1008
12	rs144396754	A	G	0.00595238	1008
12	rs12226942	A	G	0.0684524	1008
12	rs34513555	G	A	0.0684524	1008
12	rs78642665	C	G	0.00992063	1008
12	rs140572760	T	C	0.0267857	1008
12	rs3825391	A	C	0.53373	1008
12	rs10849900	T	C	0.388889	1008
12	rs3825390	A	C	0.078373	1008
12	rs12311093	C	T	0.0744048	1008
12	rs144571957	G	A	0.030754	1008
12	rs16940894	G	A	0.0684524	1008
12	rs141034698	G	A	0.0634921	1008
12	rs73191843	C	T	0.531746	1008
12	rs4766500	G	A	0.920635	1008
12	rs150406857	T	C	0.00198413	1008
12	rs11065665	T	C	0.0337302	1008
12	rs185553826	C	A	0.0615079	1008
12	rs76147916	T	C	0.0386905	1008
12	rs11065667	A	T	0.0684524	1008
12	rs7957299	A	G	0.531746	1008
12	rs11065668	C	A	0.0684524	1008
12	rs75654152	G	A	0.206349	1008
12	rs78387306	T	C	0.0823413	1008
12	rs34191496	C	A	0.343254	1008
12	rs16940902	T	G	0.531746	1008
12	rs11065670	C	T	0.078373	1008
12	rs11065671	G	A	0.030754	1008
12	rs12231707	G	A	0.531746	1008
12	rs80233367	A	C	0.0188492	1008
12	rs117097734	G	A	0.0188492	1008
12	rs1265744	C	T	0.919643	1008
12	rs142394783	G	A	0.0674603	1008
12	rs139066244	C	T	0.0277778	1008
12	rs145155026	C	T	0.0684524	1008
12	rs138978850	A	G	0.0109127	1008
12	rs78281055	C	T	0.0724206	1008
12	rs149000379	T	A	0.0208333	1008
12	rs4259883	A	G	0.0694444	1008
12	rs74409387	A	C	0.00992063	1008
12	rs684596	T	A	0.388889	1008
12	rs148279441	G	T	0.015873	1008
12	rs111310140	C	T	0.0198413	1008
12	rs11065681	A	T	0.0138889	1008
12	rs140144956	G	A	0.0257937	1008
12	rs11065682	G	A	0.532738	1008
12	rs1502337	C	T	0.0793651	1008
12	rs61942628	C	T	0.00198413	1008
12	rs117710997	T	G	0.031746	1008
12	rs73419332	C	T	0.0198413	1008
12	rs11065683	C	T	0.0684524	1008
12	rs530033762	A	G	0.0277778	1008
12	rs142163848	C	T	0.047619	1008
12	rs11065687	C	T	0.535714	1008
12	rs7953794	A	G	0.00595238	1008
12	rs118096349	G	T	0.0188492	1008
12	rs10849902	G	A	0.0248016	1008
12	rs142817266	T	C	0.00694444	1008
12	rs80062825	C	T	0.0188492	1008
12	rs146067824	G	A	0.047619	1008
12	rs140027261	T	A	0.014881	1008
12	rs79433027	C	A	0.0277778	1008
12	rs117988169	G	T	0.030754	1008
12	rs10849903	T	C	0.0654762	1008
12	rs871921	G	C	0.0664683	1008
12	rs2339524	T	C	0.0714286	1008
12	rs55945007	G	A	0.0218254	1008
12	rs142864122	C	A	0.0248016	1008
12	rs77048156	C	T	0.0595238	1008
12	rs186291856	A	G	0.00595238	1008
12	rs11065694	G	T	0.0595238	1008
12	rs28720928	C	T	0.0843254	1008
12	rs11829358	A	G	0.0833333	1008
12	rs141236766	C	T	0.0248016	1008
12	rs12580187	A	T	0.159722	1008
12	rs16940954	A	G	0.0585317	1008
12	rs58663967	C	T	0.0674603	1008
12	rs75615368	A	G	0.0585317	1008
12	rs117602152	C	T	0.0168651	1008
12	rs11065704	T	C	0.0327381	1008
12	rs79245315	T	C	0.0109127	1008
12	rs118122911	C	G	0.0585317	1008
12	rs10774603	C	T	0.0664683	1008
12	rs79986271	A	C	0.0585317	1008
12	rs1973505	G	A	0.0634921	1008
12	rs186244189	T	C	0.00595238	1008
12	rs7136166	T	C	0.633929	1008
12	rs7960552	T	C	0.0684524	1008
12	rs11833225	G	T	0.0684524	1008
12	rs55661717	A	G	0.598214	1008
12	rs7132651	A	G	0.615079	1008
12	rs117657325	G	C	0.0297619	1008
12	rs75838694	C	A	0.0585317	1008
12	rs10774604	C	T	0.641865	1008
12	rs7967363	T	G	0.0585317	1008
12	rs12305489	A	C	0.0684524	1008
12	rs80234710	A	G	0.0347222	1008
12	rs472007	A	G	0.0684524	1008
12	rs79599420	C	G	0.0109127	1008
12	rs78987759	G	A	0.0188492	1008
12	rs76558896	C	T	0.0763889	1008
12	rs61942639	T	C	0.0704365	1008
12	rs11065711	C	T	0.626984	1008
12	rs10161511	T	G	0.606151	1008
12	rs138402390	T	C	0.015873	1008
12	rs12582139	A	T	0.0585317	1008
12	rs12231451	C	T	0.540675	1008
12	rs11611780	G	C	0.00496032	1008
12	rs147979701	G	A	0.0496032	1008
12	rs114368233	C	T	0.0595238	1008
12	rs9668929	G	A	0.628968	1008
12	rs11065716	G	T	0.0238095	1008
12	rs16940992	A	G	0.0555556	1008
12	rs11065719	T	A	0.0605159	1008
12	rs73194057	T	C	0.0555556	1008
12	rs850518	A	C	0.458333	1008
12	rs75991894	T	A	0.0267857	1008
12	rs79686706	C	T	0.0198413	1008
12	rs146910176	C	T	0.0297619	1008
12	rs114787273	G	A	0.0505952	1008
12	rs138613343	C	T	0.0257937	1008
12	rs10774605	A	G	0.352183	1008
12	rs850517	C	T	0.406746	1008
12	rs850515	A	G	0.404762	1008
12	rs850514	A	T	0.404762	1008
12	rs2028006	G	T	0.0188492	1008
12	rs12825235	G	A	0.394841	1008
12	rs2879525	G	A	0.35119	1008
12	rs2520218	C	T	0.399802	1008
12	rs2520217	A	G	0.404762	1008
12	rs850511	T	C	0.404762	1008
12	rs850510	T	G	0.404762	1008
12	rs850509	C	T	0.399802	1008
12	rs6489925	T	C	0.404762	1008
12	rs7960693	A	T	0.400794	1008
12	rs10083024	T	C	0.405754	1008
12	rs7958142	T	C	0.405754	1008
12	rs7974845	G	A	0.405754	1008
12	rs11065724	C	T	0.378968	1008
12	rs7966263	T	C	0.406746	1008
12	rs6489954	T	C	0.407738	1008
12	rs7136934	C	T	0.402778	1008
12	rs78852868	C	T	0.0416667	1008
12	rs60083502	A	T	0.00496032	1008
12	rs2239191	T	C	0.350198	1008
12	rs960669	A	G	0.263889	1008
12	rs2078434	A	G	0.350198	1008
12	rs7960825	C	T	0.353175	1008
12	rs75662672	C	G	0.093254	1008
12	rs7961774	G	A	0.34623	1008
12	rs2238146	C	T	0.204365	1008
12	rs10849907	A	G	0.34623	1008
12	rs117569823	G	A	0.046627	1008
12	rs138572183	C	T	0.093254	1008
12	rs4766510	A	T	0.347222	1008
12	rs1858886	G	A	0.250992	1008
12	rs10849908	T	C	0.349206	1008
12	rs35714777	T	C	0.350198	1008
12	rs59322673	A	G	0.353175	1008
12	rs75474754	C	T	0.093254	1008
12	rs117025490	G	C	0.0357143	1008
12	rs2214043	G	A	0.349206	1008
12	rs10744766	A	C	0.255952	1008
12	rs1476470	C	T	0.255952	1008
12	rs11832264	A	T	0.093254	1008
12	rs10849909	G	A	0.255952	1008
12	rs10744767	A	G	0.255952	1008
12	rs80163177	T	C	0.205357	1008
12	rs4766511	G	A	0.251984	1008
12	rs74796761	T	G	0.094246	1008
12	rs58378071	C	T	0.0277778	1008
12	rs7132904	C	T	0.251984	1008
12	rs2188398	T	A	0.251984	1008
12	rs2188399	A	G	0.350198	1008
12	rs1811173	A	G	0.357143	1008
12	rs57310633	C	A	0.0912698	1008
12	rs10849910	T	C	0.35119	1008
12	rs6490098	T	C	0.349206	1008
12	rs4766431	A	G	0.356151	1008
12	rs12318210	G	A	0.10119	1008
12	rs34461307	C	T	0.407738	1008
12	rs28856446	A	G	0.10119	1008
12	rs2283347	C	G	0.407738	1008
12	rs2239192	T	A	0.407738	1008
12	rs11065729	T	C	0.10119	1008
12	rs7132833	G	A	0.0972222	1008
12	rs7132841	G	A	0.0972222	1008
12	rs876373	T	C	0.509921	1008
12	rs886131	C	T	0.409722	1008
12	rs138128199	A	T	0.0972222	1008
12	rs6490126	C	A	0.0972222	1008
12	rs76219755	C	T	0.0962302	1008
12	rs2238147	C	G	0.509921	1008
12	rs118067687	T	C	0.0337302	1008
12	rs73421306	A	C	0.108135	1008
12	rs2339635	G	C	0.665675	1008
12	rs2339636	G	C	0.649802	1008
12	rs2238148	G	A	0.649802	1008
12	rs2299666	T	C	0.649802	1008
12	rs2299667	G	T	0.64881	1008
12	rs7980320	A	G	0.665675	1008
12	rs2283348	T	C	0.661706	1008
12	rs2283349	T	C	0.661706	1008
12	rs11065732	T	C	0.646825	1008
12	rs7973272	G	A	0.646825	1008
12	rs12310570	C	T	0.014881	1008
12	rs10219717	T	C	0.646825	1008
12	rs1858887	G	A	0.662698	1008
12	rs12581453	C	T	0.108135	1008
12	rs886132	G	C	0.643849	1008
12	rs756838	T	A	0.644841	1008
12	rs79576587	A	G	0.109127	1008
12	rs76464604	G	T	0.119048	1008
12	rs10774606	C	T	0.643849	1008
12	rs11065733	A	G	0.64881	1008
12	rs11065734	A	G	0.496032	1008
12	rs4766432	T	C	0.646825	1008
12	rs2078854	C	A	0.662698	1008
12	rs7294551	G	C	0.646825	1008
12	rs7310350	T	C	0.647817	1008
12	rs35293736	A	G	0.116071	1008
12	rs117854645	C	T	0.0694444	1008
12	rs7303049	G	A	0.99504	1008
12	rs2283351	G	A	0.427579	1008
12	rs78398471	G	A	0.144841	1008
12	rs2005675	T	C	0.608135	1008
12	rs2283352	G	A	0.144841	1008
12	rs35748628	C	G	0.147817	1008
12	rs12816507	A	T	0.00198413	1008
12	rs11609385	C	T	0.147817	1008
12	rs4766513	T	A	0.147817	1008
12	rs4766514	A	G	0.00198413	1008
12	rs73421339	C	T	0.145833	1008
12	rs4766515	T	C	0.147817	1008
12	rs11614320	G	A	0.145833	1008
12	rs11612523	A	G	0.146825	1008
12	rs66929071	T	A	0.00198413	1008
12	rs2238149	T	C	0.14881	1008
12	rs117916236	T	C	0.0684524	1008
12	rs7135295	G	A	0.145833	1008
12	rs11612727	T	C	0.147817	1008
12	rs57074071	A	G	0.144841	1008
12	rs143078557	C	T	0.0486111	1008
12	rs35695736	G	A	0.00198413	1008
12	rs61226717	G	T	0.144841	1008
12	rs35841288	A	C	0.146825	1008
12	rs113505886	A	G	0.00198413	1008
12	rs61940989	T	C	0.146825	1008
12	rs1468131	C	A	0.146825	1008
12	rs35762292	T	C	0.00198413	1008
12	rs67724903	C	T	0.00198413	1008
12	rs66525670	G	C	0.00198413	1008
12	rs141574969	A	G	0.146825	1008
12	rs10492013	A	T	0.146825	1008
12	rs12819646	C	T	0.00198413	1008
12	rs11065743	C	A	0.309524	1008
12	rs7316287	T	C	0.14881	1008
12	rs7306787	C	T	0.00198413	1008
12	rs76024719	G	A	0.146825	1008
12	rs12099913	T	G	0.1875	1008
12	rs10849913	C	G	0.195437	1008
12	rs11065744	G	A	0.015873	1008
12	rs7311323	G	A	0.834325	1008
12	rs141963142	G	A	0.0486111	1008
12	rs7303257	A	T	0.203373	1008
12	rs10774609	T	C	0.204365	1008
12	rs10849914	T	A	0.206349	1008
12	rs11065747	G	T	0.202381	1008
12	rs77331779	G	A	0.0367063	1008
12	rs11065749	G	A	0.204365	1008
12	rs118173552	C	G	0.0128968	1008
12	rs11065750	G	A	0.201389	1008
12	rs11065751	T	A	0.202381	1008
12	rs11065752	G	A	0.202381	1008
12	rs11065753	C	T	0.202381	1008
12	rs7312231	C	T	0.204365	1008
12	rs10849915	T	C	0.204365	1008
12	rs1858881	T	C	0.204365	1008
12	rs6489821	A	G	0.204365	1008
12	rs6489822	C	T	0.204365	1008
12	rs35856328	T	C	0.204365	1008
12	rs184421652	A	G	0.0625	1008
12	rs11065755	G	C	0.996032	1008
12	rs146280669	A	G	0.202381	1008
12	rs11610779	A	T	0.204365	1008
12	rs7305904	A	G	0.204365	1008
12	rs11065756	C	T	0.202381	1008
12	rs10774610	T	C	0.204365	1008
12	rs11065757	A	G	0.204365	1008
12	rs11065758	A	G	0.204365	1008
12	rs117528052	G	T	0.201389	1008
12	rs78900292	A	T	0.201389	1008
12	rs2339598	T	C	0.203373	1008
12	rs2283353	A	G	0.204365	1008
12	rs11065762	T	C	0.204365	1008
12	rs11065763	A	T	0.204365	1008
12	rs11065764	A	C	0.202381	1008
12	rs149836836	T	C	0.0525794	1008
12	rs75295329	G	T	0.12004	1008
12	rs2238150	C	G	0.660714	1008
12	rs3759381	G	T	0.426587	1008
12	rs3759380	C	T	0.426587	1008
12	rs191247852	C	T	0.0327381	1008
12	rs12231049	A	G	0.202381	1008
12	rs11065766	A	G	0.204365	1008
12	rs3782891	G	A	0.202381	1008
12	rs3782890	G	A	0.202381	1008
12	rs3782889	A	G	0.202381	1008
12	rs3825389	C	T	0.202381	1008
12	rs2071629	C	T	0.202381	1008
12	rs11065769	T	G	0.202381	1008
12	rs916164	A	C	0.204365	1008
12	rs11065770	C	T	0.202381	1008
12	rs2078847	A	G	0.204365	1008
12	rs933296	A	C	0.670635	1008
12	rs2301610	A	G	0.202381	1008
12	rs61942999	C	T	0.202381	1008
12	rs61943000	T	C	0.202381	1008
12	rs75138247	A	G	0.0198413	1008
12	rs61943010	C	T	0.202381	1008
12	rs12311834	C	T	0.203373	1008
12	rs117607209	A	T	0.202381	1008
12	rs11065773	A	T	0.203373	1008
12	rs10849916	G	T	0.204365	1008
12	rs3782888	G	A	0.202381	1008
12	rs7488411	A	G	0.202381	1008
12	rs10849917	T	A	0.201389	1008
12	rs17550549	C	T	0.195437	1008
12	rs2040571	G	A	0.202381	1008
12	rs12427105	C	T	0.0406746	1008
12	rs4766517	G	C	0.507937	1008
12	rs12321621	C	A	0.502976	1008
12	rs12302980	A	G	0.50496	1008
12	rs2028005	A	G	0.503968	1008
12	rs12828640	A	G	0.500992	1008
12	rs4766518	T	C	0.46131	1008
12	rs6489834	T	C	0.459325	1008
12	rs7957741	T	C	0.503968	1008
12	rs7957842	T	G	0.502976	1008
12	rs756823	T	C	0.457341	1008
12	rs6489835	C	T	0.455357	1008
12	rs76240915	A	T	0.0248016	1008
12	rs886125	A	G	0.457341	1008
12	rs876312	C	A	0.43254	1008
12	rs876311	C	G	0.452381	1008
12	rs876310	T	C	0.0436508	1008
12	rs12227162	C	T	0.150794	1008
12	rs2007018	A	T	0.455357	1008
12	rs7953254	T	G	0.498016	1008
12	rs6489838	G	A	0.494048	1008
12	rs4766519	C	T	0.493056	1008
12	rs7316015	C	A	0.496032	1008
12	rs4426183	T	C	0.497024	1008
12	rs1056618	A	G	0.47619	1008
12	rs1056620	C	T	0.477183	1008
12	rs4540879	A	G	0.477183	1008
12	rs2879518	G	C	0.47619	1008
12	rs7979656	C	T	0.47619	1008
12	rs10849918	T	C	0.47619	1008
12	rs10849919	G	A	0.47619	1008
12	rs10849920	C	T	0.47619	1008
12	rs12580337	C	T	0.47619	1008
12	rs12425343	C	T	0.047619	1008
12	rs11065780	G	C	0.478175	1008
12	rs80160139	C	T	0.0833333	1008
12	rs11065781	C	A	0.477183	1008
12	rs75672141	C	T	0.0128968	1008
12	rs10774611	G	A	0.744048	1008
12	rs6489844	A	G	0.478175	1008
12	rs2106409	G	C	0.478175	1008
12	rs2106408	A	C	0.478175	1008
12	rs2188380	T	C	0.154762	1008
12	rs2157873	G	T	0.478175	1008
12	rs4766521	T	C	0.478175	1008
12	rs193211023	C	T	0.22619	1008
12	rs149607519	C	G	0.155754	1008
12	rs544416381	A	T	0.030754	1008
12	rs186373064	T	C	0.0109127	1008
12	rs3919447	C	T	0.478175	1008
12	rs4766522	T	G	0.477183	1008
12	rs2106407	T	C	0.477183	1008
12	rs2106406	G	A	0.477183	1008
12	rs2106405	G	A	0.477183	1008
12	rs2106404	T	C	0.477183	1008
12	rs12425190	C	A	0.477183	1008
12	rs7956143	C	T	0.477183	1008
12	rs11065783	A	G	0.263889	1008
12	rs2339706	G	A	0.477183	1008
12	rs4509829	C	T	0.477183	1008
12	rs11838131	A	G	0.477183	1008
12	rs142192185	G	A	0.0188492	1008
12	rs12818548	T	C	0.479167	1008
12	rs4766523	A	G	0.477183	1008
12	rs4766524	T	C	0.477183	1008
12	rs4766525	T	C	0.477183	1008
12	rs7961663	G	A	0.477183	1008
12	rs7961935	G	A	0.477183	1008
12	rs7978821	A	G	0.477183	1008
12	rs4766438	T	C	0.477183	1008
12	rs4766439	C	T	0.47619	1008
12	rs4766440	C	T	0.477183	1008
12	rs4766526	G	T	0.477183	1008
12	rs4766441	A	G	0.477183	1008
12	rs4766442	G	A	0.477183	1008
12	rs4766443	A	G	0.477183	1008
12	rs12815195	T	C	0.478175	1008
12	rs116855781	A	G	0.0347222	1008
12	rs4766527	T	G	0.479167	1008
12	rs142840517	A	G	0.0128968	1008
12	rs151033786	C	T	0.0833333	1008
12	rs993966	G	C	0.479167	1008
12	rs993965	A	T	0.479167	1008
12	rs12814105	A	G	0.479167	1008
12	rs12311973	G	T	0.479167	1008
12	rs12307294	T	G	0.479167	1008
12	rs12425324	G	A	0.479167	1008
12	rs139368064	C	G	0.0357143	1008
12	rs991817	A	G	0.479167	1008
12	rs11065784	A	G	0.478175	1008
12	rs139732842	T	C	0.0436508	1008
12	rs11065785	C	T	0.478175	1008
12	rs4766529	G	C	0.733135	1008
12	rs12229654	T	G	0.15873	1008
12	rs183586981	G	A	0.00892857	1008
12	rs78486725	C	T	0.0436508	1008
12	rs11065786	C	T	0.0426587	1008
12	rs74741202	G	A	0.0238095	1008
12	rs148910775	G	A	0.00892857	1008
12	rs74334366	T	C	0.031746	1008
12	rs7968960	C	A	0.998016	1008
12	rs117623594	G	A	0.0188492	1008
12	rs75218626	C	T	0.12004	1008
12	rs2188378	T	C	0.0882937	1008
12	rs60929041	T	C	0.0684524	1008
12	rs149004724	G	A	0.00694444	1008
12	rs7304705	A	G	0.178571	1008
12	rs117686235	A	G	0.0684524	1008
12	rs117931611	C	A	0.0128968	1008
12	rs138050015	G	C	0.0238095	1008
12	rs147537401	C	T	0.0119048	1008
12	rs190968115	T	G	0.0138889	1008
12	rs138971966	G	A	0.0178571	1008
12	rs79032878	G	T	0.0138889	1008
12	rs59261535	T	C	0.00694444	1008
12	rs61943031	C	T	0.305556	1008
12	rs77337851	G	A	0.094246	1008
12	rs77521352	C	T	0.0505952	1008
12	rs117287368	C	G	0.0902778	1008
12	rs76274710	C	T	0.0337302	1008
12	rs76451382	T	C	0.0922619	1008
12	rs10849925	A	G	0.00198413	1008
12	rs12580277	C	T	0.0724206	1008
12	rs76892561	C	G	0.128968	1008
12	rs4378452	T	C	0.00198413	1008
12	rs76382606	G	C	0.0367063	1008
12	rs117823931	T	C	0.047619	1008
12	rs16941230	A	C	0.00793651	1008
12	rs7314285	T	G	0.130952	1008
12	rs75622376	C	T	0.161706	1008
12	rs55635063	G	A	0.0416667	1008
12	rs137927528	C	T	0.014881	1008
12	rs117219827	C	T	0.0297619	1008
12	rs118143962	G	A	0.0257937	1008
12	rs148710232	G	A	0.0257937	1008
12	rs1001484	A	G	0.693452	1008
12	rs76224793	T	C	0.00793651	1008
12	rs117793703	C	A	0.030754	1008
12	rs12297156	G	A	0.0486111	1008
12	rs4766535	C	T	0.135913	1008
12	rs76427017	A	T	0.135913	1008
12	rs10774613	T	C	0.00198413	1008
12	rs78678349	C	T	0.115079	1008
```
