## Supplementary material for "Characterization of shared and ancestry-specific signals driving complex traits using multi-ancestry fine-mapping": s2_ref.bim

```
12	rs76949522	0	109913625	C	T
12	rs10850234	0	109914695	A	C
12	rs11615336	0	109914802	C	A
12	rs61941589	0	109914856	C	T
12	rs28384416	0	109915183	C	G
12	rs1045582	0	109915727	G	T
12	rs117721594	0	109915929	C	G
12	rs112395120	0	109916701	C	G
12	rs78160642	0	109916945	C	A
12	rs11609921	0	109918405	A	G
12	rs11830623	0	109918834	C	T
12	rs116446457	0	109919080	C	T
12	rs10850240	0	109919337	C	A
12	rs61941591	0	109919965	A	C
12	rs1543896	0	109920071	G	T
12	rs1543895	0	109920163	A	G
12	rs75953308	0	109920278	C	G
12	rs11066839	0	109920501	T	C
12	rs11066845	0	109921161	A	T
12	rs2302702	0	109921258	C	T
12	rs113987841	0	109921723	A	C
12	rs7296040	0	109921886	T	C
12	rs11066853	0	109922161	C	T
12	rs11066855	0	109922307	C	T
12	rs12822282	0	109923207	G	A
12	rs12826754	0	109923244	A	G
12	rs12579916	0	109924528	T	G
12	rs7298925	0	109924706	C	T
12	rs79175988	0	109925484	G	A
12	rs2241215	0	109925489	A	G
12	rs12306452	0	109925722	A	G
12	rs11610558	0	109925865	C	T
12	rs57284418	0	109926296	T	C
12	rs2241214	0	109927687	A	T
12	rs112530776	0	109927806	G	C
12	rs7976796	0	109928013	C	T
12	rs113913176	0	109928724	G	A
12	rs76192900	0	109929505	C	G
12	rs61941592	0	109930497	G	A
12	rs7311488	0	109930905	C	G
12	rs11066912	0	109931370	C	T
12	rs16940266	0	109931453	T	G
12	rs2287192	0	109931594	G	A
12	rs11614551	0	109931630	G	A
12	rs2287191	0	109931741	C	T
12	rs11830566	0	109932980	A	T
12	rs11829700	0	109932984	C	G
12	rs149239982	0	109933500	C	T
12	rs59505191	0	109933522	G	A
12	rs4766606	0	109934390	C	G
12	rs4766476	0	109934700	A	G
12	rs10850274	0	109935081	G	A
12	rs146084947	0	109935405	C	G
12	rs61941631	0	109935475	C	T
12	rs16940271	0	109935528	T	C
12	rs2270361	0	109935894	G	C
12	rs56244055	0	109936211	G	A
12	rs77687467	0	109936254	G	T
12	rs11611011	0	109936948	C	T
12	rs17181453	0	109937092	A	G
12	rs78066786	0	109937164	A	G
12	rs7298565	0	109937534	G	A
12	rs7311187	0	109937907	C	T
12	rs35613116	0	109938076	A	C
12	rs74873251	0	109938465	A	T
12	rs11066955	0	109938833	C	A
12	rs2241213	0	109938857	A	G
12	rs113073132	0	109939348	C	T
12	rs73407594	0	109939419	C	T
12	rs2241212	0	109939641	T	A
12	rs7955932	0	109941303	G	A
12	rs6606727	0	109941450	T	A
12	rs6606728	0	109941451	C	T
12	rs7139074	0	109942219	G	A
12	rs148983034	0	109942628	G	A
12	rs7358739	0	109942909	C	T
12	rs16940277	0	109943020	C	T
12	rs61941633	0	109943140	C	T
12	rs370069736	0	109944254	A	G
12	rs117387539	0	109944441	C	G
12	rs11611012	0	109945203	G	A
12	rs74961634	0	109945218	A	T
12	rs7310945	0	109946012	G	A
12	rs78953391	0	109946036	A	G
12	rs7971160	0	109946751	T	A
12	rs10437846	0	109946752	G	C
12	rs34662493	0	109947194	A	G
12	rs61941634	0	109947234	T	C
12	rs112367569	0	109947265	T	A
12	rs77764526	0	109947287	T	C
12	rs3815575	0	109947905	C	T
12	rs7314631	0	109948541	T	C
12	rs3742018	0	109949134	C	T
12	rs2241211	0	109949582	T	C
12	rs11067006	0	109949642	G	A
12	rs2241210	0	109950144	A	G
12	rs2287190	0	109950653	G	A
12	rs116095906	0	109951903	G	A
12	rs112193946	0	109952594	C	T
12	rs79313644	0	109952820	G	A
12	rs6606729	0	109952925	A	C
12	rs6606730	0	109952987	G	T
12	rs56143656	0	109953172	G	T
12	rs7965599	0	109953331	C	T
12	rs2879107	0	109953417	A	G
12	rs61941635	0	109954251	G	A
12	rs140112589	0	109954262	G	A
12	rs12231062	0	109954273	C	T
12	rs11067030	0	109955317	C	T
12	rs10850308	0	109955708	A	C
12	rs117685852	0	109956908	T	A
12	rs139093094	0	109958584	G	A
12	rs2287188	0	109960283	G	T
12	rs2287187	0	109960390	C	T
12	rs2287186	0	109960425	G	A
12	rs7956788	0	109960962	T	C
12	rs56330650	0	109961122	C	T
12	rs116919928	0	109962278	G	A
12	rs2241209	0	109962518	C	T
12	rs2241208	0	109962795	G	C
12	rs61941636	0	109962976	A	G
12	rs80317738	0	109963246	G	T
12	rs7139198	0	109964102	C	T
12	rs55980475	0	109964469	A	T
12	rs141319164	0	109964730	G	A
12	rs11609871	0	109965006	C	G
12	rs10744826	0	109965512	C	G
12	rs76575777	0	109965657	G	A
12	rs79042462	0	109965659	G	A
12	rs11610418	0	109965885	C	T
12	rs1558803	0	109966198	G	A
12	rs11067099	0	109966488	G	A
12	rs138718872	0	109966746	C	T
12	rs10850338	0	109966932	C	T
12	rs10850339	0	109967064	T	A
12	rs11067105	0	109967891	G	C
12	rs78701986	0	109968189	G	A
12	rs12679	0	109968427	C	T
12	rs2241206	0	109968848	T	C
12	rs2241205	0	109968913	G	A
12	rs11067115	0	109969686	C	T
12	rs1078423	0	109970064	A	C
12	rs2287184	0	109970251	T	C
12	rs7966629	0	109971100	C	T
12	rs4766608	0	109971215	C	T
12	rs12303137	0	109971481	C	G
12	rs12578737	0	109971823	G	A
12	rs2241204	0	109972037	G	A
12	rs116889864	0	109972271	G	A
12	rs12367550	0	109973178	G	A
12	rs2058807	0	109973273	T	C
12	rs4766609	0	109973297	A	G
12	rs74838860	0	109973674	C	A
12	rs75866186	0	109973730	G	A
12	rs1045255	0	109973979	G	C
12	rs1045256	0	109973981	G	A
12	rs1045258	0	109974029	A	G
12	rs14863	0	109974151	C	T
12	rs1045263	0	109974191	A	G
12	rs1617	0	109974264	G	A
12	rs149249654	0	109974397	C	T
12	rs1001382	0	109974931	T	C
12	rs75598829	0	109975171	C	T
12	rs1543897	0	109975211	A	T
12	rs75507630	0	109975290	A	G
12	rs75524776	0	109976276	G	A
12	rs76402972	0	109976292	A	G
12	rs2004359	0	109976893	G	T
12	rs2004358	0	109977054	C	A
12	rs12309013	0	109977088	G	A
12	rs76251788	0	109977283	C	T
12	rs34785014	0	109977353	C	T
12	rs7979816	0	109977386	G	A
12	rs11067150	0	109977418	A	C
12	rs10466917	0	109977464	T	G
12	rs7954512	0	109977584	G	A
12	rs7965773	0	109977607	C	T
12	rs7954766	0	109977782	G	C
12	rs79056024	0	109978173	C	T
12	rs7975756	0	109978341	T	G
12	rs112916116	0	109978654	G	C
12	rs12821045	0	109979154	G	A
12	rs1030066	0	109979243	A	G
12	rs12831657	0	109979267	T	C
12	rs75845591	0	109979462	G	A
12	rs11067164	0	109979954	G	C
12	rs7486178	0	109980266	G	A
12	rs7956536	0	109980516	C	T
12	rs7956557	0	109980584	C	T
12	rs11067165	0	109980619	G	A
12	rs78160393	0	109980664	G	A
12	rs729784	0	109981264	G	T
12	rs79772173	0	109981550	A	G
12	rs731178	0	109981678	C	T
12	rs10850349	0	109981796	G	A
12	rs11067167	0	109982096	A	G
12	rs12371671	0	109982156	T	A
12	rs12369286	0	109982158	G	A
12	rs76302808	0	109982303	A	G
12	rs7953327	0	109982535	G	A
12	rs6606731	0	109982578	T	A
12	rs11067170	0	109983309	A	G
12	rs11067176	0	109983978	T	C
12	rs143061133	0	109984065	G	C
12	rs6606732	0	109984561	G	A
12	rs11067192	0	109985476	C	T
12	rs116974410	0	109986220	C	T
12	rs1075468	0	109986807	C	T
12	rs888194	0	109986918	C	G
12	rs1075467	0	109986935	G	A
12	rs888193	0	109987576	C	G
12	rs4766477	0	109987591	A	G
12	rs4766611	0	109987838	A	G
12	rs11067208	0	109987862	C	A
12	rs56089724	0	109988188	C	T
12	rs55746902	0	109988203	A	C
12	rs11067211	0	109988214	A	G
12	rs117609613	0	109988587	G	A
12	rs12828090	0	109988722	G	C
12	rs76118041	0	109988723	G	A
12	rs7304862	0	109988891	T	G
12	rs12321904	0	109989228	G	T
12	rs77790453	0	109989441	A	G
12	rs7974321	0	109990369	T	C
12	rs10850358	0	109991050	A	G
12	rs11067227	0	109991685	C	T
12	rs12817689	0	109991998	A	G
12	rs2241201	0	109992132	C	G
12	rs35145546	0	109992149	C	G
12	rs61940463	0	109992881	A	G
12	rs73414076	0	109993023	C	T
12	rs34921355	0	109993298	C	T
12	rs1061440	0	109993366	G	A
12	rs72650177	0	109993424	C	T
12	rs11067231	0	109993603	C	A
12	rs877709	0	109993942	G	T
12	rs877710	0	109993976	C	G
12	rs11831226	0	109994112	A	C
12	rs11067232	0	109994177	G	T
12	rs11067233	0	109994208	C	G
12	rs8228	0	109994641	A	G
12	rs9593	0	109994870	A	T
12	rs888192	0	109995097	A	G
12	rs12828717	0	109995188	C	T
12	rs7312142	0	109995976	T	C
12	rs7302373	0	109995981	C	T
12	rs7312275	0	109996074	T	C
12	rs7302591	0	109996117	C	A
12	rs2058806	0	109996343	C	A
12	rs79832879	0	109996458	G	A
12	rs35072126	0	109996689	G	A
12	rs2287183	0	109997134	C	T
12	rs2287182	0	109997164	C	T
12	rs7964021	0	109997645	G	C
12	rs12580090	0	109997847	C	T
12	rs11067253	0	109997978	G	A
12	rs7953014	0	109998097	A	G
12	rs61940465	0	109998125	C	T
12	rs61940466	0	109998284	G	A
12	rs2058805	0	109998591	T	C
12	rs78599682	0	109998821	T	C
12	rs11610545	0	109999005	G	A
12	rs2287181	0	109999037	G	A
12	rs2287180	0	109999068	G	A
12	rs11067271	0	109999864	T	C
12	rs12370596	0	109999991	A	G
12	rs7134594	0	110000193	C	T
12	rs61940468	0	110000394	C	T
12	rs12578365	0	110000748	G	A
12	rs736344	0	110001195	A	G
12	rs736343	0	110001215	G	A
12	rs61940469	0	110001283	C	A
12	rs61940470	0	110001387	C	T
12	rs34899324	0	110001616	G	A
12	rs7970557	0	110002133	C	T
12	rs61940511	0	110002747	G	A
12	rs10850379	0	110002777	C	T
12	rs10850380	0	110002819	A	G
12	rs7301541	0	110003672	G	A
12	rs754179	0	110004040	C	T
12	rs754180	0	110004068	G	T
12	rs115854544	0	110004739	A	G
12	rs874171	0	110004804	C	T
12	rs147169792	0	110004889	C	T
12	rs874170	0	110004960	C	T
12	rs9919738	0	110004997	G	A
12	rs74520255	0	110005279	G	T
12	rs182993257	0	110005385	C	T
12	rs113942245	0	110005932	A	G
12	rs11836136	0	110006512	A	G
12	rs182294884	0	110006737	T	A
12	rs12830693	0	110006814	G	T
12	rs11614986	0	110007939	A	G
12	rs59227481	0	110007993	A	G
12	rs4499061	0	110009054	G	T
12	rs12322541	0	110009756	A	G
12	rs2111216	0	110010151	A	G
12	rs12314392	0	110010866	A	G
12	rs10774774	0	110011229	G	T
12	rs10774775	0	110011230	C	T
12	rs67606936	0	110011515	A	G
12	rs192335177	0	110011689	G	A
12	rs185187100	0	110011699	G	A
12	rs74630711	0	110012090	G	A
12	rs67866345	0	110012189	T	C
12	rs3759387	0	110012467	G	T
12	rs66616264	0	110012510	C	G
12	rs61940512	0	110012766	A	G
12	rs79362696	0	110012970	A	G
12	rs6606734	0	110013639	T	G
12	rs3752662	0	110014055	C	T
12	rs4766612	0	110014497	G	A
12	rs73404412	0	110014632	C	T
12	rs10850392	0	110015359	C	T
12	rs9783487	0	110015564	G	A
12	rs66499479	0	110015758	A	T
12	rs7954144	0	110015893	A	G
12	rs75190335	0	110015970	T	C
12	rs117322237	0	110016449	C	T
12	rs7300998	0	110016450	G	A
12	rs4766613	0	110016559	G	A
12	rs10774779	0	110016952	T	A
12	rs3742015	0	110017125	T	C
12	rs117473607	0	110017960	C	T
12	rs61940514	0	110018898	C	T
12	rs76108588	0	110018967	G	T
12	rs2287218	0	110019338	C	T
12	rs79282278	0	110020059	A	G
12	rs3782899	0	110020579	G	A
12	rs72648004	0	110020757	C	T
12	rs182449342	0	110021461	T	A
12	rs11067341	0	110022142	A	G
12	rs7311653	0	110023672	G	A
12	rs11615637	0	110023689	G	A
12	rs2270375	0	110024541	A	G
12	rs11067359	0	110025557	G	A
12	rs140225171	0	110025603	T	C
12	rs3782898	0	110025637	G	C
12	rs3782897	0	110025680	T	C
12	rs3782896	0	110025887	G	A
12	rs3782895	0	110025968	C	T
12	rs3782894	0	110026024	G	T
12	rs113738677	0	110026042	C	T
12	rs72648019	0	110026822	C	T
12	rs11609445	0	110027100	G	A
12	rs11611484	0	110027593	C	T
12	rs111417607	0	110027752	C	T
12	rs11067376	0	110027795	A	G
12	rs11067377	0	110028032	A	G
12	rs35191208	0	110029008	C	T
12	rs104895353	0	110029108	C	T
12	rs2270374	0	110029186	G	A
12	rs17183465	0	110029750	T	A
12	rs10850432	0	110031051	C	T
12	rs79985295	0	110031568	G	A
12	rs72648041	0	110032661	T	C
12	rs3742014	0	110033182	C	T
12	rs10850435	0	110033270	G	C
12	rs11067394	0	110033355	T	C
12	rs10850436	0	110033734	C	A
12	rs142493947	0	110035042	G	A
12	rs66513915	0	110035260	A	T
12	rs61940517	0	110035326	C	T
12	rs4766479	0	110035583	C	T
12	rs4766480	0	110035773	C	G
12	rs34866786	0	110037235	C	T
12	rs35092346	0	110037282	G	A
12	rs9888325	0	110037413	G	T
12	rs17670606	0	110037457	G	A
12	rs11612666	0	110037744	T	G
12	rs11609850	0	110038179	G	A
12	rs11609896	0	110038454	G	A
12	rs73200412	0	110038671	T	C
12	rs116952859	0	110039416	C	G
12	rs34046851	0	110039669	A	G
12	rs17607959	0	110039775	A	T
12	rs16940421	0	110040447	G	A
12	rs12830574	0	110040565	C	T
12	rs10850443	0	110040622	A	G
12	rs35571652	0	110040857	C	G
12	rs61940557	0	110040914	C	T
12	rs10161126	0	110042348	A	G
12	rs117514387	0	110042391	C	T
12	rs35160901	0	110042739	A	G
12	rs117341598	0	110043190	C	T
12	rs12307823	0	110043641	C	T
12	rs117249174	0	110043679	C	T
12	rs17608087	0	110044342	A	G
12	rs67325197	0	110044774	G	A
12	rs1541597	0	110044918	G	T
12	rs77104423	0	110045239	C	T
12	rs12316253	0	110046051	T	C
12	rs12579995	0	110046104	G	A
12	rs12579997	0	110046112	G	C
12	rs2160593	0	110046393	C	T
12	rs10850452	0	110046572	G	A
12	rs10850453	0	110046576	A	G
12	rs11067475	0	110046648	G	A
12	rs17608150	0	110046698	C	T
12	rs78602599	0	110047125	C	T
12	rs77440881	0	110047258	T	A
12	rs115560431	0	110047278	G	A
12	rs78631825	0	110047882	C	T
12	rs7299698	0	110048015	C	T
12	rs74961596	0	110048099	G	C
12	rs7306218	0	110048291	A	T
12	rs11067481	0	110048403	C	A
12	rs59070195	0	110048888	C	T
12	rs57501356	0	110049383	C	T
12	rs7314406	0	110050001	A	T
12	rs7314538	0	110050110	A	G
12	rs79997156	0	110050243	T	C
12	rs75628519	0	110050875	A	G
12	rs61940559	0	110051124	C	T
12	rs17670859	0	110051985	T	C
12	rs4766481	0	110052245	G	A
12	rs6606736	0	110052360	C	T
12	rs11067501	0	110052492	G	A
12	rs11067507	0	110052845	C	A
12	rs1985825	0	110054356	T	C
12	rs56269841	0	110054362	G	T
12	rs1009287	0	110054567	C	G
12	rs7312605	0	110054654	A	C
12	rs7294688	0	110054765	G	C
12	rs1861679	0	110055044	C	T
12	rs56248035	0	110055403	C	T
12	rs118111163	0	110055630	A	T
12	rs7965152	0	110056331	G	A
12	rs10507234	0	110056482	G	C
12	rs1819873	0	110056708	A	C
12	rs11609480	0	110057019	T	C
12	rs12830053	0	110057889	T	C
12	rs10774803	0	110058220	T	C
12	rs12582466	0	110058344	G	A
12	rs10850481	0	110059431	A	G
12	rs7968544	0	110059499	A	G
12	rs12423266	0	110059740	C	T
12	rs4766615	0	110060130	A	G
12	rs80164853	0	110060202	C	G
12	rs11608727	0	110060984	T	G
12	rs11615462	0	110061219	C	T
12	rs4766482	0	110061993	C	T
12	rs12830679	0	110062282	C	G
12	rs11614508	0	110062412	G	A
12	rs114574296	0	110062572	A	G
12	rs1477136	0	110063391	G	A
12	rs2160594	0	110064225	A	C
12	rs143120409	0	110064271	G	A
12	rs11616085	0	110064890	G	A
12	rs138358796	0	110065843	C	T
12	rs10850503	0	110066067	A	G
12	rs75731104	0	110066245	A	G
12	rs73200443	0	110066876	C	T
12	rs12828104	0	110068129	G	T
12	rs80345566	0	110068882	G	A
12	rs752014	0	110069478	A	G
12	rs752015	0	110069601	C	G
12	rs7484578	0	110070108	C	T
12	rs75837950	0	110071424	C	T
12	rs76479862	0	110071748	C	T
12	rs7133948	0	110074323	A	G
12	rs4766616	0	110074860	C	A
12	rs79770647	0	110074922	T	G
12	rs58548731	0	110075278	A	G
12	rs77387437	0	110076073	C	T
12	rs11067623	0	110076152	C	G
12	rs7960944	0	110076938	C	T
12	rs10774814	0	110077404	G	A
12	rs2058825	0	110079240	C	T
12	rs11835072	0	110080534	A	G
12	rs7960971	0	110080594	A	G
12	rs7972585	0	110080717	G	A
12	rs1420749	0	110081884	T	C
12	rs4340109	0	110081900	C	A
12	rs1344545	0	110081960	A	G
12	rs1344544	0	110082071	A	G
12	rs1344543	0	110082115	T	C
12	rs1344542	0	110082154	G	A
12	rs1344541	0	110082231	G	A
12	rs11614658	0	110082320	T	C
12	rs11067658	0	110083059	A	G
12	rs11067659	0	110083078	T	C
12	rs150232930	0	110083079	C	T
12	rs12309873	0	110083225	G	A
12	rs11067660	0	110083389	C	T
12	rs10850533	0	110083441	G	C
12	rs12321021	0	110083578	T	A
12	rs10850534	0	110083585	C	A
12	rs11067661	0	110083690	C	A
12	rs1558826	0	110083779	C	G
12	rs1558825	0	110083910	A	C
12	rs11067663	0	110084813	T	C
12	rs1974712	0	110085259	G	A
12	rs1946157	0	110085353	C	T
12	rs1968195	0	110085570	G	T
12	rs1968194	0	110085624	A	G
12	rs10850543	0	110086325	C	T
12	rs10744859	0	110086886	G	A
12	rs35035512	0	110086928	C	A
12	rs7968576	0	110087006	G	A
12	rs10774824	0	110087016	A	G
12	rs7979874	0	110087038	C	T
12	rs12317388	0	110087055	G	A
12	rs11067675	0	110087120	A	G
12	rs10774826	0	110087452	C	A
12	rs1420748	0	110087527	C	G
12	rs7307440	0	110087675	G	C
12	rs7307931	0	110087995	G	A
12	rs145537450	0	110088434	G	A
12	rs11829741	0	110088487	C	G
12	rs10850544	0	110088837	G	A
12	rs10850545	0	110089099	C	T
12	rs112083350	0	110089322	T	G
12	rs80306862	0	110089493	C	T
12	rs139682612	0	110089707	G	A
12	rs11067691	0	110089867	G	A
12	rs11067692	0	110089891	G	T
12	rs11067694	0	110089980	G	A
12	rs11608301	0	110090027	G	A
12	rs11067695	0	110090163	G	A
12	rs79017062	0	110090591	G	A
12	rs2077289	0	110090857	A	G
12	rs745818	0	110091108	A	G
12	rs745817	0	110091123	T	G
12	rs745816	0	110091167	A	G
12	rs7134372	0	110091584	A	G
12	rs7302196	0	110091931	G	A
12	rs10161401	0	110092088	G	A
12	rs7306151	0	110092612	G	C
12	rs714880	0	110093847	A	G
12	rs143278339	0	110094009	T	C
12	rs77478689	0	110094042	C	T
12	rs12580066	0	110095711	T	C
12	rs7134597	0	110096383	G	C
12	rs11067734	0	110096569	T	C
12	rs10774830	0	110097208	G	A
12	rs117754238	0	110097224	G	A
12	rs10850554	0	110097417	A	G
12	rs193274484	0	110097540	A	C
12	rs11067742	0	110097761	G	T
12	rs80132330	0	110097777	A	G
12	rs10850557	0	110098064	T	C
12	rs10850558	0	110098133	T	C
12	rs79208462	0	110098272	A	G
12	rs11067750	0	110098562	C	G
12	rs75750359	0	110099021	C	T
12	rs74919639	0	110099030	C	A
12	rs11067757	0	110101630	C	G
12	rs11067758	0	110101654	A	G
12	rs10850563	0	110102770	C	G
12	rs11067769	0	110104407	G	A
12	rs61941798	0	110104597	C	T
12	rs10744866	0	110104688	A	T
12	rs76831232	0	110104832	C	A
12	rs78433687	0	110104833	A	G
12	rs140635024	0	110105061	T	C
12	rs61941799	0	110105297	G	A
12	rs181488123	0	110105397	C	G
12	rs75857590	0	110105401	C	G
12	rs76926386	0	110105954	A	T
12	rs76844262	0	110106167	A	G
12	rs141799222	0	110107159	C	G
12	rs1861680	0	110107768	A	C
12	rs10774834	0	110108063	C	T
12	rs11615362	0	110108257	T	C
12	rs12315841	0	110108479	C	T
12	rs75507855	0	110108636	G	A
12	rs79849884	0	110108991	G	A
12	rs74493676	0	110109382	C	G
12	rs12305576	0	110110563	G	A
12	rs6606737	0	110111214	T	C
12	rs6606738	0	110111462	T	C
12	rs188188654	0	110112253	C	T
12	rs7304855	0	110113403	A	G
12	rs7977614	0	110115286	A	G
12	rs6606739	0	110115614	G	C
12	rs12320570	0	110115703	C	T
12	rs12426962	0	110115704	C	T
12	rs11067821	0	110115739	G	A
12	rs75523735	0	110116058	A	G
12	rs10507235	0	110116259	G	C
12	rs1420747	0	110116510	A	C
12	rs61306166	0	110116810	T	C
12	rs11067829	0	110116872	A	G
12	rs4766617	0	110117025	T	C
12	rs11067838	0	110118541	C	G
12	rs75163430	0	110118903	G	A
12	rs4310669	0	110118995	T	C
12	rs10850582	0	110119609	C	T
12	rs11067848	0	110119694	A	C
12	rs73202432	0	110119874	A	G
12	rs11067853	0	110119889	A	G
12	rs73202433	0	110120043	G	C
12	rs4766619	0	110121111	C	A
12	rs4766620	0	110121182	G	C
12	rs67520312	0	110121483	G	T
12	rs41437847	0	110122326	A	G
12	rs1971701	0	110122460	A	G
12	rs1971700	0	110122657	C	T
12	rs33920632	0	110123731	G	A
12	rs11615541	0	110124259	G	C
12	rs12825261	0	110124470	G	A
12	rs4631942	0	110127414	G	A
12	rs150693268	0	110127620	G	A
12	rs57820447	0	110128235	A	G
12	rs7313777	0	110128952	C	T
12	rs7138324	0	110129027	T	C
12	rs10774845	0	110129084	G	A
12	rs4238031	0	110129697	C	T
12	rs11613356	0	110130375	A	G
12	rs1465351	0	110130947	T	C
12	rs1558827	0	110131866	G	A
12	rs1965659	0	110132304	G	T
12	rs825008	0	110132792	G	C
12	rs9795595	0	110132927	T	A
12	rs113082829	0	110133000	G	A
12	rs181396723	0	110133009	G	C
12	rs112200151	0	110133080	G	T
12	rs142190217	0	110133263	G	A
12	rs7978131	0	110134709	G	C
12	rs9804837	0	110135289	T	G
12	rs735463	0	110136104	T	C
12	rs735464	0	110136163	G	A
12	rs735465	0	110136274	C	G
12	rs146203331	0	110136758	C	T
12	rs1833258	0	110137042	G	A
12	rs1833257	0	110137164	C	T
12	rs7304877	0	110137429	C	A
12	rs73408706	0	110137491	C	G
12	rs73408707	0	110137520	G	A
12	rs73408710	0	110137524	G	T
12	rs73408711	0	110137576	C	T
12	rs73408712	0	110137594	A	C
12	rs61941835	0	110137645	G	T
12	rs16940483	0	110137728	C	T
12	rs73416967	0	110137751	C	G
12	rs147891190	0	110138074	A	G
12	rs61065186	0	110138190	C	T
12	rs11067910	0	110138362	A	C
12	rs11067911	0	110138529	C	T
12	rs11067912	0	110138570	G	C
12	rs11067913	0	110138654	C	T
12	rs11067915	0	110138729	C	A
12	rs11067916	0	110138768	T	C
12	rs11067917	0	110138834	A	G
12	rs61941838	0	110139100	T	C
12	rs61941839	0	110139108	G	A
12	rs61941840	0	110139249	G	A
12	rs16940491	0	110139453	A	G
12	rs825005	0	110139500	T	G
12	rs59365754	0	110139506	G	A
12	rs58542201	0	110139576	G	T
12	rs12312387	0	110139688	A	G
12	rs12309924	0	110140013	C	T
12	rs12314346	0	110140100	T	G
12	rs1420980	0	110140190	G	A
12	rs1420746	0	110140389	T	C
12	rs60806541	0	110140427	C	T
12	rs1420745	0	110140676	T	C
12	rs35748644	0	110140772	A	C
12	rs10744868	0	110140790	T	C
12	rs12306017	0	110140895	T	C
12	rs4766623	0	110140983	C	T
12	rs12296540	0	110141026	G	T
12	rs60545421	0	110141425	C	T
12	rs16940498	0	110141513	C	T
12	rs4766624	0	110141643	G	C
12	rs7967737	0	110141715	C	T
12	rs28431113	0	110142130	G	A
12	rs61941844	0	110143004	A	C
12	rs11067936	0	110144932	C	T
12	rs11067941	0	110145817	C	G
12	rs57653496	0	110145842	G	A
12	rs141331430	0	110147100	G	T
12	rs825002	0	110147526	C	G
12	rs4766625	0	110147813	G	C
12	rs7964341	0	110148418	C	A
12	rs76258122	0	110148615	A	G
12	rs57770844	0	110149100	G	A
12	rs7959737	0	110150552	A	G
12	rs118160806	0	110150659	G	A
12	rs825001	0	110151644	G	C
12	rs7958870	0	110152160	C	T
12	rs1861815	0	110152484	C	T
12	rs824999	0	110152606	G	C
12	rs77346308	0	110153675	C	T
12	rs824998	0	110154158	G	A
12	rs61941859	0	110155464	C	G
12	rs824997	0	110155571	T	C
12	rs73407735	0	110155600	C	T
12	rs111948367	0	110156141	C	G
12	rs374586775	0	110156175	C	T
12	rs59825063	0	110157036	C	T
12	rs58244045	0	110157233	T	A
12	rs60508757	0	110157251	A	G
12	rs56848810	0	110157492	A	G
12	rs73407741	0	110157631	A	T
12	rs7138802	0	110157679	A	G
12	rs78673149	0	110158081	G	T
12	rs73407745	0	110158316	C	T
12	rs10850607	0	110158581	T	C
12	rs11831476	0	110158621	T	C
12	rs73407749	0	110159120	T	A
12	rs78482353	0	110159486	C	T
12	rs73407751	0	110160374	C	A
12	rs116881805	0	110160621	G	A
12	rs1344540	0	110161209	G	A
12	rs35664579	0	110163540	A	G
12	rs4766626	0	110164232	A	T
12	rs7310085	0	110164377	G	A
12	rs79945126	0	110164455	C	G
12	rs151148399	0	110164541	G	A
12	rs60059002	0	110164719	C	A
12	rs11829380	0	110165957	G	C
12	rs16940512	0	110166225	G	A
12	rs78451466	0	110167546	C	T
12	rs73407758	0	110167590	C	T
12	rs73407759	0	110167761	G	A
12	rs114851441	0	110169050	G	T
12	rs73202447	0	110169112	G	A
12	rs11068025	0	110169146	T	C
12	rs2241249	0	110169723	T	C
12	rs10850634	0	110170028	G	A
12	rs79545836	0	110170188	G	T
12	rs189705219	0	110170453	C	T
12	rs146730155	0	110170461	C	T
12	rs16940521	0	110170728	G	A
12	rs73407761	0	110171036	C	T
12	rs118180123	0	110171141	A	G
12	rs4766484	0	110172133	C	T
12	rs4766485	0	110172221	G	A
12	rs61742606	0	110172299	A	G
12	rs11609432	0	110172622	G	A
12	rs7307171	0	110172974	C	T
12	rs2338383	0	110173286	C	T
12	rs10850645	0	110173564	T	C
12	rs74917458	0	110173628	T	C
12	rs7298883	0	110173679	G	A
12	rs2111541	0	110174564	C	T
12	rs7972233	0	110175537	G	A
12	rs11068047	0	110175711	C	T
12	rs11068049	0	110175823	A	G
12	rs11068050	0	110175930	C	T
12	rs150422453	0	110176190	C	T
12	rs7973101	0	110176261	G	A
12	rs7973227	0	110176358	G	T
12	rs7968176	0	110176568	T	C
12	rs117697919	0	110177690	G	A
12	rs7952780	0	110178261	G	A
12	rs1861814	0	110178410	G	C
12	rs1861813	0	110178497	T	C
12	rs4766627	0	110180151	A	G
12	rs17616406	0	110180219	G	A
12	rs10735093	0	110181011	T	C
12	rs10774873	0	110181131	C	T
12	rs146447254	0	110181681	G	T
12	rs73407766	0	110182641	A	G
12	rs10850666	0	110182948	G	A
12	rs76932829	0	110183583	T	A
12	rs4766629	0	110183785	C	T
12	rs188751104	0	110183982	G	T
12	rs10850674	0	110184211	T	C
12	rs10850675	0	110184273	A	G
12	rs7955930	0	110184438	G	A
12	rs11068098	0	110185760	C	T
12	rs11068103	0	110186553	T	C
12	rs145126230	0	110186777	G	A
12	rs7967364	0	110187055	G	A
12	rs16940532	0	110187280	T	C
12	rs11068110	0	110187992	C	A
12	rs7971523	0	110188155	G	C
12	rs10459145	0	110188378	A	G
12	rs7967072	0	110188813	T	G
12	rs7962480	0	110190207	C	T
12	rs76793444	0	110190786	A	G
12	rs7314956	0	110191212	A	G
12	rs7962570	0	110191375	G	A
12	rs12315948	0	110191505	G	C
12	rs12315952	0	110191521	G	A
12	rs7958396	0	110192167	T	C
12	rs7310071	0	110194423	G	T
12	rs10774883	0	110195100	G	A
12	rs142858884	0	110195736	G	A
12	rs79490506	0	110195913	C	T
12	rs10850705	0	110196599	C	T
12	rs116925474	0	110196696	C	T
12	rs1344552	0	110196993	C	A
12	rs1344551	0	110197085	T	C
12	rs151147490	0	110197129	G	A
12	rs734152	0	110197776	G	C
12	rs1861817	0	110197960	A	G
12	rs1077741	0	110197961	T	C
12	rs1861816	0	110198273	G	A
12	rs749284	0	110198530	A	T
12	rs749283	0	110198565	G	A
12	rs718838	0	110199086	C	T
12	rs2193537	0	110199401	G	A
12	rs16940546	0	110199649	T	C
12	rs78047052	0	110199959	C	T
12	rs12309837	0	110200068	C	T
12	rs9645836	0	110200646	C	T
12	rs10850708	0	110201605	T	C
12	rs11068173	0	110202450	G	A
12	rs74665569	0	110202817	G	A
12	rs749790	0	110203136	T	A
12	rs1344550	0	110203175	G	C
12	rs11068183	0	110204136	C	T
12	rs59734900	0	110205259	C	G
12	rs190109616	0	110206090	C	T
12	rs79339138	0	110213932	G	A
12	rs79233266	0	110214195	C	T
12	rs2193536	0	110215171	C	T
12	rs10850732	0	110219998	C	T
12	rs148344347	0	110220011	A	G
12	rs11068248	0	110220090	G	T
12	rs7979405	0	110220109	G	A
12	rs77895634	0	110220424	C	A
12	rs4766631	0	110220464	G	A
12	rs7978544	0	110220752	A	G
12	rs10774894	0	110221631	G	C
12	rs75087758	0	110221639	G	A
12	rs10850735	0	110222625	G	A
12	rs77343552	0	110223188	T	A
12	rs34786626	0	110223733	G	A
12	rs11068274	0	110224174	A	G
12	rs60258652	0	110224916	C	T
12	rs1861810	0	110224922	A	C
12	rs1861811	0	110225267	G	A
12	rs7299388	0	110225923	C	G
12	rs3742037	0	110226379	G	A
12	rs10774897	0	110226796	A	G
12	rs117017399	0	110226953	G	C
12	rs10735104	0	110227965	C	T
12	rs11068290	0	110228055	C	T
12	rs1861812	0	110228683	G	A
12	rs78253082	0	110228894	C	T
12	rs113186359	0	110229843	A	C
12	rs56186049	0	110230712	G	A
12	rs10850750	0	110231717	C	G
12	rs73409804	0	110232644	G	A
12	rs11068311	0	110232684	G	A
12	rs11068312	0	110232723	T	G
12	rs12578919	0	110233291	T	G
12	rs74443867	0	110233467	T	C
12	rs12578401	0	110233500	C	T
12	rs10774900	0	110233526	A	G
12	rs12579162	0	110233540	T	C
12	rs12578908	0	110233861	A	G
12	rs3742035	0	110234658	T	C
12	rs3825396	0	110234698	C	T
12	rs56365155	0	110234942	C	T
12	rs12579859	0	110235510	T	A
12	rs12579553	0	110235632	A	G
12	rs12301787	0	110236119	C	T
12	rs59596837	0	110237771	A	G
12	rs16940583	0	110238265	A	G
12	rs191191008	0	110238298	G	A
12	rs3825395	0	110238302	A	G
12	rs1344554	0	110238481	G	A
12	rs3742034	0	110238487	A	G
12	rs3742033	0	110238596	G	A
12	rs12302358	0	110239437	G	A
12	rs73409817	0	110240127	G	A
12	rs12425671	0	110240326	T	G
12	rs3825394	0	110240838	T	G
12	rs61943774	0	110241445	G	A
12	rs11068375	0	110241683	G	A
12	rs11068376	0	110241818	T	G
12	rs10850781	0	110242377	G	A
12	rs56314945	0	110242581	A	G
12	rs12309043	0	110242602	T	C
12	rs10850783	0	110242933	A	C
12	rs1558882	0	110243080	C	G
12	rs73409821	0	110243558	C	A
12	rs74530083	0	110243692	A	G
12	rs73409822	0	110243764	G	A
12	rs73409825	0	110243950	T	A
12	rs146999169	0	110244221	G	A
12	rs12311330	0	110244283	T	C
12	rs12307018	0	110244295	C	T
12	rs12301730	0	110244300	G	A
12	rs144816007	0	110245013	G	A
12	rs60879438	0	110245396	G	A
12	rs1861809	0	110245588	A	G
12	rs3742032	0	110246369	A	G
12	rs3742031	0	110246383	T	C
12	rs11068414	0	110247424	G	A
12	rs10850800	0	110248089	A	G
12	rs11068420	0	110248849	T	G
12	rs10850801	0	110248945	A	G
12	rs74985541	0	110249076	C	T
12	rs77843484	0	110249889	A	G
12	rs16939725	0	110250587	A	G
12	rs3742030	0	110252547	G	A
12	rs61943778	0	110253046	C	T
12	rs76633053	0	110253781	G	A
12	rs1974725	0	110254457	A	C
12	rs11068434	0	110254970	T	G
12	rs79762876	0	110256325	G	T
12	rs10744892	0	110257504	T	C
12	rs10744893	0	110257529	A	G
12	rs28619554	0	110258109	G	A
12	rs10850811	0	110258321	A	T
12	rs141873792	0	110258666	T	C
12	rs10850813	0	110259420	C	T
12	rs7971845	0	110260702	C	G
12	rs12370663	0	110261375	G	A
12	rs117187014	0	110261767	C	T
12	rs61940870	0	110262154	T	A
12	rs10774911	0	110262660	G	C
12	rs10774912	0	110262808	T	C
12	rs11068462	0	110263607	G	A
12	rs2338568	0	110264165	C	G
12	rs4565962	0	110264903	G	A
12	rs80083029	0	110265455	G	A
12	rs4766632	0	110265703	G	A
12	rs4766633	0	110266275	G	A
12	rs11068480	0	110267855	G	A
12	rs114316838	0	110269444	A	T
12	rs77877120	0	110269516	C	A
12	rs76088085	0	110270449	C	A
12	rs4635144	0	110270953	A	G
12	rs7303725	0	110271351	A	G
12	rs78776966	0	110271384	C	T
12	rs10850830	0	110271899	C	T
12	rs4357754	0	110272122	C	A
12	rs77253138	0	110273265	G	C
12	rs12814815	0	110273916	T	C
12	rs4766634	0	110274374	G	T
12	rs6606741	0	110274445	G	T
12	rs56183580	0	110275231	A	C
12	rs11068517	0	110276052	A	C
12	rs7139451	0	110276079	A	T
12	rs10850834	0	110276477	A	G
12	rs57498833	0	110276624	G	T
12	rs7963600	0	110276689	A	C
12	rs12425368	0	110276712	C	A
12	rs182480138	0	110276726	G	C
12	rs4766635	0	110276914	C	T
12	rs10850835	0	110277300	T	A
12	rs10850836	0	110277387	C	T
12	rs5011383	0	110278563	A	G
12	rs6606742	0	110278696	G	A
12	rs11068530	0	110278746	G	A
12	rs10850838	0	110278812	C	T
12	rs6606743	0	110279179	G	A
12	rs147564905	0	110279658	C	T
12	rs10774932	0	110279866	A	G
12	rs4766636	0	110284149	G	T
12	rs4525299	0	110285646	A	G
12	rs7308238	0	110285775	C	A
12	rs117359958	0	110289414	T	C
12	rs7304559	0	110289501	T	G
12	rs1055794	0	110290073	G	A
12	rs9645837	0	110291561	T	A
12	rs9645838	0	110291572	A	G
12	rs148941856	0	110291839	C	T
12	rs4766637	0	110292155	A	C
12	rs10850883	0	110292513	G	A
12	rs3782893	0	110293678	G	C
12	rs74856595	0	110294049	C	T
12	rs4766488	0	110296095	G	C
12	rs2193534	0	110297222	G	A
12	rs2193535	0	110297302	A	C
12	rs117203896	0	110297784	C	T
12	rs11068643	0	110297869	C	T
12	rs11068651	0	110298498	C	T
12	rs4766638	0	110298858	T	C
12	rs4766639	0	110298925	A	G
12	rs10850891	0	110299223	G	A
12	rs11068660	0	110299232	A	G
12	rs139402689	0	110299500	C	T
12	rs73417544	0	110299815	G	A
12	rs79923736	0	110299888	G	A
12	rs4766640	0	110300147	A	G
12	rs77388709	0	110300351	C	G
12	rs7304168	0	110300462	G	A
12	rs113837569	0	110300644	G	C
12	rs4766641	0	110301492	T	A
12	rs7955379	0	110301945	G	T
12	rs117522771	0	110301989	G	C
12	rs7966820	0	110302270	C	T
12	rs11832113	0	110303124	C	A
12	rs11068677	0	110304018	T	A
12	rs59408807	0	110304161	C	G
12	rs7135254	0	110305230	A	G
12	rs4766489	0	110306345	G	A
12	rs184234146	0	110307644	G	A
12	rs12823540	0	110308549	T	C
12	rs75445258	0	110309240	A	C
12	rs12230032	0	110310138	G	A
12	rs11068696	0	110310586	C	T
12	rs7397059	0	110310916	C	T
12	rs11068698	0	110310994	A	T
12	rs76500252	0	110311680	C	T
12	rs10850913	0	110312232	A	G
12	rs10850914	0	110312651	G	A
12	rs4766490	0	110313722	A	T
12	rs4766642	0	110313754	T	C
12	rs4766643	0	110314312	G	A
12	rs143831378	0	110314393	G	C
12	rs60274872	0	110315237	T	G
12	rs9888429	0	110315717	C	T
12	rs76710898	0	110316360	T	C
12	rs76700197	0	110316453	C	A
12	rs7957938	0	110316963	T	C
12	rs12578326	0	110317083	A	G
12	rs73417569	0	110317586	T	C
12	rs78846389	0	110317762	A	G
12	rs116375696	0	110318495	G	A
12	rs139729337	0	110320556	G	A
12	rs57802374	0	110322025	A	G
12	rs73417577	0	110322187	A	G
12	rs150136788	0	110323492	T	C
12	rs73417580	0	110323622	A	G
12	rs10128780	0	110323951	C	T
12	rs7961535	0	110324244	A	G
12	rs74544871	0	110324444	C	T
12	rs142937116	0	110324670	C	T
12	rs2111540	0	110326453	G	A
12	rs57464815	0	110327147	G	A
12	rs73417586	0	110328063	G	A
12	rs76337025	0	110330104	G	A
12	rs75056482	0	110330767	G	A
12	rs11068789	0	110331040	T	C
12	rs77905351	0	110331630	G	T
12	rs145645734	0	110332122	G	A
12	rs77801022	0	110332695	G	A
12	rs11068806	0	110333684	C	T
12	rs11068808	0	110333897	A	G
12	rs11068810	0	110333996	T	C
12	rs11068817	0	110334750	T	G
12	rs58003798	0	110335455	A	T
12	rs11068821	0	110335885	A	G
12	rs11068824	0	110336245	C	T
12	rs113454690	0	110336258	G	A
12	rs78942584	0	110336343	C	A
12	rs7955408	0	110336875	G	C
12	rs11068832	0	110337691	T	C
12	rs11068833	0	110337874	C	T
12	rs61247504	0	110338526	G	C
12	rs61142691	0	110338889	A	T
12	rs10850965	0	110339412	G	T
12	rs79231736	0	110339417	C	T
12	rs7978458	0	110339699	C	G
12	rs7956131	0	110340053	A	G
12	rs11068848	0	110340469	A	G
12	rs11068851	0	110341317	C	T
12	rs10774978	0	110341933	A	G
12	rs11068852	0	110342421	T	G
12	rs74416240	0	110342598	G	A
12	rs57860034	0	110342627	T	C
12	rs16940657	0	110342685	C	T
12	rs113163457	0	110342728	C	T
12	rs2280037	0	110342802	C	T
12	rs76917776	0	110343030	G	C
12	rs11068857	0	110343042	T	C
12	rs11068858	0	110343100	G	C
12	rs16940666	0	110343157	C	T
12	rs7961976	0	110343660	G	A
12	rs11068861	0	110343878	G	C
12	rs79088408	0	110343901	A	G
12	rs79920220	0	110343974	G	A
12	rs2271320	0	110344240	C	T
12	rs2271319	0	110344287	C	A
12	rs2271318	0	110344339	T	C
12	rs57957298	0	110344552	G	A
12	rs11068866	0	110345073	A	G
12	rs2271317	0	110345232	A	T
12	rs117235137	0	110345947	A	G
12	rs3742011	0	110346278	T	C
12	rs151324095	0	110346613	A	G
12	rs1567471	0	110346787	T	A
12	rs12581544	0	110347072	A	G
12	rs1124396	0	110347138	G	A
12	rs78658063	0	110348512	C	T
12	rs7294929	0	110350565	T	G
12	rs871789	0	110351227	G	A
12	rs16940680	0	110352361	G	A
12	rs7312132	0	110352509	G	C
12	rs12049979	0	110352987	A	C
12	rs12049951	0	110352988	G	A
12	rs3809300	0	110353172	T	C
12	rs16940683	0	110353820	G	T
12	rs79886630	0	110354523	C	G
12	rs11068903	0	110356566	A	G
12	rs113835189	0	110357108	G	A
12	rs16939764	0	110358336	G	A
12	rs78282653	0	110358383	G	A
12	rs16940688	0	110360321	G	A
12	rs149946600	0	110362280	G	A
12	rs75469050	0	110362696	G	A
12	rs73419527	0	110362886	T	C
12	rs75319020	0	110363067	C	T
12	rs78079587	0	110363164	G	A
12	rs73419529	0	110364111	C	T
12	rs79356209	0	110366472	C	T
12	rs79633940	0	110366703	T	C
12	rs2292354	0	110368201	G	A
12	rs77766064	0	110368804	C	A
12	rs3742010	0	110369872	G	A
12	rs7314498	0	110370141	C	T
12	rs12230085	0	110370298	T	C
12	rs16940703	0	110371897	G	C
12	rs7968830	0	110372546	C	T
12	rs59278403	0	110372649	A	G
12	rs9888359	0	110373229	C	T
12	rs138026740	0	110373493	G	A
12	rs11068958	0	110373660	C	T
12	rs9888377	0	110373938	A	G
12	rs16940705	0	110374339	G	A
12	rs11068968	0	110375574	C	G
12	rs145293256	0	110377056	C	T
12	rs56089557	0	110378517	G	T
12	rs36005925	0	110378539	G	C
12	rs11068984	0	110379213	T	C
12	rs7310190	0	110379483	T	C
12	rs34278224	0	110380113	T	C
12	rs7314356	0	110380346	T	C
12	rs12229815	0	110380524	A	G
12	rs11068996	0	110382361	C	A
12	rs2292355	0	110382770	C	G
12	rs11068997	0	110383141	G	A
12	rs79257972	0	110383289	A	C
12	rs115868070	0	110383660	G	T
12	rs12424824	0	110383664	G	T
12	rs59463468	0	110384127	C	T
12	rs61373969	0	110384546	G	A
12	rs140792355	0	110384902	C	A
12	rs2063388	0	110385079	G	T
12	rs74578156	0	110386611	G	A
12	rs74792875	0	110388150	T	C
12	rs925368	0	110390979	T	C
12	rs77056716	0	110391462	G	C
12	rs144834655	0	110391865	G	A
12	rs7978421	0	110392657	C	T
12	rs11069043	0	110394087	T	C
12	rs11069045	0	110394136	T	G
12	rs79623188	0	110394362	T	C
12	rs78399408	0	110395492	T	C
12	rs11069060	0	110397119	T	C
12	rs16940719	0	110397855	C	T
12	rs4766646	0	110398145	T	A
12	rs11069066	0	110399856	A	T
12	rs61391330	0	110400961	C	T
12	rs7133072	0	110401922	G	A
12	rs3922879	0	110402892	T	G
12	rs10851035	0	110403264	C	G
12	rs138178074	0	110403769	C	T
12	rs7133426	0	110404275	T	C
12	rs76103803	0	110404464	A	C
12	rs112724392	0	110406290	G	A
12	rs9634314	0	110406386	G	A
12	rs9634316	0	110406655	T	G
12	rs9634317	0	110406660	A	G
12	rs73419581	0	110407996	T	C
12	rs6606744	0	110408009	A	C
12	rs7961458	0	110408343	C	T
12	rs11536075	0	110409191	A	G
12	rs142707636	0	110409724	G	A
12	rs112275949	0	110410706	T	C
12	rs111862438	0	110411242	G	T
12	rs11069139	0	110413252	G	C
12	rs111233513	0	110414576	T	C
12	rs11069163	0	110417165	C	G
12	rs76005971	0	110417848	C	A
12	rs11069168	0	110417900	G	T
12	rs80000006	0	110418724	G	C
12	rs56017297	0	110418891	A	C
12	rs79184643	0	110419200	C	T
12	rs2338753	0	110420515	G	A
12	rs75239670	0	110421528	C	T
12	rs12322770	0	110421683	A	G
12	rs115431458	0	110422279	G	A
12	rs11069204	0	110422741	A	G
12	rs76418740	0	110423208	T	G
12	rs148525281	0	110423421	G	A
12	rs11069214	0	110424595	C	A
12	rs11069215	0	110424632	C	T
12	rs117267511	0	110425398	G	A
12	rs56786970	0	110425463	G	A
12	rs74928838	0	110425658	T	C
12	rs11069222	0	110426106	T	C
12	rs2271321	0	110427301	G	A
12	rs77865044	0	110428784	A	G
12	rs16940760	0	110429632	G	A
12	rs1027949	0	110430968	A	G
12	rs76808783	0	110431646	A	C
12	rs80209299	0	110433723	C	G
12	rs78855067	0	110433741	G	T
12	rs28364569	0	110434177	A	C
12	rs61038964	0	110434657	A	C
12	rs78161819	0	110435593	G	A
12	rs1510605	0	110435909	G	A
12	rs3759386	0	110436151	G	A
12	rs10849627	0	110438238	G	T
12	rs11064671	0	110438519	C	T
12	rs61113301	0	110438910	G	C
12	rs74725620	0	110439635	T	G
12	rs7299156	0	110440159	T	C
12	rs11064687	0	110441730	A	G
12	rs11064688	0	110441841	T	C
12	rs2136797	0	110441868	T	C
12	rs7299483	0	110442806	G	C
12	rs76358958	0	110443113	A	C
12	rs56960173	0	110443459	G	A
12	rs117478690	0	110444675	A	G
12	rs117478133	0	110444770	C	T
12	rs11064702	0	110445497	A	G
12	rs58064813	0	110446301	G	C
12	rs7977696	0	110446426	G	A
12	rs147635905	0	110446588	G	A
12	rs7306815	0	110447255	T	C
12	rs6606679	0	110448183	T	C
12	rs11064715	0	110448202	G	T
12	rs6606680	0	110448256	A	G
12	rs117120831	0	110450686	G	A
12	rs7976412	0	110450687	C	G
12	rs6606681	0	110451605	T	C
12	rs138912432	0	110454087	T	C
12	rs2302689	0	110456175	A	G
12	rs2287173	0	110456704	G	A
12	rs7976663	0	110458101	C	T
12	rs7300927	0	110458532	A	G
12	rs75584653	0	110459485	C	T
12	rs7310558	0	110462875	C	T
12	rs544184543	0	110463061	T	C
12	rs188326865	0	110464126	C	G
12	rs192659203	0	110464127	C	A
12	rs12425599	0	110466938	C	G
12	rs147740459	0	110468732	T	C
12	rs118048073	0	110469294	T	C
12	rs143449160	0	110469386	C	T
12	rs117773557	0	110470081	T	C
12	rs78140462	0	110470359	C	T
12	rs78739280	0	110470695	T	C
12	rs74654926	0	110472709	C	T
12	rs2287174	0	110474070	T	C
12	rs56972807	0	110474345	A	G
12	rs79667456	0	110474753	C	A
12	rs35367681	0	110474860	C	T
12	rs59547241	0	110474983	T	G
12	rs2287175	0	110475537	C	T
12	rs1044994	0	110476595	T	A
12	rs12579584	0	110477983	A	G
12	rs142915423	0	110480809	C	T
12	rs11064829	0	110481056	A	G
12	rs1974706	0	110481546	A	G
12	rs11064833	0	110481882	C	A
12	rs60968289	0	110484037	C	T
12	rs12309446	0	110485864	A	G
12	rs7137233	0	110486272	T	C
12	rs117124366	0	110486478	T	A
12	rs10849677	0	110486920	G	A
12	rs10849678	0	110487073	C	G
12	rs10849681	0	110488021	C	G
12	rs11064860	0	110489208	C	T
12	rs9739637	0	110489913	T	G
12	rs10849686	0	110490102	C	T
12	rs7136207	0	110491487	T	C
12	rs11064872	0	110492659	G	A
12	rs10849689	0	110493222	A	G
12	rs138179263	0	110493351	G	A
12	rs117519046	0	110494264	A	G
12	rs41436646	0	110495171	C	G
12	rs79078371	0	110495260	A	G
12	rs10774513	0	110495648	A	C
12	rs7486176	0	110497378	C	T
12	rs9706258	0	110497518	C	A
12	rs74880204	0	110497822	T	G
12	rs77598642	0	110498019	G	A
12	rs11064885	0	110498432	C	A
12	rs77797277	0	110499187	C	T
12	rs7963707	0	110499531	T	C
12	rs77221803	0	110500451	G	A
12	rs115199894	0	110501577	T	A
12	rs12581188	0	110501728	C	T
12	rs11064896	0	110502887	C	T
12	rs11829777	0	110503770	T	C
12	rs73404675	0	110504102	G	A
12	rs10849698	0	110504798	C	G
12	rs11064912	0	110505699	A	T
12	rs149666077	0	110505933	C	T
12	rs117444761	0	110506283	A	T
12	rs141768511	0	110508363	C	T
12	rs116846110	0	110508876	G	A
12	rs11064945	0	110512754	C	T
12	rs142136118	0	110513214	C	T
12	rs77045906	0	110513295	C	G
12	rs61940917	0	110513682	T	C
12	rs12311147	0	110516593	A	G
12	rs2041911	0	110519660	G	C
12	rs768923	0	110522399	A	G
12	rs79937524	0	110528161	C	G
12	rs77876487	0	110528425	G	A
12	rs7960516	0	110529238	T	A
12	rs78910086	0	110532334	T	G
12	rs149922186	0	110534518	G	T
12	rs78833043	0	110535788	C	T
12	rs7315680	0	110537343	T	C
12	rs145900433	0	110540586	T	C
12	rs741375	0	110540599	T	C
12	rs77821148	0	110541425	C	T
12	rs141747038	0	110545539	A	C
12	rs1547975	0	110547162	A	C
12	rs11832936	0	110549533	A	C
12	rs58792942	0	110551145	C	T
12	rs1426374	0	110552773	G	A
12	rs148116145	0	110554275	G	T
12	rs67917264	0	110554818	A	G
12	rs7306072	0	110556712	C	T
12	rs12311063	0	110557312	A	G
12	rs76686967	0	110557548	G	A
12	rs76836569	0	110558077	T	C
12	rs181629169	0	110559569	T	C
12	rs77100509	0	110560318	C	T
12	rs186782015	0	110562209	C	T
12	rs12306972	0	110563610	C	T
12	rs10774545	0	110564659	A	C
12	rs12316812	0	110569096	C	A
12	rs140949871	0	110570060	G	C
12	rs11065127	0	110570985	C	T
12	rs75666959	0	110571374	A	G
12	rs11065129	0	110571845	A	G
12	rs17789061	0	110572140	C	T
12	rs113712751	0	110572537	A	C
12	rs12300649	0	110573340	G	T
12	rs146951092	0	110576286	G	A
12	rs184537214	0	110577469	C	T
12	rs12297035	0	110578192	C	T
12	rs147581725	0	110582168	C	T
12	rs141965732	0	110582338	C	T
12	rs7309141	0	110587637	G	A
12	rs117220631	0	110587792	G	A
12	rs79392171	0	110590642	C	T
12	rs116919854	0	110590935	A	T
12	rs79938910	0	110594755	T	A
12	rs11065216	0	110595636	T	C
12	rs12313068	0	110597304	C	T
12	rs10492229	0	110602173	C	T
12	rs7975364	0	110602275	A	T
12	rs58423087	0	110602600	G	A
12	rs3932915	0	110602811	G	A
12	rs11065273	0	110606959	C	G
12	rs11065287	0	110609714	C	T
12	rs186091224	0	110611151	G	A
12	rs186500614	0	110612077	C	T
12	rs148680397	0	110615143	A	C
12	rs61940949	0	110615249	A	G
12	rs77398033	0	110615495	G	A
12	rs117769729	0	110616992	A	G
12	rs7300045	0	110620661	C	T
12	rs7952823	0	110625149	G	A
12	rs12296821	0	110629266	A	G
12	rs117624317	0	110631881	C	T
12	rs4766491	0	110631942	C	T
12	rs12230591	0	110634881	A	G
12	rs183094943	0	110658284	A	T
12	rs2339404	0	110659314	G	A
12	rs149014112	0	110661547	C	T
12	rs7304243	0	110662327	C	T
12	rs144677725	0	110662699	G	A
12	rs78304912	0	110668284	A	G
12	rs186728711	0	110670879	A	T
12	rs144825998	0	110675363	C	T
12	rs79768321	0	110676035	A	G
12	rs76409839	0	110676974	T	A
12	rs11065606	0	110676982	C	T
12	rs3026418	0	110683227	T	C
12	rs3026424	0	110687971	C	T
12	rs147517686	0	110693253	C	T
12	rs117121174	0	110697330	G	A
12	rs10774599	0	110697448	T	G
12	rs144160672	0	110700723	A	G
12	rs11065611	0	110704487	C	T
12	rs1986123	0	110705800	A	G
12	rs149994594	0	110707091	G	A
12	rs77759104	0	110707761	T	C
12	rs76959914	0	110707987	T	C
12	rs189244610	0	110711037	G	A
12	rs558822961	0	110719321	G	C
12	rs186425832	0	110719741	C	A
12	rs3026440	0	110721952	T	C
12	rs4766428	0	110723245	C	T
12	rs3026448	0	110726530	A	G
12	rs3026452	0	110727849	A	G
12	rs141317973	0	110731745	G	A
12	rs12228378	0	110732781	C	T
12	rs117368690	0	110735132	T	C
12	rs77822113	0	110737375	C	G
12	rs192810166	0	110737813	A	G
12	rs138266326	0	110739833	C	G
12	rs7965279	0	110743984	G	C
12	rs117887629	0	110744701	G	A
12	rs4630352	0	110747419	G	A
12	rs3026457	0	110753198	T	C
12	rs3026459	0	110754097	A	G
12	rs60730125	0	110754692	G	A
12	rs3026465	0	110757585	A	G
12	rs139435961	0	110758950	T	C
12	rs11065627	0	110763354	G	C
12	rs142230058	0	110763746	T	A
12	rs11065628	0	110766166	C	A
12	rs117894071	0	110773444	A	C
12	rs147753396	0	110775621	G	A
12	rs35685291	0	110775774	A	C
12	rs117934771	0	110789311	G	A
12	rs11612572	0	110792131	T	C
12	rs557318113	0	110793826	C	G
12	rs192578293	0	110798561	A	T
12	rs73206861	0	110798562	A	T
12	rs147768390	0	110799242	T	C
12	rs12811603	0	110799944	A	G
12	rs189856160	0	110803934	A	C
12	rs28675894	0	110804178	C	T
12	rs139084282	0	110806874	G	A
12	rs143868643	0	110807122	A	G
12	rs59686008	0	110810137	G	A
12	rs28609096	0	110815922	A	G
12	rs139552832	0	110818195	T	C
12	rs150013087	0	110818214	T	C
12	rs28637922	0	110819139	G	T
12	rs28816104	0	110821939	G	A
12	rs149218420	0	110822442	T	C
12	rs28482181	0	110823724	T	C
12	rs117200300	0	110825883	C	T
12	rs28505800	0	110825979	C	A
12	rs28555214	0	110829036	A	C
12	rs148833222	0	110831541	G	A
12	rs34840178	0	110832027	A	G
12	rs188419180	0	110832527	T	C
12	rs148885004	0	110836335	T	C
12	rs138172421	0	110837715	A	G
12	rs75347070	0	110841379	G	A
12	rs28813775	0	110843461	A	G
12	rs28764794	0	110843797	T	G
12	rs28811332	0	110844189	C	T
12	rs188846551	0	110852028	C	G
12	rs146284145	0	110853675	C	T
12	rs151077602	0	110856124	C	T
12	rs7976889	0	110857694	A	G
12	rs143044003	0	110858303	G	A
12	rs116275536	0	110859697	C	A
12	rs75170261	0	110863885	A	G
12	rs79284414	0	110870156	T	C
12	rs201852485	0	110871075	A	C
12	rs200381460	0	110876296	T	C
12	rs34903295	0	110876458	T	A
12	rs12822385	0	110879226	A	G
12	rs12227893	0	110880135	G	A
12	rs73417389	0	110883813	C	T
12	rs139446226	0	110885069	A	T
12	rs78341143	0	110887369	A	G
12	rs3759384	0	110888857	C	T
12	rs73191804	0	110892144	T	C
12	rs11065647	0	110894557	G	A
12	rs118078809	0	110895603	C	A
12	rs10849896	0	110897202	T	C
12	rs79666908	0	110899587	C	T
12	rs12579800	0	110902563	G	A
12	rs80133799	0	110905434	G	C
12	rs76781855	0	110906208	G	C
12	rs1968048	0	110907573	C	G
12	rs12369492	0	110908254	A	C
12	rs75673775	0	110908623	T	C
12	rs188113631	0	110916637	C	A
12	rs199954425	0	110916984	T	A
12	rs144979606	0	110921460	C	G
12	rs7956133	0	110922929	G	T
12	rs4766492	0	110929261	C	T
12	rs139208550	0	110930494	G	A
12	rs192507731	0	110934729	T	G
12	rs184629901	0	110935268	T	C
12	rs61942603	0	110944299	G	C
12	rs142402461	0	110945566	C	T
12	rs150174222	0	110947256	T	G
12	rs4766497	0	110950376	T	C
12	rs11065657	0	110952507	C	G
12	rs144396754	0	110953874	A	G
12	rs12226942	0	110955902	A	G
12	rs34513555	0	110960196	G	A
12	rs78642665	0	110964763	C	G
12	rs140572760	0	110965078	T	C
12	rs3825391	0	110973846	A	C
12	rs10849900	0	110974890	T	C
12	rs3825390	0	110976409	A	C
12	rs12311093	0	110978032	C	T
12	rs144571957	0	110979424	G	A
12	rs16940894	0	110980915	G	A
12	rs141034698	0	110981666	G	A
12	rs73191843	0	110991101	C	T
12	rs4766500	0	110993791	G	A
12	rs150406857	0	110994021	T	C
12	rs11065665	0	110996040	T	C
12	rs185553826	0	110997356	C	A
12	rs76147916	0	110997860	T	C
12	rs11065667	0	111000057	A	T
12	rs7957299	0	111002311	A	G
12	rs11065668	0	111002958	C	A
12	rs75654152	0	111003148	G	A
12	rs78387306	0	111004409	T	C
12	rs34191496	0	111005611	C	A
12	rs16940902	0	111016630	T	G
12	rs11065670	0	111017091	C	T
12	rs11065671	0	111020325	G	A
12	rs12231707	0	111022160	G	A
12	rs80233367	0	111023751	A	C
12	rs117097734	0	111024362	G	A
12	rs1265744	0	111026784	C	T
12	rs142394783	0	111027098	G	A
12	rs139066244	0	111030120	C	T
12	rs145155026	0	111034730	C	T
12	rs138978850	0	111034893	A	G
12	rs78281055	0	111042035	C	T
12	rs149000379	0	111042723	T	A
12	rs4259883	0	111045382	A	G
12	rs74409387	0	111045688	A	C
12	rs684596	0	111052465	T	A
12	rs148279441	0	111053015	G	T
12	rs111310140	0	111053316	C	T
12	rs11065681	0	111059946	A	T
12	rs140144956	0	111061189	G	A
12	rs11065682	0	111062540	G	A
12	rs1502337	0	111062852	C	T
12	rs61942628	0	111064605	C	T
12	rs117710997	0	111064889	T	G
12	rs73419332	0	111065169	C	T
12	rs11065683	0	111070549	C	T
12	rs530033762	0	111073391	A	G
12	rs142163848	0	111075237	C	T
12	rs11065687	0	111075823	C	T
12	rs7953794	0	111081197	A	G
12	rs118096349	0	111082836	G	T
12	rs10849902	0	111084684	G	A
12	rs142817266	0	111085330	T	C
12	rs80062825	0	111085368	C	T
12	rs146067824	0	111090991	G	A
12	rs140027261	0	111096021	T	A
12	rs79433027	0	111102881	C	A
12	rs117988169	0	111110027	G	T
12	rs10849903	0	111112319	T	C
12	rs871921	0	111115113	G	C
12	rs2339524	0	111116655	T	C
12	rs55945007	0	111117018	G	A
12	rs142864122	0	111120092	C	A
12	rs77048156	0	111122466	C	T
12	rs186291856	0	111124864	A	G
12	rs11065694	0	111125551	G	T
12	rs28720928	0	111126609	C	T
12	rs11829358	0	111126636	A	G
12	rs141236766	0	111128119	C	T
12	rs12580187	0	111137548	A	T
12	rs16940954	0	111139070	A	G
12	rs58663967	0	111148570	C	T
12	rs75615368	0	111149250	A	G
12	rs117602152	0	111152977	C	T
12	rs11065704	0	111154129	T	C
12	rs79245315	0	111154902	T	C
12	rs118122911	0	111155321	C	G
12	rs10774603	0	111155947	C	T
12	rs79986271	0	111156829	A	C
12	rs1973505	0	111160003	G	A
12	rs186244189	0	111163505	T	C
12	rs7136166	0	111163712	T	C
12	rs7960552	0	111164237	T	C
12	rs11833225	0	111164790	G	T
12	rs55661717	0	111164920	A	G
12	rs7132651	0	111165927	A	G
12	rs117657325	0	111166809	G	C
12	rs75838694	0	111168170	C	A
12	rs10774604	0	111168743	C	T
12	rs7967363	0	111171342	T	G
12	rs12305489	0	111172256	A	C
12	rs80234710	0	111173050	A	G
12	rs472007	0	111173522	A	G
12	rs79599420	0	111176536	C	G
12	rs78987759	0	111180230	G	A
12	rs76558896	0	111183492	C	T
12	rs61942639	0	111184850	T	C
12	rs11065711	0	111188067	C	T
12	rs10161511	0	111189543	T	G
12	rs138402390	0	111193500	T	C
12	rs12582139	0	111193858	A	T
12	rs12231451	0	111198309	C	T
12	rs11611780	0	111199274	G	C
12	rs147979701	0	111199482	G	A
12	rs114368233	0	111199943	C	T
12	rs9668929	0	111200637	G	A
12	rs11065716	0	111207445	G	T
12	rs16940992	0	111207515	A	G
12	rs11065719	0	111212762	T	A
12	rs73194057	0	111216913	T	C
12	rs850518	0	111219440	A	C
12	rs75991894	0	111220925	T	A
12	rs79686706	0	111222018	C	T
12	rs146910176	0	111222655	C	T
12	rs114787273	0	111225576	G	A
12	rs138613343	0	111227663	C	T
12	rs10774605	0	111228599	A	G
12	rs850517	0	111229645	C	T
12	rs850515	0	111231474	A	G
12	rs850514	0	111232562	A	T
12	rs2028006	0	111232760	G	T
12	rs12825235	0	111234298	G	A
12	rs2879525	0	111235721	G	A
12	rs2520218	0	111239356	C	T
12	rs2520217	0	111239359	A	G
12	rs850511	0	111239821	T	C
12	rs850510	0	111240545	T	G
12	rs850509	0	111242361	C	T
12	rs6489925	0	111244338	T	C
12	rs7960693	0	111245280	A	T
12	rs10083024	0	111246092	T	C
12	rs7958142	0	111246453	T	C
12	rs7974845	0	111246640	G	A
12	rs11065724	0	111248624	C	T
12	rs7966263	0	111248643	T	C
12	rs6489954	0	111248777	T	C
12	rs7136934	0	111248903	C	T
12	rs78852868	0	111249799	C	T
12	rs60083502	0	111250731	A	T
12	rs2239191	0	111252651	T	C
12	rs960669	0	111253884	A	G
12	rs2078434	0	111254419	A	G
12	rs7960825	0	111255027	C	T
12	rs75662672	0	111255871	C	G
12	rs7961774	0	111256009	G	A
12	rs2238146	0	111257563	C	T
12	rs10849907	0	111258178	A	G
12	rs117569823	0	111259306	G	A
12	rs138572183	0	111259360	C	T
12	rs4766510	0	111259412	A	T
12	rs1858886	0	111260556	G	A
12	rs10849908	0	111261871	T	C
12	rs35714777	0	111261974	T	C
12	rs59322673	0	111262367	A	G
12	rs75474754	0	111262738	C	T
12	rs117025490	0	111262972	G	C
12	rs2214043	0	111264484	G	A
12	rs10744766	0	111266677	A	C
12	rs1476470	0	111267031	C	T
12	rs11832264	0	111267125	A	T
12	rs10849909	0	111267845	G	A
12	rs10744767	0	111267930	A	G
12	rs80163177	0	111268326	T	C
12	rs4766511	0	111268844	G	A
12	rs74796761	0	111269859	T	G
12	rs58378071	0	111272018	C	T
12	rs7132904	0	111272128	C	T
12	rs2188398	0	111272487	T	A
12	rs2188399	0	111272553	A	G
12	rs1811173	0	111274026	A	G
12	rs57310633	0	111274657	C	A
12	rs10849910	0	111274727	T	C
12	rs6490098	0	111274756	T	C
12	rs4766431	0	111275201	A	G
12	rs12318210	0	111275385	G	A
12	rs34461307	0	111276372	C	T
12	rs28856446	0	111276470	A	G
12	rs2283347	0	111276683	C	G
12	rs2239192	0	111277232	T	A
12	rs11065729	0	111277488	T	C
12	rs7132833	0	111278164	G	A
12	rs7132841	0	111278188	G	A
12	rs876373	0	111279341	T	C
12	rs886131	0	111279463	C	T
12	rs138128199	0	111279949	A	T
12	rs6490126	0	111280407	C	A
12	rs76219755	0	111280485	C	T
12	rs2238147	0	111280604	C	G
12	rs118067687	0	111283448	T	C
12	rs73421306	0	111284273	A	C
12	rs2339635	0	111284872	G	C
12	rs2339636	0	111285021	G	C
12	rs2238148	0	111285298	G	A
12	rs2299666	0	111285328	T	C
12	rs2299667	0	111285981	G	T
12	rs7980320	0	111286094	A	G
12	rs2283348	0	111287726	T	C
12	rs2283349	0	111288122	T	C
12	rs11065732	0	111288436	T	C
12	rs7973272	0	111288698	G	A
12	rs12310570	0	111288738	C	T
12	rs10219717	0	111288843	T	C
12	rs1858887	0	111289694	G	A
12	rs12581453	0	111290354	C	T
12	rs886132	0	111290871	G	C
12	rs756838	0	111292585	T	A
12	rs79576587	0	111293235	A	G
12	rs76464604	0	111293470	G	T
12	rs10774606	0	111293674	C	T
12	rs11065733	0	111294520	A	G
12	rs11065734	0	111296320	A	G
12	rs4766432	0	111296332	T	C
12	rs2078854	0	111297080	C	A
12	rs7294551	0	111298120	G	C
12	rs7310350	0	111298204	T	C
12	rs35293736	0	111298964	A	G
12	rs117854645	0	111299801	C	T
12	rs7303049	0	111299974	G	A
12	rs2283351	0	111300010	G	A
12	rs78398471	0	111301027	G	A
12	rs2005675	0	111301417	T	C
12	rs2283352	0	111302072	G	A
12	rs35748628	0	111303033	C	G
12	rs12816507	0	111306979	A	T
12	rs11609385	0	111308007	C	T
12	rs4766513	0	111308605	T	A
12	rs4766514	0	111308628	A	G
12	rs73421339	0	111308745	C	T
12	rs4766515	0	111308801	T	C
12	rs11614320	0	111309472	G	A
12	rs11612523	0	111309665	A	G
12	rs66929071	0	111311326	T	A
12	rs2238149	0	111311929	T	C
12	rs117916236	0	111312012	T	C
12	rs7135295	0	111313245	G	A
12	rs11612727	0	111314289	T	C
12	rs57074071	0	111314727	A	G
12	rs143078557	0	111314815	C	T
12	rs35695736	0	111315362	G	A
12	rs61226717	0	111315543	G	T
12	rs35841288	0	111315664	A	C
12	rs113505886	0	111316174	A	G
12	rs61940989	0	111316243	T	C
12	rs1468131	0	111316694	C	A
12	rs35762292	0	111317904	T	C
12	rs67724903	0	111318334	C	T
12	rs66525670	0	111318351	G	C
12	rs141574969	0	111319366	A	G
12	rs10492013	0	111319724	A	T
12	rs12819646	0	111319847	C	T
12	rs11065743	0	111320472	C	A
12	rs7316287	0	111321512	T	C
12	rs7306787	0	111321640	C	T
12	rs76024719	0	111321724	G	A
12	rs12099913	0	111323395	T	G
12	rs10849913	0	111323408	C	G
12	rs11065744	0	111323418	G	A
12	rs7311323	0	111323939	G	A
12	rs141963142	0	111323989	G	A
12	rs7303257	0	111324923	A	T
12	rs10774609	0	111325265	T	C
12	rs10849914	0	111325437	T	A
12	rs11065747	0	111326666	G	T
12	rs77331779	0	111327383	G	A
12	rs11065749	0	111329227	G	A
12	rs118173552	0	111329883	C	G
12	rs11065750	0	111331016	G	A
12	rs11065751	0	111331156	T	A
12	rs11065752	0	111331165	G	A
12	rs11065753	0	111331685	C	T
12	rs7312231	0	111333224	C	T
12	rs10849915	0	111333622	T	C
12	rs1858881	0	111334117	T	C
12	rs6489821	0	111334318	A	G
12	rs6489822	0	111334375	C	T
12	rs35856328	0	111335360	T	C
12	rs184421652	0	111335558	A	G
12	rs11065755	0	111335752	G	C
12	rs146280669	0	111335756	A	G
12	rs11610779	0	111336560	A	T
12	rs7305904	0	111337891	A	G
12	rs11065756	0	111338794	C	T
12	rs10774610	0	111340243	T	C
12	rs11065757	0	111340788	A	G
12	rs11065758	0	111341026	A	G
12	rs117528052	0	111341920	G	T
12	rs78900292	0	111341921	A	T
12	rs2339598	0	111341925	T	C
12	rs2283353	0	111342017	A	G
12	rs11065762	0	111342722	T	C
12	rs11065763	0	111343000	A	T
12	rs11065764	0	111343443	A	C
12	rs149836836	0	111344597	T	C
12	rs75295329	0	111344621	G	T
12	rs2238150	0	111345607	C	G
12	rs3759381	0	111346399	G	T
12	rs3759380	0	111346400	C	T
12	rs191247852	0	111347413	C	T
12	rs12231049	0	111349223	A	G
12	rs11065766	0	111349849	A	G
12	rs3782891	0	111350457	G	A
12	rs3782890	0	111350531	G	A
12	rs3782889	0	111350655	A	G
12	rs3825389	0	111350771	C	T
12	rs2071629	0	111351186	C	T
12	rs11065769	0	111351439	T	G
12	rs916164	0	111351599	A	C
12	rs11065770	0	111351937	C	T
12	rs2078847	0	111352478	A	G
12	rs933296	0	111352848	A	C
12	rs2301610	0	111353556	A	G
12	rs61942999	0	111353762	C	T
12	rs61943000	0	111354106	T	C
12	rs75138247	0	111354367	A	G
12	rs61943010	0	111354623	C	T
12	rs12311834	0	111354700	C	T
12	rs117607209	0	111354703	A	T
12	rs11065773	0	111355100	A	T
12	rs10849916	0	111355206	G	T
12	rs3782888	0	111355606	G	A
12	rs7488411	0	111356598	A	G
12	rs10849917	0	111357074	T	A
12	rs17550549	0	111357471	C	T
12	rs2040571	0	111357727	G	A
12	rs12427105	0	111359541	C	T
12	rs4766517	0	111359712	G	C
12	rs12321621	0	111360183	C	A
12	rs12302980	0	111360290	A	G
12	rs2028005	0	111361137	A	G
12	rs12828640	0	111361298	A	G
12	rs4766518	0	111362349	T	C
12	rs6489834	0	111363243	T	C
12	rs7957741	0	111363516	T	C
12	rs7957842	0	111363528	T	G
12	rs756823	0	111364850	T	C
12	rs6489835	0	111365043	C	T
12	rs76240915	0	111365302	A	T
12	rs886125	0	111365324	A	G
12	rs876312	0	111366750	C	A
12	rs876311	0	111366866	C	G
12	rs876310	0	111366904	T	C
12	rs12227162	0	111367244	C	T
12	rs2007018	0	111368171	A	T
12	rs7953254	0	111369401	T	G
12	rs6489838	0	111370484	G	A
12	rs4766519	0	111370980	C	T
12	rs7316015	0	111371187	C	A
12	rs4426183	0	111373404	T	C
12	rs1056618	0	111375170	A	G
12	rs1056620	0	111375172	C	T
12	rs4540879	0	111375833	A	G
12	rs2879518	0	111376046	G	C
12	rs7979656	0	111376637	C	T
12	rs10849918	0	111376921	T	C
12	rs10849919	0	111377002	G	A
12	rs10849920	0	111377051	C	T
12	rs12580337	0	111377530	C	T
12	rs12425343	0	111379460	C	T
12	rs11065780	0	111381949	G	C
12	rs80160139	0	111382024	C	T
12	rs11065781	0	111382409	C	A
12	rs75672141	0	111382717	C	T
12	rs10774611	0	111383036	G	A
12	rs6489844	0	111385296	A	G
12	rs2106409	0	111385998	G	C
12	rs2106408	0	111386018	A	C
12	rs2188380	0	111386127	T	C
12	rs2157873	0	111386667	G	T
12	rs4766521	0	111386961	T	C
12	rs193211023	0	111388301	C	T
12	rs149607519	0	111389437	C	G
12	rs544416381	0	111389438	A	T
12	rs186373064	0	111389602	T	C
12	rs3919447	0	111391799	C	T
12	rs4766522	0	111393519	T	G
12	rs2106407	0	111394327	T	C
12	rs2106406	0	111394384	G	A
12	rs2106405	0	111394644	G	A
12	rs2106404	0	111394645	T	C
12	rs12425190	0	111394929	C	A
12	rs7956143	0	111395150	C	T
12	rs11065783	0	111396249	A	G
12	rs2339706	0	111396419	G	A
12	rs4509829	0	111396613	C	T
12	rs11838131	0	111396958	A	G
12	rs142192185	0	111398033	G	A
12	rs12818548	0	111398098	T	C
12	rs4766523	0	111399179	A	G
12	rs4766524	0	111399446	T	C
12	rs4766525	0	111399660	T	C
12	rs7961663	0	111399771	G	A
12	rs7961935	0	111400006	G	A
12	rs7978821	0	111400116	A	G
12	rs4766438	0	111400625	T	C
12	rs4766439	0	111400836	C	T
12	rs4766440	0	111401223	C	T
12	rs4766526	0	111401316	G	T
12	rs4766441	0	111401662	A	G
12	rs4766442	0	111401693	G	A
12	rs4766443	0	111401798	A	G
12	rs12815195	0	111402363	T	C
12	rs116855781	0	111405140	A	G
12	rs4766527	0	111405470	T	G
12	rs142840517	0	111405888	A	G
12	rs151033786	0	111405946	C	T
12	rs993966	0	111406026	G	C
12	rs993965	0	111406373	A	T
12	rs12814105	0	111406836	A	G
12	rs12311973	0	111407366	G	T
12	rs12307294	0	111407459	T	G
12	rs12425324	0	111407697	G	A
12	rs139368064	0	111408484	C	G
12	rs991817	0	111410537	A	G
12	rs11065784	0	111412463	A	G
12	rs139732842	0	111412774	T	C
12	rs11065785	0	111412908	C	T
12	rs4766529	0	111413937	G	C
12	rs12229654	0	111414461	T	G
12	rs183586981	0	111417224	G	A
12	rs78486725	0	111417254	C	T
12	rs11065786	0	111418262	C	T
12	rs74741202	0	111419418	G	A
12	rs148910775	0	111422247	G	A
12	rs74334366	0	111422524	T	C
12	rs7968960	0	111426615	C	A
12	rs117623594	0	111428626	G	A
12	rs75218626	0	111429783	C	T
12	rs2188378	0	111431305	T	C
12	rs60929041	0	111435756	T	C
12	rs149004724	0	111437777	G	A
12	rs7304705	0	111438001	A	G
12	rs117686235	0	111439110	A	G
12	rs117931611	0	111439804	C	A
12	rs138050015	0	111448380	G	C
12	rs147537401	0	111453551	C	T
12	rs190968115	0	111464681	T	G
12	rs138971966	0	111467998	G	A
12	rs79032878	0	111476492	G	T
12	rs59261535	0	111476724	T	C
12	rs61943031	0	111479796	C	T
12	rs77337851	0	111482716	G	A
12	rs77521352	0	111485437	C	T
12	rs117287368	0	111492227	C	G
12	rs76274710	0	111493278	C	T
12	rs76451382	0	111493892	T	C
12	rs10849925	0	111495518	A	G
12	rs12580277	0	111500499	C	T
12	rs76892561	0	111500681	C	G
12	rs4378452	0	111504033	T	C
12	rs76382606	0	111509771	G	C
12	rs117823931	0	111513277	T	C
12	rs16941230	0	111522000	A	C
12	rs7314285	0	111522026	T	G
12	rs75622376	0	111525915	C	T
12	rs55635063	0	111528154	G	A
12	rs137927528	0	111528360	C	T
12	rs117219827	0	111532150	C	T
12	rs118143962	0	111535318	G	A
12	rs148710232	0	111536797	G	A
12	rs1001484	0	111536822	A	G
12	rs76224793	0	111538721	T	C
12	rs117793703	0	111542074	C	A
12	rs12297156	0	111542948	G	A
12	rs4766535	0	111543825	C	T
12	rs76427017	0	111544268	A	T
12	rs10774613	0	111546165	T	C
12	rs78678349	0	111548912	C	T
```
