## Supplementary material for "Characterization of shared and ancestry-specific signals driving complex traits using multi-ancestry fine-mapping": susiex_nc3.cs80.cs

```
CS_ID	SNP	BP	REF_ALLELE	ALT_ALLELE	REF_FRQ	BETA	SE	-LOG10P	CS_PIP	OVRL_PIP
1	rs4766428	110723245	T,T	C,C	0.54672,0.083333	0.0334709,0.0219059	0.00397168,0.0154664	16.4517,0.805013	0.995955	0.995955
2	rs10774803	110058220	C,C	T,T	0.447316,0.572421	-0.011656,-0.0141503	0.00397643,0.00864047	2.47162,0.993576	0.0736799	0.0737058
2	rs10850481	110059431	G,G	A,A	0.450298,0.573413	-0.0111454,-0.0145573	0.00397398,0.00864302	2.29773,1.03561	0.0407846	0.040806
2	rs111938934	110155971	T,NA	C,NA	0.987078,NA	0.0450983,NA	0.0175062,NA	2.00039,NA	0.0261536	0.0317753
2	rs4766630	110185125	T,NA	C,NA	0.966203,NA	0.0345657,NA	0.0109412,NA	2.80082,NA	0.0209545	0.02361
2	rs1045255	109973979	C,C	G,G	0.45825,0.689484	-0.0115825,-0.0174323	0.00396816,0.00923845	2.45432,1.2279	0.0198823	0.0198885
2	rs1543897	109975211	T,T	A,A	0.45825,0.689484	-0.0115825,-0.0173843	0.00396816,0.00923845	2.45432,1.22278	0.0197197	0.0197258
2	rs1001382	109974931	C,C	T,T	0.45825,0.689484	-0.0115825,-0.0173843	0.00396816,0.00923845	2.45432,1.22278	0.0197197	0.0197258
2	rs2058807	109973273	C,C	T,T	0.45825,0.689484	-0.0115375,-0.017485	0.00396816,0.00923845	2.43855,1.23354	0.0192317	0.0192379
2	rs10744826	109965512	G,G	C,C	0.45825,0.689484	-0.0115375,-0.017485	0.00396816,0.00923845	2.43855,1.23354	0.0192317	0.0192379
2	rs7956536	109980516	T,T	C,C	0.45825,0.689484	-0.0115375,-0.0173364	0.00396816,0.00923845	2.43855,1.21767	0.0187483	0.0187543
2	rs2004359	109976893	T,T	G,G	0.45825,0.689484	-0.0115375,-0.0172914	0.00396816,0.00923845	2.43855,1.21288	0.0186052	0.0186112
2	rs7311187	109937907	T,T	C,C	0.45825,0.69246	-0.011398,-0.0177287	0.00396816,0.00926307	2.38997,1.25468	0.0175848	0.017591
2	rs731178	109981678	T,T	C,C	0.45825,0.689484	-0.011488,-0.0169861	0.00396816,0.00923845	2.42125,1.18066	0.0168712	0.0168771
2	rs6606732	109984561	A,A	G,G	0.459245,0.689484	-0.0114861,-0.0169381	0.0039675,0.00923845	2.42125,1.17563	0.0168182	0.016824
2	rs2241210	109950144	G,G	A,A	0.45825,0.689484	-0.011398,-0.0173843	0.00396816,0.00923845	2.38997,1.22278	0.0165909	0.0165968
2	rs7956788	109960962	C,C	T,T	0.45825,0.688492	-0.011398,-0.017417	0.00396816,0.00923037	2.38997,1.2279	0.0165342	0.0165402
2	rs2879107	109953417	G,G	A,A	0.45825,0.689484	-0.011353,-0.0174323	0.00396816,0.00923845	2.3744,1.2279	0.0160425	0.0160484
2	rs2241213	109938857	G,G	A,A	0.45825,0.689484	-0.011353,-0.0173364	0.00396816,0.00923845	2.3744,1.21767	0.0157815	0.0157874
2	rs7298565	109937534	A,A	G,G	0.45825,0.689484	-0.011353,-0.0173364	0.00396816,0.00923845	2.3744,1.21767	0.0157815	0.0157874
2	rs2241208	109962795	C,C	G,G	0.466203,0.689484	-0.0115236,-0.017533	0.00396336,0.00923845	2.43855,1.23868	0.0157221	0.0157285
2	rs1075467	109986935	A,A	G,G	0.459245,0.689484	-0.0113961,-0.0168373	0.0039675,0.00923845	2.38997,1.1651	0.0152061	0.0152118
2	rs7304862	109988891	G,G	T,T	0.459245,0.689484	-0.0113511,-0.0168853	0.0039675,0.00923845	2.3744,1.17011	0.0146994	0.0147051
2	rs4766611	109987838	G,G	A,A	0.459245,0.689484	-0.0113511,-0.0168373	0.0039675,0.00923845	2.3744,1.1651	0.014583	0.0145887
2	rs1543896	109920071	T,T	G,G	0.45825,0.690476	-0.0111684,-0.0178506	0.00396816,0.00924659	2.31111,1.27129	0.0144642	0.0144702
2	rs11067231	109993603	A,A	C,C	0.455268,0.6875	-0.0114039,-0.0166114	0.00397022,0.00922235	2.38997,1.14466	0.0143029	0.0143086
2	rs10850358	109991050	G,G	A,A	0.459245,0.6875	-0.0112566,-0.0169086	0.0039675,0.00922235	2.34188,1.17563	0.0136509	0.0136566
2	rs877710	109993976	G,G	C,C	0.455268,0.6875	-0.0113589,-0.0165586	0.00397022,0.00922235	2.3744,1.13921	0.0136004	0.013606
2	rs2241215	109925489	G,G	A,A	0.45825,0.690476	-0.0110738,-0.0179507	0.00396816,0.00924659	2.27901,1.28218	0.013503	0.0135091
2	rs888192	109995097	G,G	A,A	0.455268,0.6875	-0.0113093,-0.0167073	0.00397022,0.00922235	2.35734,1.15461	0.0133126	0.0133182
2	rs7134594	110000193	T,T	C,C	0.455268,0.688492	-0.0111246,-0.0176661	0.00397022,0.00923037	2.29427,1.25468	0.0131462	0.0131521
2	rs9593	109994870	T,T	A,A	0.455268,0.6875	-0.0113093,-0.0166114	0.00397022,0.00922235	2.35734,1.14466	0.0131045	0.0131101
2	rs7953014	109998097	G,G	A,A	0.455268,0.6875	-0.0111742,-0.017105	0.00397022,0.00922235	2.31111,1.19631	0.0125663	0.012572
2	rs2058806	109996343	A,A	C,C	0.455268,0.6875	-0.0112192,-0.0168079	0.00397022,0.00922235	2.32647,1.1651	0.0124599	0.0124655
2	rs2058805	109998591	C,C	T,T	0.455268,0.6875	-0.0111246,-0.0172056	0.00397022,0.00922235	2.29427,1.20697	0.0122173	0.012223
2	rs12321021	110083578	A,A	T,T	0.619284,0.634921	-0.0172925,-0.0114676	0.00407187,0.00887871	4.66387,0.706631	0.0120586	0.0123016
2	rs736344	110001195	G,G	A,A	0.455268,0.688492	-0.0110345,-0.0173691	0.00397022,0.00923037	2.26381,1.22278	0.0115166	0.0115223
2	rs7964021	109997645	C,C	G,G	0.455268,0.6875	-0.0110345,-0.0170092	0.00397022,0.00922235	2.26381,1.1862	0.0108899	0.0108955
2	rs7954144	110015893	G,G	A,A	0.455268,0.6875	-0.0108496,-0.0173088	0.00397022,0.00922235	2.20199,1.21795	0.009703	0.0097086
2	rs874170	110004960	T,T	C,C	0.455268,0.6875	-0.0107549,-0.0174546	0.00397022,0.00922235	2.17065,1.23354	0.0091445	0.00915012
2	rs10850380	110002819	G,G	A,A	0.455268,0.6875	-0.0107549,-0.0174019	0.00397022,0.00922235	2.17065,1.2279	0.00906188	0.00906748
2	rs7965152	110056331	A,A	G,G	0.460239,0.572421	-0.00961891,-0.0147172	0.00396686,0.00864047	1.81485,1.05299	0.00717656	0.00718889
2	rs6606734	110013639	G,G	T,T	0.455268,0.715278	-0.0109398,-0.0137151	0.00397022,0.00947229	2.23204,0.830794	0.00581958	0.00582416
2	rs888194	109986918	G,G	C,C	0.542744,0.689484	-0.0152736,-0.0177872	0.00396883,0.00923845	3.92485,1.26611	0.00559124	0.00560356
2	rs10161126	110042348	G,G	A,A	0.465209,0.770833	-0.0115749,-0.0152809	0.00396391,0.0101706	2.45598,0.876216	0.00533408	0.00533915
2	rs11609896	110038454	A,A	G,G	0.463221,0.770833	-0.0115285,-0.0159688	0.00396504,0.0101706	2.43855,0.934067	0.00500644	0.0050116
2	rs12321904	109989228	T,T	G,G	0.474155,0.77381	-0.0111443,-0.0167895	0.00395959,0.0102176	2.31111,0.998511	0.00496529	0.00497057
2	rs148542510	110194318	A,NA	G,NA	0.986084,NA	0.0453377,NA	0.0168779,NA	2.14107,NA	0.00492632	0.00624402
2	rs10850443	110040622	G,G	A,A	0.464215,0.770833	-0.0115276,-0.0155596	0.00396447,0.0101706	2.43883,0.899448	0.00473234	0.00473737
2	rs2241212	109939641	A,A	T,T	0.473161,0.691468	-0.0107999,-0.01664	0.00396001,0.0092548	2.19472,1.14159	0.00425203	0.00425728
2	rs3782894	110026024	T,T	G,G	0.454274,0.714286	-0.0105886,-0.012914	0.00397094,0.0094624	2.11555,0.763654	0.00385075	0.00385505
2	rs1965659	110132304	T,T	G,G	0.949304,0.68254	-0.0267854,-0.0183193	0.00901262,0.00918321	2.52889,1.3367	0.00314051	0.0129185
2	rs9888325	110037413	T,T	G,G	0.463221,0.800595	-0.0115293,-0.012038	0.00396504,0.0106986	2.43883,0.584179	0.00304991	0.00305428
2	rs10850435	110033270	C,C	G,G	0.469185,0.771825	-0.0102729,-0.0166541	0.00396183,0.0101861	2.02158,0.991169	0.00231559	0.00232049
2	rs7299698	110048015	T,T	C,C	0.564612,0.589286	-0.00875308,-0.0168488	0.00398773,0.00868901	1.55031,1.27993	0.00209169	0.00210114
2	rs1558827	110131866	A,A	G,G	0.949304,0.667659	-0.0253366,-0.018342	0.00901262,0.00907473	2.3067,1.36394	0.00207602	0.00766733
2	rs180808571	111252270	C,NA	G,NA	0.982107,NA	0.0316693,NA	0.014915,NA	1.47202,NA	0.00196125	0.00379325
2	rs117978449	110139273	A,NA	C,NA	0.985089,NA	0.0479562,NA	0.0163138,NA	2.4833,NA	0.00192182	0.00282542
2	rs10850503	110066067	G,G	A,A	0.33996,0.570437	-0.0117122,-0.0134492	0.00417389,0.00863547	2.29974,0.92312	0.00188202	0.00190104
2	rs144652473	111267837	T,NA	C,NA	0.982107,NA	0.0313144,NA	0.014915,NA	1.44647,NA	0.00181961	0.00351938
2	rs113082829	110133000	A,A	G,G	0.949304,0.662698	-0.0266998,-0.0161772	0.00901262,0.0090414	2.51547,1.13326	0.00173508	0.00747358
2	rs3742015	110017125	C,C	T,T	0.538767,0.715278	-0.0148977,-0.0147983	0.00396624,0.00947229	3.76303,0.927294	0.00169202	0.00170083
2	rs12314392	110010866	G,G	A,A	0.539761,0.714286	-0.0149,-0.0148833	0.00396686,0.0094624	3.76303,0.936495	0.00169178	0.00170059
2	rs11609480	110057019	C,C	T,T	0.807157,0.776786	-0.0209187,0.00464491	0.00501139,0.0102658	4.52432,0.186463	0.0016276	0.00191318
2	rs752014	110069478	G,G	A,A	0.511928,0.575397	-0.00954666,-0.0107105	0.00395543,0.00864824	1.80141,0.666461	0.00160713	0.00161545
2	rs117173376	110898913	T,NA	C,NA	0.980119,NA	0.0281801,NA	0.0141639,NA	1.33125,NA	0.00153973	0.00239621
2	rs145919991	110956371	C,NA	T,NA	0.980119,NA	0.0280395,NA	0.0141639,NA	1.32108,NA	0.00149334	0.00232543
2	rs2241205	109968913	A,A	G,G	0.72664,0.762897	-0.00969729,-0.0132557	0.00443621,0.0100508	1.5403,0.727659	0.00147604	0.00148188
2	rs117378614	111209036	C,NA	T,NA	0.955268,NA	0.0118669,NA	0.00956466,NA	0.668137,NA	0.00145116	0.00191109
2	rs752015	110069601	G,G	C,C	0.696819,0.577381	-0.0167496,-0.0105152	0.00430159,0.00865361	4.00578,0.649131	0.00144812	0.00152832
2	rs3815575	109947905	T,T	C,C	0.723658,0.762897	-0.00962556,-0.0134523	0.00442129,0.0100508	1.53056,0.742901	0.00144121	0.00144682
2	rs112200151	110133080	T,T	G,G	0.942346,0.585317	-0.024083,-0.0125683	0.00848241,0.0086766	2.34456,0.831295	0.00138256	0.0055547
2	rs74952821	111242526	T,NA	C,NA	0.954274,NA	0.0110119,NA	0.00946506,NA	0.611445,NA	0.00137115	0.0018269
2	rs150891384	110728976	T,NA	G,NA	0.981113,NA	0.029573,NA	0.0145245,NA	1.37942,NA	0.00135913	0.00224788
2	rs77877120	110269516	A,A	C,C	0.944334,0.958333	-0.0395834,-0.0183276	0.00862346,0.0213919	5.35378,0.407177	0.00134121	0.0018042
2	rs188751104	110183982	NA,T	NA,G	NA,0.963294	NA,-0.0648763	NA,0.0227328	NA,2.3646	0.00130901	0.00237373
2	rs74959273	110547943	C,NA	G,NA	0.980119,NA	0.0271078,NA	0.0141639,NA	1.25463,NA	0.00122241	0.00191121
2	rs11608727	110060984	G,G	T,T	0.804175,0.775794	-0.0207536,0.00396959	0.0049823,0.0102496	4.50762,0.155809	0.00119034	0.00141898
2	rs187660330	111097568	G,NA	A,NA	0.956262,NA	0.011026,NA	0.00966771,NA	0.595031,NA	0.00113463	0.00151701
2	rs139265947	111333983	T,NA	C,NA	0.976143,NA	0.0289312,NA	0.0129561,NA	1.59264,NA	0.00109712	0.00217048
2	rs12828104	110068129	T,T	G,G	0.498012,0.572421	-0.00947036,-0.0119739	0.00395433,0.00864047	1.77928,0.780386	0.00109302	0.00110111
2	rs1819873	110056708	C,C	A,A	0.507952,0.571429	-0.00887646,-0.0123484	0.0039548,0.00863795	1.60552,0.815743	0.00108675	0.00109446
3	rs117145318	110229434	A,NA	C,NA	0.961233,NA	0.0563993,NA	0.0102422,NA	7.43666,NA	0.350993	0.351007
3	rs74339963	110152829	T,NA	C,NA	0.944334,NA	0.0430718,NA	0.00862346,NA	6.22973,NA	0.302323	0.302337
3	rs138181113	110129415	T,NA	C,NA	0.954274,NA	0.0475004,NA	0.00946506,NA	6.28336,NA	0.11981	0.119827
3	rs17616911	110214847	A,NA	T,NA	0.941352,NA	0.0408717,NA	0.00841466,NA	5.92425,NA	0.0183355	0.0183561
3	rs1965659	110132304	T,T	G,G	0.949304,0.68254	-0.0267854,-0.0183193	0.00901262,0.00918321	2.52889,1.3367	0.00980878	0.0129185
```
