## Supplementary material for "Characterization of shared and ancestry-specific signals driving complex traits using multi-ancestry fine-mapping": susiex_nc3.cs80.snp

```
BP	SNP	PIP(CS1)	LogBF(CS1,Pop1)	LogBF(CS1,Pop2)	PIP(CS2)	LogBF(CS2,Pop1)	LogBF(CS2,Pop2)	PIP(CS3)	LogBF(CS3,Pop1)	LogBF(CS3,Pop2)
109913625	rs76949522	2.70167e-13	-2.77629e-10	-0.219406	7.97318e-05	-2.77629e-10	-0.274532	8.056e-05	-2.77629e-10	-0.185728
109914695	rs10850234	3.38744e-14	-2.13882	-0.156968	3.1424e-05	-1.53116	0.325529	9.71306e-06	-2.12695	-0.174309
109914802	rs11615336	2.91623e-13	0.927137	-1.07012	0.000442133	2.32344	-0.88503	2.37337e-05	-0.310359	-1.09748
109914856	rs61941589	1.4413e-14	-2.0632	-1.08712	4.7025e-06	-2.12045	-0.984654	3.96624e-06	-2.112	-1.08491
109915183	rs28384416	1.14619e-13	-2.77629e-10	-1.07683	4.00232e-05	-2.77629e-10	-0.963741	3.312e-05	-2.77629e-10	-1.07459
109915727	rs1045582	2.62603e-13	0.824326	-1.07213	0.000353582	2.10494	-0.890025	2.05514e-05	-0.453338	-1.09846
109915929	rs117721594	1.65925e-14	-1.90307	-1.10643	4.41025e-06	-2.11147	-1.0578	5.34799e-06	-1.79162	-1.10639
109916462	rs142936386	3.96391e-14	-2.13863	-1.48824e-10	1.99518e-05	-1.65988	-1.48824e-10	1.23955e-05	-2.05739	-1.48824e-10
109916701	rs112395120	2.08182e-13	-2.77629e-10	-0.480034	8.4553e-05	-2.77629e-10	-0.215821	5.96683e-05	-2.77629e-10	-0.48593
109916945	rs78160642	1.22868e-13	-2.77629e-10	-1.00733	4.49568e-05	-2.77629e-10	-0.847498	3.53905e-05	-2.77629e-10	-1.00829
109918103	rs11066813	3.97711e-14	-2.13531	-1.48824e-10	1.72338e-05	-1.80633	-1.48824e-10	1.15586e-05	-2.1273	-1.48824e-10
109918211	rs142891559	5.74939e-14	-1.76677	-1.48824e-10	4.08783e-05	-0.942601	-1.48824e-10	1.87775e-05	-1.64207	-1.48824e-10
109918405	rs11609921	2.62865e-13	0.824326	-1.07113	0.000354463	2.10494	-0.887535	2.05614e-05	-0.453338	-1.09798
109918581	rs73196264	6.05748e-14	-1.71457	-1.48824e-10	2.28868e-05	-1.52264	-1.48824e-10	2.42184e-05	-1.38762	-1.48824e-10
109918834	rs11830623	1.40024e-14	-2.09063	-1.08859	4.77065e-06	-2.10234	-0.98838	3.90078e-06	-2.12709	-1.08646
109918867	rs140644072	9.06976e-14	-1.31092	-1.48824e-10	1.53232e-05	-1.92383	-1.48824e-10	3.97733e-05	-0.891534	-1.48824e-10
109919080	rs116446457	2.0781e-13	-2.77629e-10	-0.481822	8.43729e-05	-2.77629e-10	-0.217954	5.95622e-05	-2.77629e-10	-0.48771
109919337	rs10850240	1.72133e-14	-2.07678	-0.895982	1.07805e-05	-1.71581	-0.559652	4.83629e-06	-2.09567	-0.902911
109919480	rs79330589	3.96899e-14	-2.13735	-1.48824e-10	1.23869e-05	-2.13656	-1.48824e-10	1.23219e-05	-2.06336	-1.48824e-10
109919965	rs61941591	2.53335e-13	0.781012	-1.06475	0.000341802	2.05307	-0.87204	1.99665e-05	-0.485966	-1.09471
109920071	rs1543896	3.41812e-14	-1.62951	-0.657261	0.0144642	4.55681	0.369423	6.12579e-06	-2.01843	-0.743788
109920163	rs1543895	1.81415e-14	-2.11069	-0.809554	8.38809e-06	-2.07986	-0.446528	5.12902e-06	-2.13563	-0.804185
109920278	rs75953308	2.07974e-13	-2.77629e-10	-0.481034	8.44523e-05	-2.77629e-10	-0.217013	5.96089e-05	-2.77629e-10	-0.486925
109920501	rs11066839	1.39652e-14	-2.09329	-1.08859	4.78202e-06	-2.09996	-0.98838	3.89574e-06	-2.12839	-1.08646
109921161	rs11066845	1.59002e-14	-2.11275	-0.939366	6.45657e-06	-1.99732	-0.790777	4.44593e-06	-2.13666	-0.946076
109921258	rs2302702	1.39421e-14	-2.09395	-1.08959	4.77268e-06	-2.09934	-0.990954	3.89041e-06	-2.1287	-1.08751
109921723	rs113987841	2.06591e-13	-2.77629e-10	-0.487707	8.37826e-05	-2.77629e-10	-0.224974	5.92144e-05	-2.77629e-10	-0.493566
109921886	rs7296040	1.39356e-14	-2.09395	-1.09005	4.76688e-06	-2.09934	-0.99217	3.8885e-06	-2.1287	-1.088
109922161	rs11066853	1.14591e-13	-2.77629e-10	-1.07708	4.00014e-05	-2.77629e-10	-0.964286	3.31115e-05	-2.77629e-10	-1.07485
109922307	rs11066855	1.16105e-13	-2.77629e-10	-1.06396	4.07361e-05	-2.77629e-10	-0.946085	3.39616e-05	-2.77629e-10	-1.0495
109922343	rs143400724	8.77743e-14	-1.34368	-1.48824e-10	1.5589e-05	-1.90664	-1.48824e-10	3.82028e-05	-0.931822	-1.48824e-10
109922472	rs192106134	5.4897e-14	-1.81299	-1.48824e-10	1.71562e-05	-1.81084	-1.48824e-10	1.62826e-05	-1.78463	-1.48824e-10
109922734	rs717260	3.97021e-14	-2.13704	-1.48824e-10	1.23916e-05	-2.13618	-1.48824e-10	1.2348e-05	-2.06124	-1.48824e-10
109922875	rs56007067	7.75587e-14	-1.46741	-1.48824e-10	2.91832e-05	-1.27961	-1.48824e-10	2.26546e-05	-1.45437	-1.48824e-10
109923138	rs11066856	3.99207e-14	-2.13155	-1.48824e-10	5.09876e-05	-0.721618	-1.48824e-10	1.24894e-05	-2.04985	-1.48824e-10
109923207	rs12822282	2.60033e-13	0.803661	-1.0613	0.00035405	2.0802	-0.863966	2.03477e-05	-0.468914	-1.09285
109923244	rs12826754	2.53335e-13	0.781012	-1.06475	0.000341802	2.05307	-0.87204	1.99665e-05	-0.485966	-1.09471
109924528	rs12579916	2.48738e-13	0.760495	-1.06254	0.000335236	2.02848	-0.866846	1.96841e-05	-0.501394	-1.09352
109924706	rs7298925	1.38588e-14	-2.09721	-1.09231	4.75296e-06	-2.09616	-0.998274	3.87329e-06	-2.13022	-1.09041
109925484	rs79175988	1.17814e-13	-2.77629e-10	-1.04934	3.66663e-05	-2.77629e-10	-1.05134	3.35164e-05	-2.77629e-10	-1.0627
109925489	rs2241215	3.37101e-14	-1.65313	-0.647521	0.013503	4.47044	0.387034	6.10999e-06	-2.02977	-0.735032
109925722	rs12306452	2.03421e-14	-2.13876	-0.66699	1.44612e-05	-1.54113	-0.440594	5.86209e-06	-2.12831	-0.677915
109925865	rs11610558	2.45669e-13	0.760495	-1.07496	0.000326181	2.02848	-0.894228	1.95671e-05	-0.501394	-1.09949
109926296	rs57284418	1.13071e-13	-2.77629e-10	-1.09043	3.47174e-05	-2.77629e-10	-1.10596	3.27569e-05	-2.77629e-10	-1.08562
109927687	rs2241214	6.50967e-14	-0.742354	-0.900219	4.42893e-05	0.0141275	-0.876584	1.21765e-05	-1.10928	-0.965944
109927806	rs112530776	2.04623e-13	-2.77629e-10	-0.49728	8.28302e-05	-2.77629e-10	-0.236408	5.86529e-05	-2.77629e-10	-0.503094
109927827	rs73196268	8.56993e-14	-1.3676	-1.48824e-10	1.57963e-05	-1.89343	-1.48824e-10	3.70916e-05	-0.961341	-1.48824e-10
109928013	rs7976796	2.47657e-13	0.760495	-1.0669	0.000331791	2.02848	-0.877177	1.96386e-05	-0.501394	-1.09584
109928724	rs113913176	2.04623e-13	-2.77629e-10	-0.49728	8.28302e-05	-2.77629e-10	-0.236408	5.86529e-05	-2.77629e-10	-0.503094
109929505	rs76192900	1.21469e-13	-2.77629e-10	-1.01879	4.41182e-05	-2.77629e-10	-0.866327	3.35393e-05	-2.77629e-10	-1.06201
109929818	rs76062639	3.96899e-14	-2.13735	-1.48824e-10	1.23869e-05	-2.13656	-1.48824e-10	1.23219e-05	-2.06336	-1.48824e-10
109930497	rs61941592	2.41864e-13	0.740048	-1.07012	0.000321222	2.00396	-0.88503	1.93077e-05	-0.516751	-1.09748
109930905	rs7311488	2.4686e-13	0.760495	-1.07012	0.000329195	2.02848	-0.88503	1.96065e-05	-0.501394	-1.09748
109931370	rs11066912	1.36419e-14	-2.11037	-1.09493	4.81095e-06	-2.08033	-1.00198	3.84349e-06	-2.13552	-1.09283
109931453	rs16940266	2.04414e-13	-2.77629e-10	-0.498301	8.27292e-05	-2.77629e-10	-0.237628	5.85933e-05	-2.77629e-10	-0.50411
109931594	rs2287192	2.45861e-13	0.760495	-1.07418	0.000325861	2.02848	-0.89521	1.95681e-05	-0.501394	-1.09943
109931630	rs11614551	2.45397e-13	0.760495	-1.07607	0.000324275	2.02848	-0.90009	1.95511e-05	-0.501394	-1.1003
109931659	rs73196270	8.50026e-14	-1.37577	-1.48824e-10	1.58697e-05	-1.88879	-1.48824e-10	3.67191e-05	-0.971433	-1.48824e-10
109931741	rs2287191	2.39753e-13	0.740048	-1.07889	0.000314071	2.00396	-0.907543	1.92295e-05	-0.516751	-1.10154
109932980	rs11830566	1.36974e-14	-2.1063	-1.09493	4.78457e-06	-2.08583	-1.00198	3.84916e-06	-2.13405	-1.09283
109932984	rs11829700	1.37001e-14	-2.1063	-1.09474	4.78739e-06	-2.08583	-1.00139	3.84998e-06	-2.13405	-1.09261
109933249	rs145835615	1.23e-13	-1.00626	-1.48824e-10	4.03004e-05	-0.956839	-1.48824e-10	2.18348e-05	-1.49123	-1.48824e-10
109933500	rs149239982	1.48955e-13	-2.77629e-10	-0.814801	4.2187e-05	-2.77629e-10	-0.911088	4.21738e-05	-2.77629e-10	-0.832932
109933522	rs59505191	1.36871e-14	-2.10687	-1.09512	4.78531e-06	-2.08509	-1.00255	3.84753e-06	-2.13426	-1.09303
109933988	rs73196271	3.96354e-14	-2.13873	-1.48824e-10	1.9842e-05	-1.6654	-1.48824e-10	1.23675e-05	-2.05966	-1.48824e-10
109934129	rs73196272	9.31049e-14	-1.28472	-1.48824e-10	1.5445e-05	-1.91591	-1.48824e-10	3.69086e-05	-0.966286	-1.48824e-10
109934386	rs74978040	2.03193e-13	-0.504292	-1.48824e-10	1.48015e-05	-1.95847	-1.48824e-10	1.76093e-05	-1.7063	-1.48824e-10
109934390	rs4766606	2.48696e-13	0.781012	-1.08323	0.000325955	2.05307	-0.919512	1.97963e-05	-0.485966	-1.10327
109934700	rs4766476	2.48298e-13	0.781012	-1.08483	0.000324461	2.05307	-0.924106	1.97849e-05	-0.485966	-1.10385
109935081	rs10850274	1.77048e-14	-2.08365	-0.860961	1.1569e-05	-1.69714	-0.507727	4.9694e-06	-2.10137	-0.870064
109935405	rs146084947	3.12966e-13	-2.77629e-10	-0.072352	8.90661e-05	-2.77629e-10	-0.163821	9.94989e-05	-2.77629e-10	0.0254156
109935475	rs61941631	2.48298e-13	0.781012	-1.08483	0.000324461	2.05307	-0.924106	1.97849e-05	-0.485966	-1.10385
109935528	rs16940271	2.02834e-13	-2.77629e-10	-0.506058	8.19652e-05	-2.77629e-10	-0.246905	5.81427e-05	-2.77629e-10	-0.51183
109935894	rs2270361	2.48105e-13	0.781012	-1.08561	0.000323724	2.05307	-0.926382	1.97796e-05	-0.485966	-1.10411
109936056	rs61748069	4.22254e-14	-2.07543	-1.48824e-10	1.3491e-05	-2.05118	-1.48824e-10	1.89924e-05	-1.63069	-1.48824e-10
109936211	rs56244055	2.47896e-13	0.781012	-1.08645	0.00032292	2.05307	-0.928869	1.97741e-05	-0.485966	-1.10439
109936238	rs73196275	8.50026e-14	-1.37577	-1.48824e-10	1.58697e-05	-1.88879	-1.48824e-10	3.67191e-05	-0.971433	-1.48824e-10
109936254	rs77687467	5.91062e-13	-2.77629e-10	0.563474	0.000179714	-2.77629e-10	0.538165	0.000147631	-2.77629e-10	0.419984
109936948	rs11611011	2.4771e-13	0.781012	-1.0872	0.000322195	2.05307	-0.931115	1.97694e-05	-0.485966	-1.10463
109937092	rs17181453	1.65498e-14	-1.90645	-1.10563	4.48349e-06	-2.11261	-1.04019	5.32951e-06	-1.79572	-1.10575
109937164	rs78066786	1.17524e-13	-2.77629e-10	-1.05181	4.16662e-05	-2.77629e-10	-0.923511	3.27965e-05	-2.77629e-10	-1.08441
109937534	rs7298565	3.41822e-14	-1.5818	-0.704944	0.0157815	4.727	0.28639	6.01986e-06	-1.99469	-0.784979
109937907	rs7311187	3.59405e-14	-1.56984	-0.666744	0.0175848	4.76883	0.352762	6.29077e-06	-1.98857	-0.747073
109938076	rs35613116	4.91884e-14	-0.919808	-1.00298	2.59737e-05	-0.410504	-0.98561	1.46162e-05	-0.846716	-1.04589
109938317	rs71456694	1.04012e-13	-1.17394	-1.48824e-10	6.4351e-05	-0.488848	-1.48824e-10	2.86178e-05	-1.2207	-1.48824e-10
109938465	rs74873251	1.61332e-14	-1.9444	-1.09318	4.63763e-06	-2.13058	-0.988419	4.87108e-06	-1.89776	-1.09366
109938651	rs55735873	3.96359e-14	-2.13871	-1.48824e-10	1.93006e-05	-1.69307	-1.48824e-10	1.22314e-05	-2.07073	-1.48824e-10
109938833	rs11066955	1.6331e-14	-2.11894	-0.906442	6.85927e-06	-1.98152	-0.746078	4.58502e-06	-2.13815	-0.91379
109938857	rs2241213	3.41822e-14	-1.5818	-0.704944	0.0157815	4.727	0.28639	6.01986e-06	-1.99469	-0.784979
109939348	rs113073132	2.00191e-13	-2.77629e-10	-0.519174	8.06878e-05	-2.77629e-10	-0.262612	5.73887e-05	-2.77629e-10	-0.524882
109939419	rs73407594	1.35415e-14	-2.11795	-1.09474	4.87335e-06	-2.06803	-1.00139	3.83588e-06	-2.13772	-1.09261
109939641	rs2241212	2.72944e-14	-1.7511	-0.760663	0.00425203	3.54199	0.159967	5.27357e-06	-2.07363	-0.838395
109940309	rs184303746	5.40602e-14	-1.82835	-1.48824e-10	1.41177e-05	-2.00577	-1.48824e-10	1.24809e-05	-2.05053	-1.48824e-10
109941303	rs7955932	2.47668e-13	0.781012	-1.08737	0.000322028	2.05307	-0.931634	1.97684e-05	-0.485966	-1.10468
109941450	rs6606727	2.53531e-13	0.803661	-1.08662	0.00033163	2.0802	-0.929381	2.01131e-05	-0.468914	-1.10445
109941451	rs6606728	2.48043e-13	0.781012	-1.08586	0.000323487	2.05307	-0.927115	1.97779e-05	-0.485966	-1.1042
109941471	rs78171531	3.9634e-14	-2.13876	-1.48824e-10	1.23733e-05	-2.13766	-1.48824e-10	1.21857e-05	-2.07447	-1.48824e-10
109942219	rs7139074	1.36511e-14	-2.10989	-1.09474	4.81051e-06	-2.08101	-1.00139	3.84494e-06	-2.13536	-1.09261
109942496	rs186076221	1.27237e-13	-0.972399	-1.48824e-10	4.17188e-05	-0.922248	-1.48824e-10	2.24025e-05	-1.46556	-1.48824e-10
109942628	rs148983034	2.05576e-13	-2.77629e-10	-0.492629	8.32916e-05	-2.77629e-10	-0.230852	5.8925e-05	-2.77629e-10	-0.498466
109942909	rs7358739	1.76405e-14	-2.08507	-0.863174	1.13044e-05	-1.7205	-0.5075	5.00181e-06	-2.0943	-0.870628
109943020	rs16940277	1.33865e-14	-2.13428	-1.08992	5.17764e-06	-2.02106	-0.987794	3.85905e-06	-2.1369	-1.08741
109943140	rs61941633	1.14037e-13	-2.77629e-10	-1.08193	3.96424e-05	-2.77629e-10	-0.973301	3.29477e-05	-2.77629e-10	-1.07981
109944254	rs370069736	1.64544e-13	-2.77629e-10	-0.715272	4.36658e-05	-2.77629e-10	-0.876634	4.98812e-05	-2.77629e-10	-0.665086
109944441	rs117387539	1.67014e-14	-1.89858	-1.10438	4.53549e-06	-2.10992	-1.03134	5.38698e-06	-1.78618	-1.10457
109944686	rs73196278	8.76825e-14	-1.34473	-1.48824e-10	1.55978e-05	-1.90607	-1.48824e-10	3.81535e-05	-0.933112	-1.48824e-10
109945203	rs11611012	2.93458e-13	0.968953	-1.10567	0.000321788	2.20607	-1.08537	3.1005e-05	-0.0388233	-1.10176
109945218	rs74961634	2.04414e-13	-2.77629e-10	-0.498301	8.27292e-05	-2.77629e-10	-0.237628	5.85933e-05	-2.77629e-10	-0.50411
109946012	rs7310945	2.53725e-13	0.803661	-1.08586	0.000332383	2.0802	-0.927115	2.01181e-05	-0.468914	-1.1042
109946036	rs78953391	2.05176e-13	-2.77629e-10	-0.494582	8.30976e-05	-2.77629e-10	-0.233184	5.88106e-05	-2.77629e-10	-0.500408
109946751	rs7971160	2.53531e-13	0.803661	-1.08662	0.00033163	2.0802	-0.929381	2.01131e-05	-0.468914	-1.10445
109946752	rs10437846	2.02693e-14	-2.13819	-0.671144	1.49991e-05	-1.4995	-0.445711	5.89206e-06	-2.11911	-0.682017
109947194	rs34662493	2.25926e-13	0.706951	-1.10519	3.42395e-05	-0.0154288	-1.10439	1.22435e-05	-0.969435	-1.1003
109947231	rs79678874	6.7879e-14	-1.60072	-1.48824e-10	1.31564e-05	-2.07629	-1.48824e-10	2.15427e-05	-1.50469	-1.48824e-10
109947234	rs61941634	1.14087e-13	-2.77629e-10	-1.08149	3.97813e-05	-2.77629e-10	-0.969802	3.29785e-05	-2.77629e-10	-1.07887
109947265	rs112367569	2.05176e-13	-2.77629e-10	-0.494582	8.30976e-05	-2.77629e-10	-0.233184	5.88106e-05	-2.77629e-10	-0.500408
109947287	rs77764526	2.05176e-13	-2.77629e-10	-0.494582	8.30976e-05	-2.77629e-10	-0.233184	5.88106e-05	-2.77629e-10	-0.500408
109947905	rs3815575	4.19999e-14	-1.1165	-0.964281	0.00144121	3.05934	-0.439299	5.61939e-06	-1.83579	-1.01272
109948541	rs7314631	1.34542e-14	-2.12566	-1.0935	4.97361e-06	-2.05131	-0.997741	3.83685e-06	-2.13881	-1.09127
109949134	rs3742018	2.53531e-13	0.803661	-1.08662	0.00033163	2.0802	-0.929381	2.01131e-05	-0.468914	-1.10445
109949448	rs73196280	8.76825e-14	-1.34473	-1.48824e-10	1.55978e-05	-1.90607	-1.48824e-10	3.81535e-05	-0.933112	-1.48824e-10
109949561	rs11067005	4.06783e-14	-2.11275	-1.48824e-10	1.42375e-05	-1.99732	-1.48824e-10	1.14509e-05	-2.13666	-1.48824e-10
109949582	rs2241211	1.11395e-13	-2.77629e-10	-1.10537	3.57033e-05	-2.77629e-10	-1.07796	3.21685e-05	-2.77629e-10	-1.10374
109949642	rs11067006	1.6901e-14	-2.10472	-0.886358	1.09135e-05	-1.54392	-0.719285	5.32918e-06	-2.00746	-0.894069
109950144	rs2241210	3.47461e-14	-1.56984	-0.700542	0.0165909	4.76883	0.294579	6.08069e-06	-1.98857	-0.781038
109950653	rs2287190	1.3587e-14	-2.11584	-1.0935	4.87285e-06	-2.07178	-0.997741	3.84307e-06	-2.13719	-1.09127
109951903	rs116095906	2.00191e-13	-2.77629e-10	-0.519174	8.06878e-05	-2.77629e-10	-0.262612	5.73887e-05	-2.77629e-10	-0.524882
109952594	rs112193946	2.0322e-13	-2.77629e-10	-0.504161	7.99004e-05	-2.77629e-10	-0.272419	5.70508e-05	-2.77629e-10	-0.530789
109952820	rs79313644	2.07493e-14	-2.1072	-0.678738	8.92411e-06	-2.00937	-0.455074	5.75656e-06	-2.13488	-0.689515
109952925	rs6606729	2.59826e-14	-2.13363	-0.427394	3.68253e-05	-1.24573	0.198713	7.66129e-06	-2.10894	-0.429607
109952987	rs6606730	1.71371e-14	-2.13534	-0.841858	1.8028e-05	-1.27031	-0.490969	5.07465e-06	-2.1133	-0.837173
109953172	rs56143656	4.77182e-14	-2.13464	0.181509	4.51614e-05	-1.00274	0.159787	1.21166e-05	-2.12896	0.0488102
109953331	rs7965599	2.68135e-13	0.857871	-1.08483	0.000354087	2.14045	-0.924106	2.31596e-05	-0.328477	-1.10385
109953417	rs2879107	3.44853e-14	-1.5818	-0.696116	0.0160425	4.727	0.302791	6.06763e-06	-1.99469	-0.777074
109954084	rs112567398	3.97175e-14	-2.13666	-1.48824e-10	1.24246e-05	-2.13352	-1.48824e-10	1.24461e-05	-2.05332	-1.48824e-10
109954251	rs61941635	1.13953e-13	-2.77629e-10	-1.08266	3.96718e-05	-2.77629e-10	-0.972561	3.29379e-05	-2.77629e-10	-1.08011
109954262	rs140112589	2.02456e-13	-2.77629e-10	-0.507923	8.17826e-05	-2.77629e-10	-0.249136	5.80349e-05	-2.77629e-10	-0.513686
109954273	rs12231062	1.32738e-14	-2.13835	-1.0943	5.28796e-06	-1.98766	-1.0001	3.86426e-06	-2.13082	-1.09214
109955317	rs11067030	2.46235e-13	0.771876	-1.08404	0.0003202	2.03756	-0.921816	2.16713e-05	-0.395177	-1.10356
109955708	rs10850308	1.99366e-14	-2.1388	-0.687097	1.4243e-05	-1.53154	-0.465398	5.71879e-06	-2.13321	-0.697767
109956094	rs118168308	8.84207e-14	-1.33634	-1.48824e-10	1.55277e-05	-1.91057	-1.48824e-10	3.85495e-05	-0.922788	-1.48824e-10
109956908	rs117685852	1.96736e-13	-2.77629e-10	-0.536585	7.90193e-05	-2.77629e-10	-0.283508	5.6403e-05	-2.77629e-10	-0.542208
109957002	rs77985171	1.337e-13	-0.92285	-1.48824e-10	1.41452e-05	-2.00383	-1.48824e-10	1.46888e-05	-1.88765	-1.48824e-10
109957025	rs75411486	4.0725e-14	-2.11161	-1.48824e-10	1.30572e-05	-2.08386	-1.48824e-10	1.14557e-05	-2.13624	-1.48824e-10
109957132	rs73196282	8.77743e-14	-1.34368	-1.48824e-10	1.5589e-05	-1.90664	-1.48824e-10	3.82028e-05	-0.931822	-1.48824e-10
109958584	rs139093094	3.29153e-13	-2.77629e-10	-0.0219255	9.14553e-05	-2.77629e-10	-0.13735	0.00010258	-2.77629e-10	0.0559132
109960283	rs2287188	1.7009e-14	-1.88244	-1.10227	4.59624e-06	-2.10416	-1.02381	5.50574e-06	-1.76668	-1.10226
109960390	rs2287187	1.32678e-14	-2.1388	-1.0943	5.36008e-06	-1.97412	-1.0001	3.8772e-06	-2.12747	-1.09214
109960425	rs2287186	1.94932e-13	-2.77629e-10	-0.545794	7.8149e-05	-2.77629e-10	-0.294583	5.58885e-05	-2.77629e-10	-0.551372
109960962	rs7956788	3.49917e-14	-1.56984	-0.693497	0.0165342	4.76883	0.291157	6.08501e-06	-1.98857	-0.780329
109961122	rs56330650	1.69942e-14	-1.88244	-1.10313	4.59256e-06	-2.10416	-1.02461	5.4996e-06	-1.76668	-1.10337
109961344	rs73196285	3.96895e-14	-2.13736	-1.48824e-10	2.06492e-05	-1.62552	-1.48824e-10	1.25768e-05	-2.04288	-1.48824e-10
109962278	rs116919928	1.23497e-13	-2.77629e-10	-1.00223	3.92161e-05	-2.77629e-10	-0.984112	3.51287e-05	-2.77629e-10	-1.01571
109962518	rs2241209	1.71383e-14	-1.87418	-1.10296	4.61065e-06	-2.10107	-1.02376	5.5555e-06	-1.75674	-1.10321
109962795	rs2241208	3.55705e-14	-1.56019	-0.686745	0.0157221	4.68951	0.320112	6.4591e-06	-1.94057	-0.768673
109962976	rs61941636	1.32623e-14	-2.13878	-1.09474	5.34557e-06	-1.97554	-1.00139	3.87394e-06	-2.12785	-1.09261
109963246	rs80317738	4.15593e-13	-2.77629e-10	0.211259	0.000218381	-2.77629e-10	0.733041	0.000123018	-2.77629e-10	0.237602
109963872	rs4766607	7.48645e-14	-1.50277	-1.48824e-10	3.03082e-05	-1.24178	-1.48824e-10	1.32816e-05	-1.98835	-1.48824e-10
109963901	rs12367754	4.04748e-14	-2.11777	-1.48824e-10	1.44176e-05	-1.98475	-1.48824e-10	1.14365e-05	-2.13792	-1.48824e-10
109964102	rs7139198	2.68565e-13	0.857871	-1.08323	0.000355717	2.14045	-0.919512	2.3173e-05	-0.328477	-1.10327
109964469	rs55980475	1.67952e-14	-1.89459	-1.10276	4.58071e-06	-2.10853	-1.02281	5.42145e-06	-1.78135	-1.10302
109964730	rs141319164	1.11401e-13	-2.77629e-10	-1.10531	3.47544e-05	-2.77629e-10	-1.10489	3.21512e-05	-2.77629e-10	-1.10428
109965006	rs11609871	2.74578e-13	0.878526	-1.08174	0.00036613	2.16512	-0.915335	2.35615e-05	-0.312415	-1.1027
109965512	rs10744826	3.64251e-14	-1.53197	-0.69122	0.0192317	4.89927	0.311851	6.25404e-06	-1.96882	-0.772687
109965657	rs76575777	1.92801e-13	-2.77629e-10	-0.556786	7.71213e-05	-2.77629e-10	-0.307821	5.52806e-05	-2.77629e-10	-0.562308
109965659	rs79042462	1.92801e-13	-2.77629e-10	-0.556786	7.71213e-05	-2.77629e-10	-0.307821	5.52806e-05	-2.77629e-10	-0.562308
109965885	rs11610418	2.74578e-13	0.878526	-1.08174	0.00036613	2.16512	-0.915335	2.35615e-05	-0.312415	-1.1027
109966198	rs1558803	1.13584e-13	-2.77629e-10	-1.08591	3.93613e-05	-2.77629e-10	-0.980418	3.28254e-05	-2.77629e-10	-1.08353
109966488	rs11067099	1.64722e-14	-2.13044	-0.886334	7.34553e-06	-1.93985	-0.719254	4.67585e-06	-2.13827	-0.894046
109966608	rs117870959	8.90937e-14	-1.32876	-1.48824e-10	1.54654e-05	-1.91459	-1.48824e-10	3.89109e-05	-0.913457	-1.48824e-10
109966746	rs138718872	1.46939e-12	-2.77629e-10	1.47416	0.000437345	-2.77629e-10	1.42752	0.000356086	-2.77629e-10	1.30044
109966932	rs10850338	1.75839e-14	-2.09234	-0.859128	1.18712e-05	-1.67792	-0.501161	5.02075e-06	-2.09451	-0.866644
109967064	rs10850339	1.32676e-14	-2.13882	-1.0943	5.38537e-06	-1.96941	-1.0001	3.88209e-06	-2.12621	-1.09214
109967412	rs73196292	8.90937e-14	-1.32876	-1.48824e-10	1.54654e-05	-1.91459	-1.48824e-10	3.89109e-05	-0.913457	-1.48824e-10
109967891	rs11067105	1.38273e-13	-2.77629e-10	-0.889219	5.44829e-05	-2.77629e-10	-0.655313	4.12111e-05	-2.77629e-10	-0.856022
109968189	rs78701986	3.31966e-13	-2.77629e-10	-0.0134146	9.49776e-05	-2.77629e-10	-0.0995587	0.000106199	-2.77629e-10	0.0905836
109968427	rs12679	1.33701e-14	-2.13112	-1.0943	5.04537e-06	-2.03463	-1.0001	3.83556e-06	-2.13827	-1.09214
109968848	rs2241206	2.33731e-13	0.717461	-1.08174	0.000299497	1.96424	-0.915335	2.04232e-05	-0.455361	-1.1027
109968913	rs2241205	4.22987e-14	-1.09974	-0.973954	0.00147604	3.10437	-0.46045	5.8483e-06	-1.78804	-1.02054
109969175	rs78235098	8.1189e-14	-1.42167	-1.48824e-10	1.98743e-05	-1.66377	-1.48824e-10	4.78237e-05	-0.707209	-1.48824e-10
109969262	rs73196293	9.01073e-14	-1.31745	-1.48824e-10	1.53378e-05	-1.92288	-1.48824e-10	3.86245e-05	-0.920845	-1.48824e-10
109969686	rs11067115	2.06693e-14	-2.13819	-0.651607	1.52352e-05	-1.5001	-0.42949	5.91905e-06	-2.12982	-0.666731
109969970	rs73196294	8.90937e-14	-1.32876	-1.48824e-10	1.54654e-05	-1.91459	-1.48824e-10	3.89109e-05	-0.913457	-1.48824e-10
109970064	rs1078423	1.32694e-14	-2.13868	-1.0943	5.32965e-06	-1.97981	-1.0001	3.87155e-06	-2.12893	-1.09214
109970251	rs2287184	2.71944e-13	0.867951	-1.0808	0.000364151	2.15712	-0.912746	2.11577e-05	-0.420397	-1.10233
109971100	rs7966629	1.76915e-14	-2.09012	-0.855244	1.19416e-05	-1.67808	-0.495094	4.97912e-06	-2.10666	-0.862819
109971215	rs4766608	2.57606e-13	0.814722	-1.08174	0.000339244	2.08885	-0.915335	2.24222e-05	-0.36198	-1.1027
109971481	rs12303137	1.76915e-14	-2.09012	-0.855244	1.19416e-05	-1.67808	-0.495094	4.97912e-06	-2.10666	-0.862819
109971823	rs12578737	1.16143e-13	-2.77629e-10	-1.06363	4.07508e-05	-2.77629e-10	-0.945725	3.25597e-05	-2.77629e-10	-1.09166
109972037	rs2241204	2.83651e-13	0.803661	-0.974364	0.000384207	2.0802	-0.782222	2.15567e-05	-0.468914	-1.03513
109972271	rs116889864	1.25319e-13	-2.77629e-10	-0.987585	4.07347e-05	-2.77629e-10	-0.946119	3.51024e-05	-2.77629e-10	-1.01646
109973178	rs12367550	1.98828e-14	-2.12525	-0.703339	9.0813e-06	-1.96146	-0.485518	5.59633e-06	-2.13882	-0.713799
109973273	rs2058807	3.64251e-14	-1.53197	-0.69122	0.0192317	4.89927	0.311851	6.25404e-06	-1.96882	-0.772687
109973292	rs73196297	8.84207e-14	-1.33634	-1.48824e-10	1.55277e-05	-1.91057	-1.48824e-10	3.85495e-05	-0.922788	-1.48824e-10
109973297	rs4766609	2.66093e-13	0.847138	-1.08174	0.000354283	2.13223	-0.915335	2.08199e-05	-0.436122	-1.1027
109973674	rs74838860	1.92122e-13	-2.77629e-10	-0.560316	7.67938e-05	-2.77629e-10	-0.312076	5.50868e-05	-2.77629e-10	-0.56582
109973730	rs75866186	3.32371e-13	-2.77629e-10	-0.0121954	9.50888e-05	-2.77629e-10	-0.0983884	0.000106335	-2.77629e-10	0.0918595
109973979	rs1045255	3.67022e-14	-1.51949	-0.696116	0.0198823	4.94159	0.302791	6.26809e-06	-1.96218	-0.777074
109973981	rs1045256	2.6874e-13	0.857871	-1.08258	0.000356372	2.14045	-0.917674	2.31786e-05	-0.328477	-1.10302
109974029	rs1045258	1.3359e-14	-2.13235	-1.0939	5.07551e-06	-2.02985	-0.998925	3.83875e-06	-2.13787	-1.09171
109974151	rs14863	2.74122e-13	0.878526	-1.0834	0.000364426	2.16512	-0.919998	2.35467e-05	-0.312415	-1.10333
109974191	rs1045263	2.65871e-13	0.847138	-1.08258	0.000353456	2.13223	-0.917674	2.08132e-05	-0.436122	-1.10302
109974264	rs1617	2.31213e-13	0.705694	-1.0808	0.000297412	1.95466	-0.912746	1.84021e-05	-0.559935	-1.10233
109974397	rs149249654	1.34432e-13	-2.77629e-10	-0.917392	4.46626e-05	-2.77629e-10	-0.854064	3.82369e-05	-2.77629e-10	-0.930928
109974727	rs180684614	1.20006e-13	-1.0309	-1.48824e-10	2.1031e-05	-1.6072	-1.48824e-10	2.74587e-05	-1.26205	-1.48824e-10
109974931	rs1001382	3.65401e-14	-1.51949	-0.700542	0.0197197	4.94159	0.294579	6.24329e-06	-1.96218	-0.781038
109975171	rs75598829	1.16003e-13	-2.77629e-10	-1.06483	4.01876e-05	-2.77629e-10	-0.959641	3.24609e-05	-2.77629e-10	-1.09469
109975211	rs1543897	3.65401e-14	-1.51949	-0.700542	0.0197197	4.94159	0.294579	6.24329e-06	-1.96218	-0.781038
109975290	rs75507630	1.66822e-14	-1.90253	-1.10158	4.59247e-06	-2.11128	-1.0175	5.37575e-06	-1.79097	-1.10187
109975296	rs7971760	4.11421e-14	-2.10142	-1.48824e-10	1.23657e-05	-2.13827	-1.48824e-10	1.24985e-05	-2.04913	-1.48824e-10
109975393	rs55815037	6.45848e-14	-1.65047	-1.48824e-10	2.36793e-05	-1.4886	-1.48824e-10	1.88289e-05	-1.63934	-1.48824e-10
109976276	rs75524776	1.2816e-13	-2.77629e-10	-0.965169	4.83593e-05	-2.77629e-10	-0.774541	3.72576e-05	-2.77629e-10	-0.956876
109976292	rs76402972	1.14083e-13	-2.77629e-10	-1.08152	3.82248e-05	-2.77629e-10	-1.00971	3.28076e-05	-2.77629e-10	-1.08407
109976893	rs2004359	3.57813e-14	-1.53197	-0.709053	0.0186052	4.89927	0.278729	6.15497e-06	-1.96882	-0.788654
109977054	rs2004358	2.60704e-13	0.835231	-1.09029	0.000338954	2.11338	-0.94072	2.27183e-05	-0.346064	-1.1055
109977088	rs12309013	1.77296e-14	-2.09012	-0.853095	1.19817e-05	-1.67808	-0.491745	4.98966e-06	-2.10666	-0.860703
109977283	rs76251788	1.68187e-14	-1.89459	-1.10137	4.60921e-06	-2.10853	-1.01661	5.42878e-06	-1.78135	-1.10166
109977353	rs34785014	2.37759e-13	0.737641	-1.08483	0.000304147	1.98842	-0.924106	2.07185e-05	-0.43986	-1.10385
109977386	rs7979816	2.73449e-13	0.878526	-1.08586	0.000361842	2.16512	-0.927115	2.35263e-05	-0.312415	-1.1042
109977418	rs11067150	1.34791e-14	-2.12423	-1.09308	4.9618e-06	-2.05488	-0.996551	3.83887e-06	-2.13873	-1.09082
109977464	rs10466917	2.95749e-14	-1.76188	-0.669646	3.76622e-05	-1.04303	0.018492	9.52213e-06	-1.65168	-0.669432
109977584	rs7954512	2.62087e-13	0.835231	-1.085	0.00034446	2.11338	-0.924605	2.27545e-05	-0.346064	-1.10391
109977607	rs7965773	2.62087e-13	0.835231	-1.085	0.00034446	2.11338	-0.924605	2.27545e-05	-0.346064	-1.10391
109977782	rs7954766	2.88904e-13	0.93265	-1.085	0.000404707	2.27457	-0.924605	2.29011e-05	-0.339641	-1.10391
109978173	rs79056024	1.88698e-13	-2.77629e-10	-0.578298	7.51439e-05	-2.77629e-10	-0.333795	5.411e-05	-2.77629e-10	-0.583711
109978227	rs117189706	9.06197e-14	-1.31178	-1.48824e-10	1.53299e-05	-1.92339	-1.48824e-10	3.97313e-05	-0.89259	-1.48824e-10
109978341	rs7975756	1.78374e-14	-2.08602	-0.851134	1.17932e-05	-1.69699	-0.488693	5.09178e-06	-2.08833	-0.858772
109978654	rs112916116	1.90048e-13	-2.77629e-10	-0.571172	7.5794e-05	-2.77629e-10	-0.325181	5.4495e-05	-2.77629e-10	-0.576621
109979154	rs12821045	2.80675e-13	0.901325	-1.08258	0.000375354	2.19234	-0.917674	2.39757e-05	-0.294668	-1.10302
109979243	rs1030066	1.34361e-14	-2.12784	-1.09266	5.01527e-06	-2.04536	-0.995354	3.84042e-06	-2.13878	-1.09037
109979247	rs73198406	8.84207e-14	-1.33634	-1.48824e-10	1.55277e-05	-1.91057	-1.48824e-10	3.85495e-05	-0.922788	-1.48824e-10
109979267	rs12831657	3.92249e-13	1.25754	-1.10409	0.000458341	2.53125	-1.05683	4.4544e-05	0.328155	-1.10641
109979462	rs75845591	1.89701e-13	-2.77629e-10	-0.573	7.56268e-05	-2.77629e-10	-0.327389	5.4396e-05	-2.77629e-10	-0.578439
109979798	rs73198407	8.84207e-14	-1.33634	-1.48824e-10	1.55277e-05	-1.91057	-1.48824e-10	3.85495e-05	-0.922788	-1.48824e-10
109979954	rs11067164	1.60104e-14	-2.12709	-0.918121	6.93701e-06	-1.95451	-0.761815	4.52991e-06	-2.13878	-0.925249
109980266	rs7486178	3.05345e-14	-1.72995	-0.669646	3.59737e-05	-1.0889	0.018492	9.81605e-06	-1.62128	-0.669432
109980516	rs7956536	3.59286e-14	-1.53197	-0.704944	0.0187483	4.89927	0.28639	6.17763e-06	-1.96882	-0.784979
109980584	rs7956557	2.56767e-13	0.814722	-1.085	0.000336113	2.08885	-0.924605	2.23952e-05	-0.36198	-1.10391
109980619	rs11067165	2.00794e-14	-2.13819	-0.680562	1.4817e-05	-1.5001	-0.457325	5.77531e-06	-2.12982	-0.691315
109980664	rs78160393	1.42802e-13	-2.77629e-10	-0.85699	4.23715e-05	-2.77629e-10	-0.906724	4.0624e-05	-2.77629e-10	-0.870373
109980990	rs116884085	8.76825e-14	-1.34473	-1.48824e-10	1.55978e-05	-1.90607	-1.48824e-10	3.81535e-05	-0.933112	-1.48824e-10
109981264	rs729784	2.56351e-13	0.814722	-1.08662	0.000334512	2.08885	-0.929381	2.23831e-05	-0.36198	-1.10445
109981550	rs79772173	1.16594e-13	-2.77629e-10	-1.05975	4.10547e-05	-2.77629e-10	-0.938294	3.26352e-05	-2.77629e-10	-1.08934
109981678	rs731178	3.43478e-14	-1.54554	-0.736366	0.0168712	4.85285	0.227316	5.96397e-06	-1.97597	-0.813028
109981696	rs57392705	3.99412e-14	-2.13104	-1.48824e-10	1.24768e-05	-2.12933	-1.48824e-10	1.26956e-05	-2.03347	-1.48824e-10
109981796	rs10850349	2.69504e-14	-2.08158	-0.442864	2.25928e-05	-1.72115	0.185583	7.5906e-06	-2.09115	-0.456668
109982025	rs78865813	7.42659e-14	-1.5108	-1.48824e-10	1.37844e-05	-2.02966	-1.48824e-10	2.35731e-05	-1.41463	-1.48824e-10
109982096	rs11067167	1.33925e-14	-2.12985	-1.0939	5.02878e-06	-2.0391	-0.998925	3.83616e-06	-2.13855	-1.09171
109982156	rs12371671	1.78063e-14	-2.08365	-0.855244	1.17161e-05	-1.69714	-0.495094	5.00553e-06	-2.10137	-0.862819
109982158	rs12369286	1.62397e-14	-2.11533	-0.91566	6.71007e-06	-1.9911	-0.758488	4.54732e-06	-2.13736	-0.922835
109982303	rs76302808	1.6808e-14	-1.89459	-1.102	4.59663e-06	-2.10853	-1.01935	5.42543e-06	-1.78135	-1.10228
109982535	rs7953327	3.06931e-14	-1.28883	-1.10558	5.57553e-06	-1.94298	-0.991827	1.28943e-05	-0.912807	-1.10514
109982578	rs6606731	2.71359e-13	0.866189	-1.08119	0.000678642	2.67294	-0.806049	2.4031e-05	-0.296503	-1.09888
109982944	rs55979482	3.96329e-14	-2.13879	-1.48824e-10	1.97333e-05	-1.67089	-1.48824e-10	1.23399e-05	-2.0619	-1.48824e-10
109983176	rs11612538	5.43147e-14	-1.82365	-1.48824e-10	1.79474e-05	-1.76576	-1.48824e-10	1.37007e-05	-1.95728	-1.48824e-10
109983306	rs67194877	8.76825e-14	-1.34473	-1.48824e-10	1.55978e-05	-1.90607	-1.48824e-10	3.81535e-05	-0.933112	-1.48824e-10
109983309	rs11067170	1.33356e-14	-2.13371	-1.0943	5.0998e-06	-2.0239	-1.0001	3.83949e-06	-2.13725	-1.09214
109983978	rs11067176	1.14217e-13	-2.77629e-10	-1.08035	3.9887e-05	-2.77629e-10	-0.967149	3.30181e-05	-2.77629e-10	-1.07767
109984065	rs143061133	1.46212e-13	-2.77629e-10	-0.833391	4.00177e-05	-2.77629e-10	-0.963879	4.6131e-05	-2.77629e-10	-0.743246
109984561	rs6606732	3.44186e-14	-1.53928	-0.740572	0.0168182	4.85769	0.21932	5.93953e-06	-1.97633	-0.816772
109985476	rs11067192	1.14283e-13	-2.77629e-10	-1.07977	3.99404e-05	-2.77629e-10	-0.965813	3.30382e-05	-2.77629e-10	-1.07706
109985985	rs56185537	5.41849e-14	-1.82604	-1.48824e-10	1.3458e-05	-2.05363	-1.48824e-10	1.14428e-05	-2.13737	-1.48824e-10
109986084	rs73198410	8.84207e-14	-1.33634	-1.48824e-10	1.55277e-05	-1.91057	-1.48824e-10	3.85495e-05	-0.922788	-1.48824e-10
109986152	rs78288652	4.35135e-14	-2.04538	-1.48824e-10	1.24568e-05	-2.13094	-1.48824e-10	1.35376e-05	-1.96926	-1.48824e-10
109986220	rs116974410	1.87367e-13	-2.77629e-10	-0.585379	7.45028e-05	-2.77629e-10	-0.342364	5.37302e-05	-2.77629e-10	-0.590755
109986807	rs1075468	1.89042e-13	-2.77629e-10	-0.57648	7.53094e-05	-2.77629e-10	-0.331595	5.4208e-05	-2.77629e-10	-0.581901
109986918	rs888194	8.63679e-14	-0.697219	-0.662613	0.00559124	3.61144	0.364316	1.23944e-05	-1.31049	-0.746989
109986935	rs1075467	3.32953e-14	-1.5637	-0.749329	0.0152061	4.77365	0.202605	5.81971e-06	-1.98892	-0.824558
109987298	rs117273061	5.23956e-14	-1.85963	-1.48824e-10	1.45672e-05	-1.97442	-1.48824e-10	1.14352e-05	-2.13803	-1.48824e-10
109987576	rs888193	2.701e-14	-2.07578	-0.446464	2.23968e-05	-1.72484	0.180557	7.66136e-06	-2.07831	-0.460231
109987591	rs4766477	2.12114e-13	0.633461	-1.09479	0.000260017	1.86344	-0.95589	1.9081e-05	-0.519703	-1.10633
109987838	rs4766611	3.28974e-14	-1.57573	-0.749329	0.014583	4.73181	0.202605	5.78428e-06	-1.99503	-0.824558
109987862	rs11067208	2.72145e-14	-2.07929	-0.435405	2.2882e-05	-1.71566	0.192805	7.69811e-06	-2.08175	-0.452004
109988188	rs56089724	2.70126e-14	-2.07928	-0.442864	2.28185e-05	-1.71121	0.185583	7.79977e-06	-2.06397	-0.456668
109988203	rs55746902	2.70276e-14	-2.0827	-0.438892	2.31605e-05	-1.70187	0.191122	7.80052e-06	-2.0678	-0.452738
109988214	rs11067211	2.42513e-14	-2.13821	-0.491764	4.31975e-05	-1.1822	0.294786	7.00156e-06	-2.13709	-0.49151
109988587	rs117609613	1.67961e-13	-2.77629e-10	-0.694713	4.44102e-05	-2.77629e-10	-0.859731	5.40142e-05	-2.77629e-10	-0.585483
109988722	rs12828090	2.58653e-13	0.831661	-1.09462	0.00035863	2.1844	-0.95531	2.1805e-05	-0.386277	-1.10631
109988723	rs76118041	2.16734e-13	0.653592	-1.09337	0.000288114	1.96107	-0.950909	1.87052e-05	-0.539793	-1.10613
109988858	rs79250609	3.97556e-14	-2.1357	-1.48824e-10	5.17594e-05	-0.706594	-1.48824e-10	1.1431e-05	-2.1384	-1.48824e-10
109988891	rs7304862	3.30344e-14	-1.57573	-0.745172	0.0146994	4.73181	0.210552	5.80569e-06	-1.99503	-0.820863
109989228	rs12321904	2.97482e-14	-1.64731	-0.778365	0.00496529	3.91714	-0.0601116	5.30856e-06	-2.04249	-0.862917
109989441	rs77790453	1.6254e-14	-2.12525	-0.904854	7.01315e-06	-1.96146	-0.743949	4.58907e-06	-2.13882	-0.912232
109990369	rs7974321	2.48225e-13	0.779638	-1.08375	0.000590665	2.54172	-0.813672	2.4297e-05	-0.284664	-1.09971
109991050	rs10850358	3.23886e-14	-1.60056	-0.740078	0.0136509	4.64435	0.224014	5.77639e-06	-2.00744	-0.813508
109991685	rs11067227	2.77695e-14	-2.06845	-0.426064	2.28006e-05	-1.74291	0.216495	7.89163e-06	-2.07112	-0.437805
109991998	rs12817689	2.36422e-13	0.751581	-1.10441	0.000289112	2.01324	-0.99963	2.13136e-05	-0.410877	-1.10451
109992132	rs2241201	3.53446e-14	-1.14922	-1.10408	0.000833243	2.98842	-0.916291	5.17946e-06	-1.824	-1.10603
109992149	rs35145546	2.68524e-13	0.878526	-1.10403	0.000336452	2.16512	-0.999867	2.35185e-05	-0.312415	-1.10453
109992881	rs61940463	1.34773e-14	-2.13149	-1.08596	5.12497e-06	-2.04152	-0.97755	3.86858e-06	-2.13867	-1.08318
109993023	rs73414076	1.34737e-14	-2.13175	-1.08596	5.13005e-06	-2.04053	-0.97755	3.86875e-06	-2.13862	-1.08318
109993176	rs111869218	3.98059e-14	-2.13443	-1.48824e-10	1.25314e-05	-2.12496	-1.48824e-10	1.31135e-05	-2.00109	-1.48824e-10
109993298	rs34921355	2.51159e-13	0.810574	-1.10293	0.000267468	1.92899	-0.993188	2.16198e-05	-0.395801	-1.10532
109993366	rs1061440	1.34773e-14	-2.13149	-1.08596	5.12497e-06	-2.04152	-0.97755	3.86858e-06	-2.13867	-1.08318
109993424	rs72650177	1.66822e-14	-1.90253	-1.10158	4.59247e-06	-2.11128	-1.0175	5.37575e-06	-1.79097	-1.10187
109993603	rs11067231	3.3217e-14	-1.54974	-0.765647	0.0143029	4.74015	0.174871	5.70763e-06	-1.9966	-0.836323
109993828	rs67432283	9.06197e-14	-1.31178	-1.48824e-10	1.53299e-05	-1.92339	-1.48824e-10	3.97313e-05	-0.89259	-1.48824e-10
109993942	rs877709	2.75597e-14	-2.09391	-0.408187	2.49757e-05	-1.66909	0.233794	7.84692e-06	-2.09226	-0.42235
109993976	rs877710	3.26698e-14	-1.56191	-0.770088	0.0136004	4.69841	0.166246	5.65141e-06	-2.00255	-0.840276
109994112	rs11831226	1.343e-14	-2.1361	-1.08486	5.2532e-06	-2.01954	-0.974826	3.88069e-06	-2.13671	-1.08201
109994177	rs11067232	1.63863e-14	-2.12709	-0.894914	7.15653e-06	-1.95451	-0.730661	4.63427e-06	-2.13878	-0.902473
109994208	rs11067233	2.75015e-14	-2.09972	-0.404487	2.56022e-05	-1.64944	0.238917	7.82921e-06	-2.09818	-0.418688
109994641	rs8228	1.3488e-14	-2.13121	-1.08544	5.12656e-06	-2.04251	-0.976257	3.87057e-06	-2.1387	-1.08263
109994870	rs9593	3.23836e-14	-1.57515	-0.765647	0.0131045	4.65264	0.174871	5.63762e-06	-2.00895	-0.836323
109995097	rs888192	3.26486e-14	-1.57515	-0.757498	0.0133126	4.65264	0.190626	5.6787e-06	-2.00895	-0.829063
109995188	rs12828717	3.83112e-13	1.23454	-1.10466	0.000365782	2.33811	-1.08927	4.23639e-05	0.27119	-1.09962
109995763	rs67520670	9.29085e-14	-1.28683	-1.48824e-10	1.51403e-05	-1.93584	-1.48824e-10	4.0965e-05	-0.862013	-1.48824e-10
109995857	rs67275386	9.29085e-14	-1.28683	-1.48824e-10	1.51403e-05	-1.93584	-1.48824e-10	4.0965e-05	-0.862013	-1.48824e-10
109995976	rs7312142	1.34237e-14	-2.13656	-1.08486	5.2703e-06	-2.01629	-0.974826	3.88245e-06	-2.13625	-1.08201
109995981	rs7302373	1.34244e-14	-2.13593	-1.08544	5.24007e-06	-2.02061	-0.976257	3.87776e-06	-2.13685	-1.08263
109996074	rs7312275	1.35803e-14	-2.12038	-1.08945	6.12471e-06	-1.85432	-0.986552	4.07048e-06	-2.08406	-1.08691
109996117	rs7302591	1.34807e-14	-2.13123	-1.08596	5.17479e-06	-2.03185	-0.97755	3.87038e-06	-2.1382	-1.08318
109996343	rs2058806	3.21617e-14	-1.59883	-0.74884	0.0124599	4.56981	0.207269	5.65879e-06	-2.02018	-0.821338
109996458	rs79832879	1.90149e-13	-2.77629e-10	-0.570637	7.5843e-05	-2.77629e-10	-0.324534	5.4524e-05	-2.77629e-10	-0.576089
109996689	rs35072126	2.35686e-13	0.747465	-1.10341	0.00024896	1.85481	-0.990721	2.05967e-05	-0.444237	-1.10536
109997134	rs2287183	1.32954e-14	-2.12456	-1.10647	4.62293e-06	-2.06144	-1.06073	3.78067e-06	-2.13837	-1.10645
109997164	rs2287182	2.29938e-14	-1.6053	-1.07792	2.94748e-05	-0.361078	-0.908587	6.63719e-06	-1.58152	-1.10052
109997222	rs72650185	9.95422e-14	-1.21787	-1.48824e-10	1.46683e-05	-1.96751	-1.48824e-10	4.45603e-05	-0.777886	-1.48824e-10
109997645	rs7964021	3.12315e-14	-1.64581	-0.731211	0.0108899	4.40153	0.240862	5.6267e-06	-2.04163	-0.805574
109997829	rs11067250	3.96864e-14	-2.13744	-1.48824e-10	1.70412e-05	-1.81757	-1.48824e-10	1.14417e-05	-2.13746	-1.48824e-10
109997847	rs12580090	2.31126e-13	0.72888	-1.10437	0.000253401	1.87953	-0.997752	2.06545e-05	-0.442417	-1.10438
109997978	rs11067253	3.06367e-14	-2.09345	-0.302801	2.85894e-05	-1.67853	0.378369	8.73325e-06	-2.08959	-0.318
109998097	rs7953014	3.2632e-14	-1.61048	-0.72267	0.0125663	4.52857	0.257003	5.76151e-06	-2.02561	-0.797921
109998125	rs61940465	1.35161e-14	-2.12971	-1.08486	5.10806e-06	-2.04755	-0.974826	3.87252e-06	-2.13882	-1.08201
109998245	rs57039720	3.98315e-14	-2.13379	-1.48824e-10	1.25015e-05	-2.12735	-1.48824e-10	1.30154e-05	-2.0086	-1.48824e-10
109998284	rs61940466	1.35233e-14	-2.12971	-1.08433	5.11474e-06	-2.04755	-0.97352	3.87471e-06	-2.13882	-1.08145
109998591	rs2058805	3.25146e-14	-1.62316	-0.7136	0.0122173	4.48336	0.274051	5.77485e-06	-2.03144	-0.789783
109998594	rs68153744	9.44586e-14	-1.27029	-1.48824e-10	1.50202e-05	-1.9438	-1.48824e-10	4.18025e-05	-0.841774	-1.48824e-10
109998821	rs78599682	1.67527e-14	-2.13067	-0.869219	7.41818e-06	-1.95261	-0.69666	4.75376e-06	-2.13857	-0.877228
109999005	rs11610545	2.41373e-13	0.771417	-1.10352	0.000267976	1.92985	-0.992152	2.13273e-05	-0.409664	-1.10508
109999037	rs2287181	2.41169e-13	0.771417	-1.10437	0.00026648	1.92985	-0.997752	2.13422e-05	-0.409664	-1.10438
109999048	rs12309115	3.97488e-14	-2.13587	-1.48824e-10	1.71505e-05	-1.81117	-1.48824e-10	1.14526e-05	-2.13651	-1.48824e-10
109999068	rs2287180	2.31185e-13	0.72888	-1.10411	0.000253856	1.87953	-0.995961	2.06495e-05	-0.442417	-1.10462
109999523	rs7971853	3.98289e-14	-2.13386	-1.48824e-10	1.25441e-05	-2.12395	-1.48824e-10	1.31549e-05	-1.99794	-1.48824e-10
109999864	rs11067271	2.57483e-14	-2.13646	-0.43362	2.02809e-05	-1.47566	-0.167865	7.35289e-06	-2.12817	-0.45147
109999991	rs12370596	1.62953e-14	-2.12468	-0.902888	6.03042e-06	-1.97648	-0.879905	4.7381e-06	-2.13866	-0.88043
110000074	rs67106492	9.52911e-14	-1.26151	-1.48824e-10	1.49584e-05	-1.94793	-1.48824e-10	4.22529e-05	-0.831057	-1.48824e-10
110000193	rs7134594	3.39195e-14	-1.62316	-0.671301	0.0131462	4.48336	0.347333	5.99054e-06	-2.03144	-0.753113
110000394	rs61940468	1.73155e-13	0.441808	-1.10607	0.000253716	1.8952	-1.01219	2.03632e-05	-0.459199	-1.1018
110000748	rs12578365	2.36267e-13	0.751123	-1.10461	0.000259698	1.90585	-0.999529	2.10164e-05	-0.425299	-1.10413
110001195	rs736344	3.22124e-14	-1.64581	-0.700288	0.0115166	4.40153	0.296816	5.77479e-06	-2.04163	-0.779595
110001215	rs736343	2.19694e-14	-2.13881	-0.589985	1.57808e-05	-1.54788	-0.346526	6.28014e-06	-2.1355	-0.601834
110001283	rs61940469	1.16072e-13	-2.77629e-10	-1.06424	4.12942e-05	-2.77629e-10	-0.932478	3.3578e-05	-2.77629e-10	-1.06086
110001387	rs61940470	1.34755e-14	-2.1372	-1.08037	5.35484e-06	-2.01114	-0.964059	3.90407e-06	-2.13546	-1.07725
110001589	rs888191	1.30468e-13	-0.947322	-1.48824e-10	0.000477136	1.5146	-1.48824e-10	8.53601e-05	-0.127852	-1.48824e-10
110001616	rs34899324	2.26706e-13	0.708731	-1.10352	0.000248817	1.85567	-0.992152	2.03228e-05	-0.457905	-1.10508
110001882	rs67583364	9.61352e-14	-1.25269	-1.48824e-10	1.48975e-05	-1.95201	-1.48824e-10	4.27102e-05	-0.820294	-1.48824e-10
110002133	rs7970557	2.3088e-13	0.72888	-1.10543	0.000251196	1.87953	-1.00649	2.06839e-05	-0.442417	-1.10296
110002747	rs61940511	1.35292e-14	-2.13651	-1.07709	5.79218e-06	-1.94017	-0.956519	3.989e-06	-2.11741	-1.07378
110002777	rs10850379	4.7653e-14	-1.01756	-0.936939	0.000665313	2.27564	-0.428586	7.37861e-06	-1.58048	-0.995668
110002819	rs10850380	3.02664e-14	-1.71282	-0.695592	0.00906188	4.151	0.30763	5.64692e-06	-2.07003	-0.773594
110003399	rs67342900	9.61352e-14	-1.25269	-1.48824e-10	1.48975e-05	-1.95201	-1.48824e-10	4.27102e-05	-0.820294	-1.48824e-10
110003672	rs7301541	2.53307e-13	0.708731	-0.992578	0.000349054	1.85567	-0.65364	2.16146e-05	-0.457905	-1.04346
110004040	rs754179	2.01682e-14	-2.07019	-0.744151	1.71646e-05	-1.62362	-0.186731	5.77528e-06	-2.07922	-0.741921
110004068	rs754180	2.20207e-14	-2.13574	-0.590722	1.44596e-05	-1.63442	-0.34742	6.25478e-06	-2.13882	-0.602562
110004739	rs115854544	1.96898e-13	-2.77629e-10	-0.535762	7.90974e-05	-2.77629e-10	-0.28252	5.64492e-05	-2.77629e-10	-0.541389
110004804	rs874171	2.14529e-13	0.655046	-1.10505	0.000229094	1.78397	-1.00304	1.91901e-05	-0.516764	-1.10357
110004889	rs147169792	1.97637e-13	-2.77629e-10	-0.532017	7.9454e-05	-2.77629e-10	-0.278021	5.666e-05	-2.77629e-10	-0.537663
110004960	rs874170	3.0415e-14	-1.71282	-0.690693	0.0091445	4.151	0.316706	5.67189e-06	-2.07003	-0.769184
110004997	rs9919738	2.75076e-14	-1.65257	-0.851412	2.11475e-05	-1.23849	-0.363192	9.22854e-06	-1.50289	-0.84954
110005125	rs72650195	4.25858e-14	-2.06693	-1.48824e-10	5.04439e-05	-0.732338	-1.48824e-10	2.92612e-05	-1.19847	-1.48824e-10
110005279	rs74520255	1.21952e-13	-2.77629e-10	-1.01482	4.27131e-05	-2.77629e-10	-0.898695	3.49864e-05	-2.77629e-10	-1.01977
110005385	rs182993257	1.20481e-13	-2.77629e-10	-1.02696	3.78367e-05	-2.77629e-10	-1.01992	3.42939e-05	-2.77629e-10	-1.03976
110005402	rs73198424	9.77718e-14	-1.23581	-1.48824e-10	1.47842e-05	-1.95964	-1.48824e-10	4.3598e-05	-0.79972	-1.48824e-10
110005932	rs113942245	1.97844e-13	-2.77629e-10	-0.53097	7.9554e-05	-2.77629e-10	-0.276763	5.67191e-05	-2.77629e-10	-0.53662
110006512	rs11836136	2.01975e-14	-2.0911	-0.72179	1.89661e-05	-1.55925	-0.151302	5.79306e-06	-2.09858	-0.719491
110006737	rs182294884	1.37706e-13	-2.77629e-10	-0.893324	5.3536e-05	-2.77629e-10	-0.672845	3.97735e-05	-2.77629e-10	-0.89153
110006814	rs12830693	2.18902e-13	0.67501	-1.10483	0.000234987	1.80762	-1.00129	1.94789e-05	-0.501544	-1.10386
110007939	rs11614986	2.36073e-13	0.751123	-1.10543	0.000257896	1.90585	-1.00649	2.1041e-05	-0.425299	-1.10296
110007993	rs59227481	3.99342e-14	-1.63052	-0.500696	3.91173e-05	-1.26792	0.281284	1.34178e-05	-1.4777	-0.500444
110008317	rs72650202	4.2894e-14	-2.05971	-1.48824e-10	2.00893e-05	-1.65302	-1.48824e-10	1.34147e-05	-1.97838	-1.48824e-10
110008446	rs117833560	9.61846e-14	-1.25218	-1.48824e-10	1.4894e-05	-1.95224	-1.48824e-10	4.27369e-05	-0.819667	-1.48824e-10
110009054	rs4499061	2.41005e-13	0.771417	-1.10505	0.000265075	1.92985	-1.00304	2.13595e-05	-0.409664	-1.10357
110009175	rs72651703	9.61846e-14	-1.25218	-1.48824e-10	1.4894e-05	-1.95224	-1.48824e-10	4.27369e-05	-0.819667	-1.48824e-10
110009538	rs66580225	4.03276e-14	-2.12141	-1.48824e-10	1.27818e-05	-2.10517	-1.48824e-10	1.38283e-05	-1.94802	-1.48824e-10
110009756	rs12322541	1.95866e-14	-2.08972	-0.75388	1.80193e-05	-1.55949	-0.20227	5.60708e-06	-2.09902	-0.751679
110009875	rs73198427	9.70359e-14	-1.24337	-1.48824e-10	1.48344e-05	-1.95625	-1.48824e-10	4.31985e-05	-0.808924	-1.48824e-10
110010151	rs2111216	1.33403e-14	-2.13594	-1.09172	0.000166861	1.20891	-0.744946	4.00927e-06	-2.09402	-1.0921
110010866	rs12314392	5.67757e-14	-0.904329	-0.875009	0.00169178	2.93346	-0.153121	8.8249e-06	-1.46043	-0.936721
110010949	rs67900037	5.08909e-14	-1.88876	-1.48824e-10	1.79664e-05	-1.7647	-1.48824e-10	2.20793e-05	-1.48009	-1.48824e-10
110011229	rs10774774	1.97266e-14	-2.07756	-0.75892	1.65253e-05	-1.63807	-0.21024	5.72e-06	-2.07866	-0.752105
110011230	rs10774775	1.97266e-14	-2.07756	-0.75892	1.65253e-05	-1.63807	-0.21024	5.72e-06	-2.07866	-0.752105
110011486	rs66647925	9.37829e-14	-1.27747	-1.48824e-10	1.78137e-05	-1.77323	-1.48824e-10	2.20884e-05	-1.47968	-1.48824e-10
110011515	rs67606936	2.76622e-13	-2.77629e-10	-0.195795	6.8385e-05	-2.77629e-10	-0.428046	8.05985e-05	-2.77629e-10	-0.18525
110011689	rs192335177	1.91722e-13	-2.77629e-10	-0.562403	7.66007e-05	-2.77629e-10	-0.314594	5.49725e-05	-2.77629e-10	-0.567897
110011699	rs185187100	1.56294e-13	-2.77629e-10	-0.766711	4.19934e-05	-2.77629e-10	-0.915687	4.34174e-05	-2.77629e-10	-0.803871
110012090	rs74630711	2.04073e-13	-2.77629e-10	-0.49997	8.25643e-05	-2.77629e-10	-0.239623	5.84961e-05	-2.77629e-10	-0.505771
110012189	rs67866345	1.16281e-13	-2.77629e-10	-1.06243	4.09902e-05	-2.77629e-10	-0.939866	3.38167e-05	-2.77629e-10	-1.05378
110012467	rs3759387	1.96555e-14	-2.07394	-0.766155	1.67443e-05	-1.61315	-0.221993	5.62952e-06	-2.08271	-0.763993
110012510	rs66616264	1.95261e-14	-2.07758	-0.769117	1.68416e-05	-1.60258	-0.226771	5.59386e-06	-2.0861	-0.766964
110012766	rs61940512	1.53687e-14	-2.02602	-1.06009	5.48074e-06	-2.11999	-0.83197	4.61453e-06	-1.98833	-1.05719
110012970	rs79362696	2.03534e-13	-2.77629e-10	-0.502612	8.23038e-05	-2.77629e-10	-0.242783	5.83425e-05	-2.77629e-10	-0.508401
110013639	rs6606734	2.45171e-14	-1.66905	-0.950028	0.00581958	4.31614	-0.300359	4.60148e-06	-2.0518	-0.996557
110013879	rs7957619	3.96601e-14	-2.1381	-1.48824e-10	1.5731e-05	-1.89756	-1.48824e-10	1.14387e-05	-2.13772	-1.48824e-10
110014055	rs3752662	1.90646e-14	-2.08788	-0.78274	1.70152e-05	-1.57023	-0.248857	5.46565e-06	-2.09562	-0.780632
110014497	rs4766612	2.39034e-13	0.759615	-1.10146	0.000265117	1.9077	-0.980728	2.07351e-05	-0.436858	-1.10605
110014632	rs73404412	1.62215e-14	-2.13874	-0.893372	7.75575e-06	-1.87616	-0.728607	4.69438e-06	-2.1274	-0.900959
110015359	rs10850392	2.14782e-14	-2.13751	-0.613895	1.4454e-05	-1.60664	-0.37559	6.11522e-06	-2.13848	-0.625465
110015564	rs9783487	1.91387e-14	-2.08112	-0.785619	1.65726e-05	-1.5919	-0.253546	5.484e-06	-2.08938	-0.783519
110015659	rs67381330	9.70359e-14	-1.24337	-1.48824e-10	1.48344e-05	-1.95625	-1.48824e-10	4.31985e-05	-0.808924	-1.48824e-10
110015758	rs66499479	1.97449e-13	0.566219	-1.09919	3.85099e-05	0.0996153	-1.1019	1.53506e-05	-0.744005	-1.09957
110015893	rs7954144	3.06798e-14	-1.69066	-0.704179	0.009703	4.23533	0.291662	5.65453e-06	-2.06095	-0.781318
110015913	rs73198430	9.53451e-14	-1.26094	-1.48824e-10	1.49545e-05	-1.94819	-1.48824e-10	4.22822e-05	-0.830365	-1.48824e-10
110015970	rs75190335	2.03924e-13	-2.77629e-10	-0.500702	8.2492e-05	-2.77629e-10	-0.240499	5.84535e-05	-2.77629e-10	-0.5065
110016449	rs117322237	1.12278e-13	-2.77629e-10	-1.09747	3.47021e-05	-2.77629e-10	-1.1064	3.21046e-05	-2.77629e-10	-1.10573
110016450	rs7300998	1.91069e-14	-2.07394	-0.794461	1.59914e-05	-1.61315	-0.268002	5.4719e-06	-2.08271	-0.792391
110016559	rs4766613	2.57491e-13	0.834767	-1.10223	0.000290956	2.00469	-0.984722	2.23808e-05	-0.360754	-1.10577
110016952	rs10774779	7.82597e-14	-0.555017	-0.903398	0.000546009	1.95673	-0.307296	1.03051e-05	-1.27236	-0.969734
110017125	rs3742015	5.59476e-14	-0.910189	-0.883843	0.00169202	2.938	-0.157519	8.82607e-06	-1.45688	-0.940137
110017759	rs67886029	9.53451e-14	-1.26094	-1.48824e-10	1.49545e-05	-1.94819	-1.48824e-10	4.22822e-05	-0.830365	-1.48824e-10
110017960	rs117473607	1.91266e-13	-2.77629e-10	-0.564783	7.6381e-05	-2.77629e-10	-0.317466	5.48425e-05	-2.77629e-10	-0.570265
110018408	rs72648003	6.65585e-14	-1.62037	-1.48824e-10	4.06724e-05	-0.947651	-1.48824e-10	1.81774e-05	-1.67455	-1.48824e-10
110018898	rs61940514	2.69196e-13	0.878059	-1.10106	0.00030802	2.05577	-0.978804	2.31348e-05	-0.327243	-1.10615
110018967	rs76108588	9.66812e-13	-2.77629e-10	1.05556	0.000285543	-2.77629e-10	1.00119	0.0002386	-2.77629e-10	0.900057
110019233	rs34368092	4.24389e-14	-2.07038	-1.48824e-10	1.37629e-05	-2.03123	-1.48824e-10	1.59384e-05	-1.806	-1.48824e-10
110019338	rs2287218	2.53369e-13	0.814259	-1.09786	0.000289429	1.98048	-0.965767	2.20134e-05	-0.376604	-1.10648
110019836	rs68024411	9.61846e-14	-1.25218	-1.48824e-10	1.4894e-05	-1.95224	-1.48824e-10	4.27369e-05	-0.819667	-1.48824e-10
110019883	rs66730760	3.97068e-14	-2.13693	-1.48824e-10	1.54795e-05	-1.91368	-1.48824e-10	1.14546e-05	-2.13634	-1.48824e-10
110020059	rs79282278	3.70356e-13	-2.77629e-10	0.0960161	0.000101511	-2.77629e-10	-0.0330299	0.000116412	-2.77629e-10	0.182405
110020579	rs3782899	2.81192e-13	0.921654	-1.10106	0.000324258	2.10714	-0.978804	2.39305e-05	-0.293425	-1.10615
110020757	rs72648004	5.45347e-13	-2.77629e-10	0.482976	0.000164293	-2.77629e-10	0.448452	0.000137412	-2.77629e-10	0.348251
110021461	rs182449342	1.99479e-13	-2.77629e-10	-0.522739	8.03436e-05	-2.77629e-10	-0.266887	5.71855e-05	-2.77629e-10	-0.52843
110022142	rs11067341	1.64056e-14	-2.134	-0.886826	7.38241e-06	-1.93419	-0.719906	4.67737e-06	-2.13746	-0.89453
110023672	rs7311653	1.67875e-14	-1.91583	-1.08198	5.07494e-06	-2.13872	-0.890167	5.06848e-06	-1.87183	-1.07985
110023689	rs11615637	2.41781e-13	0.771417	-1.10183	0.000270538	1.92985	-0.982638	2.13093e-05	-0.409664	-1.10592
110024541	rs2270375	3.27946e-14	-1.29938	-1.02881	0.000424391	2.12677	-0.729313	4.78299e-06	-1.94014	-1.06952
110024969	rs66783857	9.37816e-14	-1.27748	-1.48824e-10	1.50719e-05	-1.94037	-1.48824e-10	4.14365e-05	-0.850569	-1.48824e-10
110024985	rs72648010	4.10892e-14	-2.1027	-1.48824e-10	1.31014e-05	-2.08048	-1.48824e-10	1.45975e-05	-1.89388	-1.48824e-10
110025557	rs11067359	6.34034e-14	-0.580389	-1.08854	9.85824e-05	0.793674	-0.855981	7.68093e-06	-1.4323	-1.10369
110025603	rs140225171	2.01425e-13	-2.77629e-10	-0.513031	8.12839e-05	-2.77629e-10	-0.255252	5.77407e-05	-2.77629e-10	-0.518769
110025617	rs72648013	4.11864e-14	-2.10034	-1.48824e-10	1.27667e-05	-2.10636	-1.48824e-10	1.52562e-05	-1.84974	-1.48824e-10
110025637	rs3782898	2.41872e-13	0.771417	-1.10146	0.000271055	1.92985	-0.980728	2.13067e-05	-0.409664	-1.10605
110025680	rs3782897	2.56978e-14	-1.5981	-0.973946	1.59892e-05	-1.29486	-0.58642	8.62643e-06	-1.4473	-0.972596
110025887	rs3782896	2.01047e-13	-2.77629e-10	-0.514908	8.11014e-05	-2.77629e-10	-0.2575	5.76329e-05	-2.77629e-10	-0.520637
110025968	rs3782895	2.49644e-13	-2.77629e-10	-0.298412	6.47627e-05	-2.77629e-10	-0.48247	7.18146e-05	-2.77629e-10	-0.300642
110026024	rs3782894	2.15981e-14	-1.7559	-0.989948	0.00385075	3.99817	-0.395344	4.31146e-06	-2.08455	-1.0289
110026042	rs113738677	2.01425e-13	-2.77629e-10	-0.513031	8.12839e-05	-2.77629e-10	-0.255252	5.77407e-05	-2.77629e-10	-0.518769
110026721	rs72648018	6.92241e-14	-1.5811	-1.48824e-10	3.51237e-05	-1.09432	-1.48824e-10	1.99781e-05	-1.5801	-1.48824e-10
110026822	rs72648019	1.81232e-14	-1.8313	-1.08996	4.90445e-06	-2.08388	-0.979177	5.92211e-06	-1.70554	-1.0905
110027100	rs11609445	2.41872e-13	0.771417	-1.10146	0.000271055	1.92985	-0.980728	2.13067e-05	-0.409664	-1.10605
110027137	rs72648021	9.45994e-14	-1.2688	-1.48824e-10	1.50097e-05	-1.94451	-1.48824e-10	4.18786e-05	-0.839955	-1.48824e-10
110027593	rs11611484	2.2213e-13	0.686647	-1.10183	0.000244708	1.8295	-0.982638	1.99643e-05	-0.474863	-1.10592
110027752	rs111417607	2.02769e-13	-2.77629e-10	-0.50638	8.19337e-05	-2.77629e-10	-0.24729	5.81241e-05	-2.77629e-10	-0.51215
110027795	rs11067376	8.72571e-14	-0.439166	-0.910423	0.000830814	2.58366	-0.514455	1.29361e-05	-1.04267	-0.97204
110027837	rs72648025	9.7899e-14	-1.23451	-1.48824e-10	1.47756e-05	-1.96022	-1.48824e-10	4.36671e-05	-0.798136	-1.48824e-10
110028032	rs11067377	9.77704e-14	-0.45395	-0.781876	7.2368e-05	0.380024	-0.751459	1.58799e-05	-0.941509	-0.868169
110028134	rs72648028	4.90119e-14	-1.92638	-1.48824e-10	1.51087e-05	-1.93793	-1.48824e-10	1.68023e-05	-1.75321	-1.48824e-10
110028333	rs59573160	4.24924e-14	-2.06912	-1.48824e-10	1.38552e-05	-2.02454	-1.48824e-10	1.54368e-05	-1.83797	-1.48824e-10
110029008	rs35191208	2.3683e-13	0.751123	-1.10223	0.000263572	1.90585	-0.984722	2.09818e-05	-0.425299	-1.10577
110029108	rs104895353	2.04511e-13	-2.77629e-10	-0.497828	8.27759e-05	-2.77629e-10	-0.237063	5.86209e-05	-2.77629e-10	-0.503639
110029186	rs2270374	2.56623e-13	0.83099	-1.10183	0.000338925	2.15522	-0.982638	2.04001e-05	-0.453268	-1.10592
110029279	rs72648031	9.37816e-14	-1.27748	-1.48824e-10	1.50719e-05	-1.94037	-1.48824e-10	4.14365e-05	-0.850569	-1.48824e-10
110029750	rs17183465	2.4262e-13	0.771417	-1.09837	0.000274869	1.92985	-0.966756	2.12974e-05	-0.409664	-1.10648
110031051	rs10850432	1.43521e-14	-2.05336	-1.10119	4.50225e-06	-2.12485	-1.02377	3.93251e-06	-2.10602	-1.09943
110031168	rs72648037	4.24061e-14	-2.07116	-1.48824e-10	1.38191e-05	-2.02715	-1.48824e-10	1.53715e-05	-1.84222	-1.48824e-10
110031317	rs75459737	4.36756e-14	-2.04166	-1.48824e-10	3.43698e-05	-1.11602	-1.48824e-10	1.38989e-05	-1.94292	-1.48824e-10
110031568	rs79985295	1.58712e-14	-2.13507	-0.918874	7.12513e-06	-1.92674	-0.762834	4.53555e-06	-2.1368	-0.925988
110031770	rs72648038	4.10176e-14	-2.10445	-1.48824e-10	1.28178e-05	-2.10237	-1.48824e-10	1.54357e-05	-1.83805	-1.48824e-10
110032244	rs11067390	4.01409e-14	-2.12605	-1.48824e-10	2.07595e-05	-1.6202	-1.48824e-10	1.27957e-05	-2.02562	-1.48824e-10
110032412	rs73198444	9.2975e-14	-1.28612	-1.48824e-10	1.5135e-05	-1.93619	-1.48824e-10	4.10009e-05	-0.861137	-1.48824e-10
110032415	rs11067392	3.98798e-14	-2.13258	-1.48824e-10	1.50653e-05	-1.94081	-1.48824e-10	1.14408e-05	-2.13755	-1.48824e-10
110032661	rs72648041	1.27711e-13	-2.77629e-10	-0.968677	4.06336e-05	-2.77629e-10	-0.948604	3.50258e-05	-2.77629e-10	-1.01865
110033182	rs3742014	2.79685e-13	0.910181	-1.09497	0.000235795	1.76335	-0.953585	2.07574e-05	-0.43558	-1.10625
110033270	rs10850435	2.47167e-14	-1.82439	-0.786583	0.00231559	3.16147	-0.0672523	4.91139e-06	-2.11576	-0.867412
110033355	rs11067394	1.8254e-14	-2.13397	-0.780091	1.09197e-05	-1.68089	-0.58175	5.18872e-06	-2.13875	-0.789496
110033734	rs10850436	1.88646e-14	-2.008	-0.873159	9.39859e-06	-1.87588	-0.536756	5.38375e-06	-2.00559	-0.885758
110035042	rs142493947	1.13889e-13	-2.77629e-10	-1.08323	3.80955e-05	-2.77629e-10	-1.0131	3.27546e-05	-2.77629e-10	-1.08569
110035260	rs66513915	2.51938e-13	0.814259	-1.10352	0.000281893	1.98048	-0.992152	2.20441e-05	-0.376604	-1.10508
110035326	rs61940517	2.46841e-13	0.79382	-1.10352	0.000275168	1.95633	-0.992152	2.1699e-05	-0.392385	-1.10508
110035392	rs72648045	4.08057e-14	-2.10963	-1.48824e-10	1.23918e-05	-2.13617	-1.48824e-10	1.28026e-05	-2.02508	-1.48824e-10
110035583	rs4766479	2.62209e-13	0.853269	-1.10257	0.000264381	1.91079	-0.986601	2.0711e-05	-0.438442	-1.10562
110035773	rs4766480	2.62822e-13	0.853269	-1.10024	0.000267489	1.91079	-0.974913	2.06966e-05	-0.438442	-1.10632
110036120	rs66497828	9.14727e-14	-1.30241	-1.48824e-10	1.52574e-05	-1.92813	-1.48824e-10	4.01907e-05	-0.881095	-1.48824e-10
110036781	rs72648052	3.99335e-14	-2.13123	-1.48824e-10	1.49296e-05	-1.94985	-1.48824e-10	1.14304e-05	-2.13845	-1.48824e-10
110037235	rs34866786	3.29837e-14	-1.21934	-1.10309	0.000329443	2.19988	-1.05568	4.7705e-06	-1.92836	-1.08392
110037282	rs35092346	3.25343e-14	-1.23276	-1.1034	0.00032036	2.17069	-1.05445	4.73628e-06	-1.93475	-1.08473
110037413	rs9888325	2.70357e-14	-1.48667	-1.03462	0.00304991	4.01639	-0.646726	4.38143e-06	-2.02617	-1.07118
110037457	rs17670606	3.25039e-14	-1.23276	-1.10433	0.000321339	2.17069	-1.0514	4.72593e-06	-1.93475	-1.08692
110037744	rs11612666	3.25148e-14	-1.23276	-1.104	0.000321205	2.17069	-1.05181	4.72847e-06	-1.93475	-1.08638
110038179	rs11609850	2.48254e-13	0.798232	-1.10223	0.000246403	1.83849	-0.984722	1.95151e-05	-0.49777	-1.10577
110038454	rs11609896	3.3166e-14	-1.4869	-0.830022	0.00500644	4.01567	-0.150393	5.18134e-06	-2.02627	-0.903398
110038671	rs73200412	3.29735e-14	-1.21934	-1.1034	0.000329849	2.19988	-1.05445	4.76664e-06	-1.92836	-1.08473
110039060	rs75715278	4.18245e-14	-2.08496	-1.48824e-10	1.24112e-05	-2.1346	-1.48824e-10	1.15729e-05	-2.12607	-1.48824e-10
110039416	rs116952859	2.15142e-13	-2.77629e-10	-0.447149	8.79273e-05	-2.77629e-10	-0.17669	6.16537e-05	-2.77629e-10	-0.453198
110039557	rs73200413	3.96347e-14	-2.13874	-1.48824e-10	2.0023e-05	-1.65632	-1.48824e-10	1.21223e-05	-2.07969	-1.48824e-10
110039669	rs34046851	3.29944e-14	-1.21934	-1.10276	0.000329043	2.19988	-1.05689	4.77442e-06	-1.92836	-1.0831
110039775	rs17607959	2.6141e-13	0.853269	-1.10562	0.000258535	1.91079	-1.00896	2.07702e-05	-0.438442	-1.10277
110040447	rs16940421	2.15797e-13	-2.77629e-10	-0.444111	8.82449e-05	-2.77629e-10	-0.173084	6.18404e-05	-2.77629e-10	-0.450174
110040565	rs12830574	3.34999e-14	-1.20448	-1.10243	0.000339408	2.2321	-1.0581	4.81268e-06	-1.92121	-1.08226
110040622	rs10850443	3.24165e-14	-1.48058	-0.859201	0.00473234	4.01109	-0.202116	5.05688e-06	-2.02565	-0.928326
110040680	rs74728407	8.99331e-14	-1.31938	-1.48824e-10	1.539e-05	-1.91948	-1.48824e-10	3.9362e-05	-0.901929	-1.48824e-10
110040857	rs35571652	3.39966e-14	-1.19087	-1.10132	0.000348303	2.26149	-1.06161	4.85715e-06	-1.91462	-1.07966
110040914	rs61940557	2.67095e-13	0.873907	-1.10475	0.000267033	1.9348	-1.00062	2.10709e-05	-0.422875	-1.10396
110041534	rs115578160	8.99331e-14	-1.31938	-1.48824e-10	1.539e-05	-1.91948	-1.48824e-10	3.9362e-05	-0.901929	-1.48824e-10
110041639	rs73200418	3.96421e-14	-2.13856	-1.48824e-10	1.982e-05	-1.66651	-1.48824e-10	1.20795e-05	-2.08322	-1.48824e-10
110042137	rs73200419	8.9254e-14	-1.32696	-1.48824e-10	1.54509e-05	-1.91554	-1.48824e-10	3.8997e-05	-0.911247	-1.48824e-10
110042348	rs10161126	3.26586e-14	-1.45529	-0.877049	0.00533408	4.16522	-0.236552	5.09629e-06	-2.00279	-0.943425
110042391	rs117514387	1.74503e-14	-1.85301	-1.10608	4.31534e-06	-2.12786	-1.06317	5.24062e-06	-1.8123	-1.10599
110042575	rs116884855	8.9254e-14	-1.32696	-1.48824e-10	1.54509e-05	-1.91554	-1.48824e-10	3.8997e-05	-0.911247	-1.48824e-10
110042739	rs35160901	2.89291e-13	0.949786	-1.1008	0.000228848	1.75739	-0.977534	2.04054e-05	-0.452719	-1.10621
110043190	rs117341598	1.36332e-13	-2.77629e-10	-0.903353	4.15567e-05	-2.77629e-10	-0.926142	3.77451e-05	-2.77629e-10	-0.943876
110043312	rs73200421	8.9254e-14	-1.32696	-1.48824e-10	1.54509e-05	-1.91554	-1.48824e-10	3.8997e-05	-0.911247	-1.48824e-10
110043641	rs12307823	3.27426e-14	-2.0937	-0.236074	3.60283e-05	-1.30385	0.23495	9.49812e-06	-2.0742	-0.249435
110043679	rs117249174	1.74497e-14	-1.85301	-1.10612	4.3171e-06	-2.12786	-1.06276	5.2404e-06	-1.8123	-1.10603
110043889	rs114512661	9.15463e-14	-1.3016	-1.48824e-10	1.52513e-05	-1.92854	-1.48824e-10	4.02303e-05	-0.880109	-1.48824e-10
110044342	rs17608087	1.8014e-14	-1.82083	-1.10647	4.36031e-06	-2.12087	-1.05979	5.42145e-06	-1.77796	-1.1064
110044774	rs67325197	2.93667e-13	0.970477	-1.10648	0.000247282	1.89855	-1.04122	2.21768e-05	-0.376506	-1.09918
110044918	rs1541597	1.4729e-14	-2.1225	-1.00613	6.53697e-06	-2.01746	-0.758269	4.61403e-06	-2.03234	-1.01329
110045239	rs77104423	1.72113e-14	-1.86646	-1.10642	4.3425e-06	-2.13036	-1.05439	5.16327e-06	-1.82668	-1.10648
110045320	rs78524243	8.98767e-14	-1.32001	-1.48824e-10	1.52983e-05	-1.92546	-1.48824e-10	4.00871e-05	-0.883676	-1.48824e-10
110046051	rs12316253	1.6416e-14	-2.10828	-0.911907	1.15822e-05	-1.60764	-0.596092	4.66006e-06	-2.11377	-0.921931
110046104	rs12579995	4.1192e-13	1.30863	-1.10624	0.000424547	2.41474	-1.01692	3.03291e-05	-0.0619652	-1.10066
110046112	rs12579997	4.20964e-13	1.33015	-1.10605	0.00043659	2.43947	-1.01368	3.08158e-05	-0.0452539	-1.10145
110046393	rs2160593	2.16913e-14	-1.63994	-1.1016	4.34784e-06	-2.11841	-1.06511	6.70382e-06	-1.57219	-1.09986
110046395	rs140566481	4.91618e-14	-1.92333	-1.48824e-10	1.60053e-05	-1.88028	-1.48824e-10	2.68967e-05	-1.28273	-1.48824e-10
110046572	rs10850452	3.05451e-14	-1.46123	-0.938016	2.04045e-05	-0.725278	-0.912166	8.88524e-06	-1.3942	-0.996142
110046576	rs10850453	1.78293e-14	-2.0236	-0.914003	1.0619e-05	-1.69107	-0.599491	4.70006e-06	-2.10318	-0.923972
110046648	rs11067475	1.14373e-13	-2.77629e-10	-1.07898	4.0929e-05	-2.77629e-10	-0.941361	3.35421e-05	-2.77629e-10	-1.06193
110046698	rs17608150	1.77763e-14	-1.85262	-1.08797	4.64e-06	-2.13847	-0.980016	4.77157e-06	-1.92332	-1.08874
110047125	rs78602599	1.75812e-14	-2.12611	-0.825512	7.92726e-06	-1.94089	-0.642008	4.95956e-06	-2.13641	-0.837005
110047258	rs77440881	3.46367e-14	-2.1242	-0.14934	1.90317e-05	-1.9481	0.241	9.54443e-06	-2.13715	-0.181627
110047278	rs115560431	2.46943e-13	-2.77629e-10	-0.30929	9.22679e-05	-2.77629e-10	-0.128503	6.96862e-05	-2.77629e-10	-0.330729
110047595	rs12318133	3.9821e-14	-2.13405	-1.48824e-10	1.53468e-05	-1.92229	-1.48824e-10	1.14275e-05	-2.13871	-1.48824e-10
110047806	rs73200423	6.30429e-14	-1.67463	-1.48824e-10	1.64608e-05	-1.85222	-1.48824e-10	3.37535e-05	-1.05565	-1.48824e-10
110047882	rs78631825	1.12103e-13	-2.77629e-10	-1.09903	3.47084e-05	-2.77629e-10	-1.10622	3.21649e-05	-2.77629e-10	-1.10385
110048015	rs7299698	5.68399e-14	-1.61651	-0.161699	0.00209169	2.52462	0.467905	9.46871e-06	-2.08726	-0.239475
110048099	rs74961596	1.82392e-13	-2.77629e-10	-0.612291	6.25793e-05	-2.77629e-10	-0.516765	5.16474e-05	-2.77629e-10	-0.630291
110048171	rs141122610	4.23974e-14	-2.07136	-1.48824e-10	1.23694e-05	-2.13798	-1.48824e-10	1.14946e-05	-2.13286	-1.48824e-10
110048291	rs7306218	2.99173e-14	-1.63379	-0.786218	9.52679e-06	-1.93433	-0.464765	1.4615e-05	-1.11187	-0.780812
110048403	rs11067481	1.83611e-14	-2.12838	-0.779835	8.3805e-06	-1.94352	-0.583771	5.19775e-06	-2.13427	-0.792236
110048888	rs59070195	1.80682e-14	-2.12838	-0.795915	8.21131e-06	-1.94352	-0.604166	5.11643e-06	-2.13427	-0.808004
110049243	rs73200425	6.57167e-14	-1.6331	-1.48824e-10	1.6392e-05	-1.85641	-1.48824e-10	3.35046e-05	-1.06305	-1.48824e-10
110049383	rs57501356	1.83304e-14	-2.12998	-0.779911	8.44068e-06	-1.93627	-0.583867	5.20341e-06	-2.13311	-0.792311
110049670	rs113006782	6.02068e-14	-1.72066	-1.48824e-10	1.51544e-05	-1.93491	-1.48824e-10	1.15601e-05	-2.12717	-1.48824e-10
110050001	rs7314406	4.99895e-14	-0.885159	-1.02148	0.000213362	1.47879	-0.769001	7.85907e-06	-1.47718	-1.03588
110050110	rs7314538	2.39493e-14	-1.58042	-1.06209	0.000618966	2.63126	-0.856414	4.16579e-06	-2.07551	-1.07231
110050198	rs73200427	6.54425e-14	-1.63728	-1.48824e-10	1.60954e-05	-1.87467	-1.48824e-10	3.67586e-05	-0.970359	-1.48824e-10
110050243	rs79997156	1.84778e-14	-2.12919	-0.772685	8.48714e-06	-1.93991	-0.574736	5.23729e-06	-2.1337	-0.785222
110050875	rs75628519	1.16867e-13	-2.77629e-10	-1.05742	4.15468e-05	-2.77629e-10	-0.92638	3.40083e-05	-2.77629e-10	-1.04813
110051124	rs61940559	1.34972e-13	-2.77629e-10	-0.913377	3.71227e-05	-2.77629e-10	-1.03897	3.80175e-05	-2.77629e-10	-0.936684
110051125	rs748477	6.99121e-14	-1.57121	-1.48824e-10	1.53174e-05	-1.92421	-1.48824e-10	3.94222e-05	-0.9004	-1.48824e-10
110051149	rs73200429	5.70925e-14	-1.77377	-1.48824e-10	2.25227e-05	-1.53867	-1.48824e-10	2.21377e-05	-1.47745	-1.48824e-10
110051237	rs12314139	3.97233e-14	-2.13651	-1.48824e-10	1.24613e-05	-2.13057	-1.48824e-10	1.22955e-05	-2.0655	-1.48824e-10
110051455	rs74856247	4.36102e-14	-2.04316	-1.48824e-10	3.17787e-05	-1.1944	-1.48824e-10	1.16199e-05	-2.12201	-1.48824e-10
110051486	rs11832567	6.76112e-14	-1.60467	-1.48824e-10	1.5733e-05	-1.89744	-1.48824e-10	3.86236e-05	-0.920868	-1.48824e-10
110051985	rs17670859	3.07311e-14	-1.81622	-0.57695	9.83791e-06	-2.11417	-0.252789	8.8627e-06	-1.81334	-0.579537
110052245	rs4766481	6.52722e-14	-0.550328	-1.08955	3.78116e-05	0.0854017	-1.10599	9.98153e-06	-1.19008	-1.08391
110052360	rs6606736	2.85894e-14	-1.783	-0.682412	6.45652e-06	-1.89718	-0.890928	1.35973e-05	-1.24748	-0.717381
110052492	rs11067501	1.84082e-14	-2.12838	-0.77727	8.40773e-06	-1.94352	-0.580527	5.21084e-06	-2.13427	-0.78972
110052845	rs11067507	1.36077e-13	-2.77629e-10	-0.905226	3.71587e-05	-2.77629e-10	-1.038	3.83076e-05	-2.77629e-10	-0.929083
110054356	rs1985825	2.10599e-14	-1.66818	-1.1029	0.000463831	2.47308	-0.986761	4.02674e-06	-2.07974	-1.10203
110054362	rs56269841	3.07096e-14	-1.82941	-0.564461	9.88105e-06	-2.12875	-0.233832	8.51989e-06	-1.86234	-0.569982
110054567	rs1009287	1.31953e-13	-2.77629e-10	-0.936003	3.66125e-05	-2.77629e-10	-1.05281	3.72622e-05	-2.77629e-10	-0.956752
110054654	rs7312605	1.4758e-13	0.22479	-1.04887	0.000109208	1.13912	-1.09906	1.39129e-05	-0.902666	-1.03925
110054765	rs7294688	1.72191e-14	-1.90809	-1.06434	0.000142555	1.1671	-0.860573	3.91031e-06	-2.13713	-1.07398
110055044	rs1861679	1.91513e-14	-1.7606	-1.10548	0.000251409	1.92307	-1.04919	4.09261e-06	-2.06372	-1.10183
110055403	rs56248035	1.13626e-13	-2.11784	1.03231	5.62097e-05	-2.04866	1.42455	3.11322e-05	-2.13554	0.999055
110055630	rs118111163	3.47046e-14	-2.01403	-0.257549	1.21438e-05	-2.13388	-0.0224992	9.96995e-06	-2.06148	-0.213676
110056169	rs150285250	5.36501e-13	0.466621	-1.48824e-10	0.00016424	0.448131	-1.48824e-10	5.23356e-05	-0.617054	-1.48824e-10
110056331	rs7965152	5.50439e-14	-1.52908	-0.281235	0.00717656	4.07018	0.155191	1.24161e-05	-1.75192	-0.303817
110056482	rs10507234	4.16835e-13	1.31529	-1.10105	0.000394155	2.42772	-1.10418	5.41452e-05	0.516126	-1.09919
110056549	rs79486107	9.70872e-13	1.05975	-1.48824e-10	0.000185871	0.571853	-1.48824e-10	6.62978e-05	-0.380574	-1.48824e-10
110056708	rs1819873	4.21288e-14	-1.50299	-0.574722	0.00108675	2.57913	-0.241381	7.71659e-06	-1.92355	-0.607806
110057019	rs11609480	1.46486e-12	2.45551	-0.984444	0.0016276	3.76491	-1.02325	0.000286044	2.07095	-0.98953
110057189	rs79467512	4.77316e-13	0.34973	-1.48824e-10	0.000146183	0.331661	-1.48824e-10	4.78782e-05	-0.706071	-1.48824e-10
110057250	rs35287743	4.95219e-13	0.386552	-1.48824e-10	6.57555e-05	-0.467256	-1.48824e-10	3.23033e-05	-1.09956	-1.48824e-10
110057783	rs74871430	6.66959e-14	-1.6183	-1.48824e-10	4.29565e-05	-0.893013	-1.48824e-10	2.46746e-05	-1.36896	-1.48824e-10
110057889	rs12830053	4.27958e-13	1.32868	-1.0881	0.000387575	2.41317	-1.10646	5.81806e-05	0.568482	-1.07966
110058220	rs10774803	1.03493e-13	-0.820069	-0.35887	0.0736799	6.49554	0.0587459	2.79907e-05	-0.862502	-0.380356
110058344	rs12582466	3.65873e-13	1.17089	-1.08705	0.000333402	2.26255	-1.1064	5.04479e-05	0.424601	-1.07839
110058540	rs144201127	1.52737e-13	-0.789733	-1.48824e-10	1.24378e-05	-2.13246	-1.48824e-10	0.000134434	0.326345	-1.48824e-10
110058754	rs73200433	4.09536e-14	-2.10601	-1.48824e-10	1.58511e-05	-1.88996	-1.48824e-10	1.15047e-05	-2.13197	-1.48824e-10
110058997	rs11067532	4.18822e-14	-2.08359	-1.48824e-10	3.02384e-05	-1.24409	-1.48824e-10	1.81842e-05	-1.67417	-1.48824e-10
110059087	rs75602438	4.6816e-14	-1.97222	-1.48824e-10	2.03003e-05	-1.64257	-1.48824e-10	1.92183e-05	-1.61887	-1.48824e-10
110059293	rs147319104	4.17296e-14	-2.08724	-1.48824e-10	1.38346e-05	-2.02603	-1.48824e-10	1.15067e-05	-2.1318	-1.48824e-10
110059431	rs10850481	8.7782e-14	-1.04127	-0.302324	0.0407846	5.83849	0.124372	2.22303e-05	-1.14732	-0.325955
110059499	rs7968544	5.07137e-14	-0.848123	-1.04413	1.25521e-05	-1.08643	-1.03689	5.52618e-06	-1.81703	-1.04821
110059740	rs12423266	3.65183e-14	-1.5321	-0.688531	0.000237423	1.20859	-0.391949	6.04558e-06	-2.06436	-0.711042
110059898	rs78719719	4.78466e-14	-1.95045	-1.48824e-10	2.10675e-05	-1.60547	-1.48824e-10	1.99618e-05	-1.58091	-1.48824e-10
110060025	rs74427575	4.65633e-14	-1.97764	-1.48824e-10	1.51105e-05	-1.93781	-1.48824e-10	1.16529e-05	-2.11918	-1.48824e-10
110060030	rs118109858	1.75775e-13	-0.649242	-1.48824e-10	1.26367e-05	-2.11659	-1.48824e-10	0.000166404	0.539688	-1.48824e-10
110060051	rs73200435	4.71165e-14	-1.96582	-1.48824e-10	1.31524e-05	-2.0766	-1.48824e-10	1.15819e-05	-2.12529	-1.48824e-10
110060130	rs4766615	2.68018e-14	-2.11802	-0.411962	0.000458101	1.53405	-0.060159	8.18866e-06	-2.03564	-0.436339
110060133	rs117804594	1.92706e-13	-0.557284	-1.48824e-10	1.3253e-05	-2.06898	-1.48824e-10	0.000268738	1.01901	-1.48824e-10
110060137	rs117222051	1.97294e-13	-0.533751	-1.48824e-10	1.33196e-05	-2.06396	-1.48824e-10	0.000277814	1.05222	-1.48824e-10
110060179	rs117407936	1.73202e-13	-0.663989	-1.48824e-10	1.23843e-05	-2.13677	-1.48824e-10	0.000125568	0.258116	-1.48824e-10
110060202	rs80164853	1.2026e-13	-2.77629e-10	-1.02879	3.9002e-05	-2.77629e-10	-0.989588	3.4541e-05	-2.77629e-10	-1.03258
110060733	rs76650418	4.52902e-14	-2.00536	-1.48824e-10	1.55095e-05	-1.91175	-1.48824e-10	1.17613e-05	-2.10992	-1.48824e-10
110060984	rs11608727	1.36864e-12	2.41711	-1.01399	0.00119034	3.47567	-1.04688	0.000228918	1.87788	-1.01925
110061219	rs11615462	3.79379e-14	-1.50249	-0.680006	0.000236633	1.16371	-0.350401	6.18355e-06	-2.06659	-0.686245
110061779	rs117894566	3.97847e-14	-2.13497	-1.48824e-10	1.23921e-05	-2.13614	-1.48824e-10	1.80393e-05	-1.68218	-1.48824e-10
110061993	rs4766482	4.39999e-14	-1.44864	-0.585622	0.000818844	2.30744	-0.252747	7.69356e-06	-1.92643	-0.607918
110062282	rs12830679	4.87496e-14	-1.21538	-0.716371	0.00031429	1.5126	-0.415481	6.45868e-06	-1.97508	-0.73423
110062412	rs11614508	4.51024e-13	0.906185	-0.613111	0.000656233	2.11337	-0.280056	4.3136e-05	-0.177152	-0.63322
110062572	rs114574296	1.29586e-13	-2.09933	1.14522	0.00012985	-1.37828	1.59146	5.0098e-05	-1.86113	1.20038
110062693	rs73200436	5.62466e-14	-1.7887	-1.48824e-10	1.64205e-05	-1.85467	-1.48824e-10	1.38104e-05	-1.94931	-1.48824e-10
110063391	rs1477136	5.07116e-14	-1.1831	-0.709192	0.000337665	1.57651	-0.407656	6.60363e-06	-1.96132	-0.725788
110063432	rs150088053	1.07076e-13	-1.1449	-1.48824e-10	9.29785e-05	-0.120832	-1.48824e-10	7.27605e-05	-0.287557	-1.48824e-10
110063527	rs10774808	4.15236e-14	-2.09218	-1.48824e-10	1.2986e-05	-2.08933	-1.48824e-10	1.52925e-05	-1.84737	-1.48824e-10
110063890	rs61941762	3.96423e-14	-2.13855	-1.48824e-10	1.38553e-05	-2.02453	-1.48824e-10	1.15363e-05	-2.12923	-1.48824e-10
110064076	rs73200439	5.2522e-14	-1.85722	-1.48824e-10	2.44865e-05	-1.45508	-1.48824e-10	3.66469e-05	-0.973401	-1.48824e-10
110064225	rs2160594	6.02521e-13	1.66505	-1.08238	0.000303598	2.16843	-1.10593	5.35145e-05	0.478487	-1.07326
110064271	rs143120409	1.46937e-13	-2.77629e-10	-0.828442	4.2199e-05	-2.77629e-10	-0.910803	4.19471e-05	-2.77629e-10	-0.838321
110064571	rs77465649	4.06972e-14	-2.11229	-1.48824e-10	1.48161e-05	-1.95748	-1.48824e-10	1.16726e-05	-2.11749	-1.48824e-10
110064664	rs10850491	4.06641e-14	-2.1131	-1.48824e-10	1.41241e-05	-2.00532	-1.48824e-10	1.18598e-05	-2.10157	-1.48824e-10
110064676	rs10850492	3.97359e-14	-2.13619	-1.48824e-10	1.23818e-05	-2.13697	-1.48824e-10	1.24529e-05	-2.05277	-1.48824e-10
110064890	rs11616085	4.5741e-14	-1.27622	-0.719236	0.000276664	1.3906	-0.420997	6.29036e-06	-2.00009	-0.735619
110064918	rs79705165	1.73609e-13	-0.661641	-1.48824e-10	1.26179e-05	-2.11808	-1.48824e-10	0.000163659	0.523052	-1.48824e-10
110065488	rs73200440	4.34387e-14	-2.0471	-1.48824e-10	1.40921e-05	-2.00759	-1.48824e-10	1.14275e-05	-2.13871	-1.48824e-10
110065551	rs73200441	4.28118e-14	-2.06163	-1.48824e-10	1.49848e-05	-1.94616	-1.48824e-10	1.15159e-05	-2.131	-1.48824e-10
110065631	rs76434083	4.13441e-14	-2.09652	-1.48824e-10	1.82357e-05	-1.74982	-1.48824e-10	1.5146e-05	-1.85699	-1.48824e-10
110065843	rs138358796	2.12468e-12	-2.77629e-10	1.84293	0.000672422	-2.77629e-10	1.85769	0.000539078	-2.77629e-10	1.71513
110066017	rs73200442	4.3547e-14	-2.04461	-1.48824e-10	1.40507e-05	-2.01053	-1.48824e-10	1.14267e-05	-2.13878	-1.48824e-10
110066067	rs10850503	1.273e-13	-0.528334	-0.44357	0.00188202	2.93684	-0.0499413	1.90536e-05	-1.16657	-0.460909
110066245	rs75731104	1.38743e-13	-2.77629e-10	-0.885823	3.90055e-05	-2.77629e-10	-0.989497	4.02078e-05	-2.77629e-10	-0.880669
110066876	rs73200443	4.79235e-14	-1.21548	-0.733365	0.000306668	1.51241	-0.439839	6.36091e-06	-1.97512	-0.749443
110067020	rs117288805	1.16072e-13	-1.06424	-1.48824e-10	1.2569e-05	-2.12197	-1.48824e-10	9.43924e-05	-0.0272703	-1.48824e-10
110067586	rs73200444	5.16946e-14	-1.87309	-1.48824e-10	2.38851e-05	-1.47995	-1.48824e-10	3.54736e-05	-1.00594	-1.48824e-10
110068098	rs118100264	4.07577e-14	-2.1108	-1.48824e-10	1.53234e-05	-1.92382	-1.48824e-10	1.4391e-05	-1.90813	-1.48824e-10
110068129	rs12828104	4.86321e-14	-1.3223	-0.611865	0.00109302	2.61995	-0.276443	8.09777e-06	-1.85398	-0.629161
110068436	rs117332648	1.7381e-13	-0.660486	-1.48824e-10	1.26631e-05	-2.11451	-1.48824e-10	0.00016838	0.551493	-1.48824e-10
110068521	rs79050315	1.80673e-13	-0.621759	-1.48824e-10	1.27015e-05	-2.11148	-1.48824e-10	0.000172239	0.574151	-1.48824e-10
110068642	rs73200446	4.6202e-14	-1.98543	-1.48824e-10	1.67579e-05	-1.83433	-1.48824e-10	1.26648e-05	-2.03591	-1.48824e-10
110068882	rs80345566	1.27781e-13	-2.03694	1.06881	5.50686e-05	-2.12001	1.47539	3.67017e-05	-2.09561	1.12371
110068986	rs74391023	1.5835e-13	-0.753637	-1.48824e-10	1.25293e-05	-2.12513	-1.48824e-10	0.000148418	0.425303	-1.48824e-10
110069126	rs56339499	4.28122e-14	-2.06162	-1.48824e-10	1.43567e-05	-1.98899	-1.48824e-10	1.14353e-05	-2.13803	-1.48824e-10
110069478	rs752014	4.96865e-14	-1.17098	-0.741739	0.00160713	3.16994	-0.440929	8.33376e-06	-1.70102	-0.753396
110069601	rs752015	6.82856e-13	1.46274	-0.754903	0.00144812	3.09408	-0.46926	8.03146e-05	0.579792	-0.768571
110070108	rs7484578	1.14298e-13	-2.05985	0.980215	5.17491e-05	-2.10809	1.4013	3.38886e-05	-2.11003	1.05837
110070199	rs117639739	1.61986e-13	-0.73094	-1.48824e-10	1.25586e-05	-2.12279	-1.48824e-10	0.000153068	0.45615	-1.48824e-10
110071217	rs111778652	5.00584e-14	-1.90526	-1.48824e-10	2.6234e-05	-1.38614	-1.48824e-10	1.33329e-05	-1.9845	-1.48824e-10
110071229	rs113051536	3.99341e-14	-2.13122	-1.48824e-10	1.29194e-05	-2.09447	-1.48824e-10	1.14264e-05	-2.1388	-1.48824e-10
110071424	rs75837950	1.1235e-13	-2.77629e-10	-1.09683	3.48925e-05	-2.77629e-10	-1.10093	3.23038e-05	-2.77629e-10	-1.09955
110071748	rs76479862	1.74705e-13	-1.28215	0.626796	3.6874e-05	-2.07845	1.03276	9.64978e-05	-0.706871	0.70166
110074180	rs74912057	4.04311e-14	-2.11885	-1.48824e-10	1.54015e-05	-1.91873	-1.48824e-10	1.1528e-05	-2.12995	-1.48824e-10
110074323	rs7133948	1.41031e-14	-2.13379	-1.03826	6.27549e-06	-1.84962	-0.966933	3.97527e-06	-2.13753	-1.05711
110074616	rs73404448	1.7381e-13	-0.660486	-1.48824e-10	1.26631e-05	-2.11451	-1.48824e-10	0.00016838	0.551493	-1.48824e-10
110074860	rs4766616	2.94474e-14	-1.37997	-1.05587	0.000495638	2.43962	-0.886978	1.5097e-05	-0.824471	-1.03577
110074922	rs79770647	1.15434e-13	-2.13744	1.0677	6.86606e-05	-1.92693	1.50291	3.58988e-05	-2.12375	1.12972
110075269	rs10850520	4.06547e-14	-2.11333	-1.48824e-10	1.51441e-05	-1.93559	-1.48824e-10	1.15717e-05	-2.12616	-1.48824e-10
110075278	rs58548731	2.33607e-13	0.70028	-1.06509	7.66501e-05	0.745201	-1.05915	1.89892e-05	-0.56246	-1.0684
110075464	rs11612468	4.09975e-14	-2.10494	-1.48824e-10	1.48231e-05	-1.95702	-1.48824e-10	1.16425e-05	-2.12007	-1.48824e-10
110076073	rs77387437	4.56228e-14	-2.00223	0.00419339	1.52433e-05	-2.1313	0.202235	1.31176e-05	-2.07213	0.0713511
110076152	rs11067623	1.19044e-13	-2.77629e-10	-1.03895	4.22324e-05	-2.77629e-10	-0.910012	3.48996e-05	-2.77629e-10	-1.02225
110076459	rs7957525	4.14994e-14	-2.09277	-1.48824e-10	1.44557e-05	-1.98211	-1.48824e-10	1.17511e-05	-2.11078	-1.48824e-10
110076938	rs7960944	1.41977e-13	-0.025723	-0.837062	1.99589e-05	-0.695444	-0.96408	4.32468e-05	0.0522215	-0.860029
110077404	rs10774814	1.61961e-13	-0.361147	-0.369945	1.50652e-05	-1.96498	0.0241707	2.38767e-05	-1.08592	-0.315911
110077954	rs75392142	4.12887e-14	-2.09786	-1.48824e-10	1.45983e-05	-1.9723	-1.48824e-10	1.17049e-05	-2.11472	-1.48824e-10
110078967	rs73200449	4.79159e-14	-1.949	-1.48824e-10	1.36407e-05	-2.04014	-1.48824e-10	1.16755e-05	-2.11724	-1.48824e-10
110079240	rs2058825	2.69105e-13	0.299819	-0.523164	1.0933e-05	-2.09058	-0.17084	3.17042e-05	-0.642015	-0.476265
110079375	rs2058824	4.81388e-14	-1.94436	-1.48824e-10	2.69328e-05	-1.35986	-1.48824e-10	1.86772e-05	-1.64743	-1.48824e-10
110080534	rs11835072	2.61627e-13	0.276986	-0.528514	1.07951e-05	-2.09374	-0.180365	3.1013e-05	-0.659892	-0.480431
110080594	rs7960971	2.64069e-13	0.276986	-0.519221	1.09227e-05	-2.09374	-0.168611	3.13144e-05	-0.659892	-0.470761
110080630	rs11832371	4.0333e-14	-2.12128	-1.48824e-10	1.64111e-05	-1.85524	-1.48824e-10	1.18068e-05	-2.10605	-1.48824e-10
110080643	rs111273776	1.01417e-13	-1.1992	-1.48824e-10	1.24806e-05	-2.12903	-1.48824e-10	8.03623e-05	-0.188185	-1.48824e-10
110080717	rs7972585	2.70168e-13	0.299819	-0.519221	1.09574e-05	-2.09058	-0.168611	3.18792e-05	-0.642015	-0.470761
110081465	rs11067653	4.46855e-14	-2.0188	-1.48824e-10	0.000102524	-0.023102	-1.48824e-10	1.78397e-05	-1.6933	-1.48824e-10
110081884	rs1420749	2.65962e-13	0.299819	-0.534914	1.07419e-05	-2.09058	-0.18847	3.13628e-05	-0.642015	-0.487092
110081900	rs4340109	2.73812e-13	0.350952	-0.556959	1.05231e-05	-2.08316	-0.216467	3.19056e-05	-0.601898	-0.51005
110081960	rs1344545	2.68594e-13	0.327422	-0.55267	1.05632e-05	-2.08481	-0.21101	3.1703e-05	-0.612737	-0.505582
110082071	rs1344544	1.47815e-13	0.090293	-0.912777	4.92782e-06	-2.03699	-1.02131	1.78703e-05	-0.7584	-0.933188
110082115	rs1344543	1.78486e-14	-2.03675	-0.899775	5.42567e-05	0.405911	-1.06538	5.41481e-06	-1.99695	-0.888641
110082137	rs73200455	4.0724e-14	-2.11163	-1.48824e-10	2.75578e-05	-1.33691	-1.48824e-10	1.72578e-05	-1.72647	-1.48824e-10
110082154	rs1344542	1.7878e-14	-2.03675	-0.898127	5.42789e-05	0.405911	-1.06497	5.4286e-06	-1.99695	-0.886098
110082231	rs1344541	1.08791e-12	1.91032	-0.736751	2.00564e-05	-0.770566	-0.884085	0.000280843	1.81668	-0.753616
110082320	rs11614658	8.74882e-13	2.02635	-1.0707	0.000517091	2.70065	-1.10563	8.88598e-05	0.968582	-1.05625
110083059	rs11067658	6.95852e-14	-2.11391	0.538019	2.92913e-05	-2.13474	0.85883	2.16753e-05	-2.05662	0.558065
110083078	rs11067659	2.71089e-13	-0.743689	0.527688	2.99319e-05	-2.09826	0.843985	0.000277182	0.510825	0.539119
110083079	rs150232930	1.11351e-13	-2.77629e-10	-1.10576	3.46992e-05	-2.77629e-10	-1.10648	3.20806e-05	-2.77629e-10	-1.10648
110083225	rs12309873	4.88462e-13	1.11764	-0.744828	0.000618027	2.2129	-0.439571	4.54515e-05	0.0152902	-0.773375
110083389	rs11067660	4.06998e-13	1.29623	-1.10587	2.7441e-05	-0.259238	-1.08192	1.33545e-05	-0.876961	-1.10592
110083441	rs10850533	1.9874e-14	-2.13863	-0.690402	0.000166858	0.677526	-0.21358	5.74103e-06	-2.10231	-0.724779
110083578	rs12321021	8.65355e-13	1.67816	-0.733465	0.0120586	5.14978	-0.405444	0.000245985	1.68764	-0.757106
110083585	rs10850534	1.63519e-14	-2.12881	-0.895297	0.000146759	0.848821	-0.513233	4.94538e-06	-2.08071	-0.895567
110083690	rs11067661	3.29189e-13	-1.93481	1.913	0.000623191	-0.587171	2.36882	0.000148382	-1.5007	1.92576
110083779	rs1558826	3.13256e-13	-2.77629e-10	-0.071426	0.000115927	-2.77629e-10	0.099759	9.31099e-05	-2.77629e-10	-0.0409499
110083910	rs1558825	3.53623e-14	-1.69495	-0.557849	2.29836e-05	-1.35777	-0.160646	7.18727e-06	-1.99451	-0.607909
110084049	rs66473852	3.97399e-14	-2.13609	-1.48824e-10	2.37348e-05	-1.48626	-1.48824e-10	1.82689e-05	-1.66953	-1.48824e-10
110084251	rs79278812	7.43598e-14	-1.50953	-1.48824e-10	1.24674e-05	-2.13009	-1.48824e-10	6.87256e-05	-0.344609	-1.48824e-10
110084813	rs11067663	5.0139e-14	-0.900543	-1.00311	5.74967e-06	-1.92871	-0.975352	4.36274e-06	-2.11947	-0.982163
110084931	rs76460124	1.40629e-13	-0.872321	-1.48824e-10	1.38029e-05	-2.02832	-1.48824e-10	0.000216357	0.802198	-1.48824e-10
110085259	rs1974712	4.10706e-14	-1.90189	-0.20126	1.36835e-05	-2.13359	0.0965786	1.1137e-05	-1.91303	-0.25143
110085353	rs1946157	1.97585e-12	1.61073	0.159572	3.50341e-05	-1.62405	0.527171	0.000264758	0.868043	0.136044
110085570	rs1968195	1.64347e-12	1.68169	-0.0955793	2.3515e-05	-1.72685	0.231288	0.000160024	0.628206	-0.127615
110085602	rs111317171	6.26355e-14	-1.68112	-1.48824e-10	4.14878e-05	-0.927801	-1.48824e-10	1.88268e-05	-1.63945	-1.48824e-10
110085624	rs1968194	1.94422e-12	1.74146	0.0127072	2.75155e-05	-1.70707	0.368617	0.00018816	0.679104	-0.0165405
110085839	rs10850542	5.99279e-14	-1.72531	-1.48824e-10	1.239e-05	-2.13631	-1.48824e-10	1.74931e-05	-1.71293	-1.48824e-10
110086325	rs10850543	6.5357e-14	-0.544164	-1.09442	1.51937e-05	-0.827374	-1.10494	5.99746e-06	-1.70307	-1.08033
110086886	rs10744859	5.1344e-14	-1.31136	-0.568536	1.08481e-05	-1.86887	-0.40034	7.02515e-06	-2.00171	-0.623529
110086928	rs35035512	1.6123e-14	-2.12611	-0.912094	5.70235e-06	-2.11943	-0.792887	4.97272e-06	-2.11805	-0.852714
110087006	rs7968576	1.62314e-14	-2.13029	-0.901211	5.75116e-06	-2.12469	-0.779104	5.00743e-06	-2.12351	-0.8403
110087016	rs10774824	4.88719e-14	-1.45538	-0.473867	9.37852e-06	-2.10528	-0.3095	6.70285e-06	-2.13644	-0.535756
110087038	rs7979874	1.32613e-14	-2.13762	-1.09598	4.08816e-06	-2.13876	-1.10635	3.78313e-06	-2.13881	-1.10537
110087055	rs12317388	2.07041e-14	-1.75401	-1.03411	7.4753e-06	-1.62517	-1.01643	6.0418e-06	-1.77202	-1.00401
110087120	rs11067675	2.03224e-13	0.589743	-1.09388	7.08505e-06	-1.58983	-1.10538	5.90147e-06	-1.69522	-1.10431
110087452	rs10774826	4.17312e-14	-1.4214	-0.665798	8.89136e-06	-1.94275	-0.525372	6.13337e-06	-2.04268	-0.718304
110087518	rs79069137	3.99442e-14	-2.13096	-1.48824e-10	1.25768e-05	-2.12135	-1.48824e-10	1.30967e-05	-2.00237	-1.48824e-10
110087527	rs1420748	4.092e-14	-1.47158	-0.635254	9.08141e-06	-1.95159	-0.495383	6.24958e-06	-2.05101	-0.691205
110087675	rs7307440	4.10358e-14	-1.45941	-0.644592	9.04361e-06	-1.94512	-0.506023	6.22266e-06	-2.04656	-0.699969
110087995	rs7307931	4.0361e-14	-1.47158	-0.649007	8.94016e-06	-1.95159	-0.511058	6.16945e-06	-2.05101	-0.70411
110088434	rs145537450	1.35767e-13	-2.77629e-10	-0.90751	4.48738e-05	-2.77629e-10	-0.849346	3.88724e-05	-2.77629e-10	-0.914446
110088487	rs11829741	1.60122e-13	-2.77629e-10	-0.742511	5.76779e-05	-2.77629e-10	-0.598327	4.19579e-05	-2.77629e-10	-0.838064
110088609	rs77454033	4.06371e-14	-2.11376	-1.48824e-10	1.41876e-05	-2.00083	-1.48824e-10	1.15513e-05	-2.12793	-1.48824e-10
110088837	rs10850544	3.88909e-14	-1.52243	-0.635254	8.79161e-06	-1.98402	-0.495383	6.20913e-06	-2.0575	-0.691205
110088867	rs11609266	3.97492e-14	-2.13586	-1.48824e-10	4.40243e-05	-0.868458	-1.48824e-10	1.25573e-05	-2.04443	-1.48824e-10
110089099	rs10850545	1.85278e-14	-1.91919	-0.979985	4.74721e-06	-2.12147	-0.974173	4.3834e-06	-2.13806	-0.958849
110089235	rs138269187	7.42848e-14	-1.51054	-1.48824e-10	1.49907e-05	-1.94577	-1.48824e-10	3.19059e-05	-1.11194	-1.48824e-10
110089322	rs112083350	4.82826e-14	-1.12147	-0.819908	1.24424e-05	-1.45315	-0.678942	1.04889e-05	-1.32636	-0.898054
110089493	rs80306862	1.57755e-13	-2.77629e-10	-0.757402	5.7393e-05	-2.77629e-10	-0.603277	4.16973e-05	-2.77629e-10	-0.844293
110089707	rs139682612	1.40578e-13	-2.77629e-10	-0.872687	4.56552e-05	-2.77629e-10	-0.832083	4.14991e-05	-2.77629e-10	-0.849059
110089867	rs11067691	4.00773e-14	-1.50136	-0.626275	8.8872e-06	-1.98342	-0.485164	6.18113e-06	-2.07046	-0.682774
110089891	rs11067692	4.00773e-14	-1.50136	-0.626275	8.8872e-06	-1.98342	-0.485164	6.18113e-06	-2.07046	-0.682774
110089980	rs11067694	4.04282e-14	-1.48815	-0.630775	8.90001e-06	-1.97686	-0.490283	6.18204e-06	-2.06608	-0.687
110090027	rs11608301	1.88974e-14	-1.8958	-0.983623	4.75212e-06	-2.11447	-0.98014	4.34568e-06	-2.13881	-0.966736
110090163	rs11067695	4.0813e-14	-1.48815	-0.621301	8.99643e-06	-1.97686	-0.479508	6.2373e-06	-2.06608	-0.678101
110090322	rs149859201	6.01581e-14	-1.72147	-1.48824e-10	2.39179e-05	-1.47857	-1.48824e-10	2.27876e-05	-1.44851	-1.48824e-10
110090591	rs79017062	1.59472e-13	-2.77629e-10	-0.746577	5.81429e-05	-2.77629e-10	-0.590296	4.20908e-05	-2.77629e-10	-0.834901
110090857	rs2077289	3.92172e-14	-1.53714	-0.612194	9.01165e-06	-1.98552	-0.469161	6.24308e-06	-2.07372	-0.669541
110090995	rs11067704	4.01882e-14	-2.12487	-1.48824e-10	2.43788e-05	-1.45949	-1.48824e-10	1.57282e-05	-1.81928	-1.48824e-10
110091108	rs745818	4.01942e-14	-1.5112	-0.613523	9.22443e-06	-1.96067	-0.47067	6.35732e-06	-2.05433	-0.67079
110091123	rs745817	3.9676e-14	-1.52418	-0.613523	9.16117e-06	-1.96756	-0.47067	6.3274e-06	-2.05905	-0.67079
110091167	rs745816	4.0184e-14	-1.52418	-0.600801	9.18582e-06	-1.96756	-0.467983	6.38555e-06	-2.05905	-0.661642
110091584	rs7134372	2.16865e-14	-1.82779	-0.913965	4.97512e-06	-2.13747	-0.91128	4.72802e-06	-2.12806	-0.89316
110091684	rs60398594	3.96372e-14	-2.13868	-1.48824e-10	1.63572e-05	-1.85853	-1.48824e-10	1.46444e-05	-1.89067	-1.48824e-10
110091799	rs68160838	3.96532e-14	-2.13828	-1.48824e-10	1.80882e-05	-1.75794	-1.48824e-10	1.50702e-05	-1.86201	-1.48824e-10
110091931	rs7302196	1.93419e-14	-1.91919	-0.936983	4.96029e-06	-2.12147	-0.930266	4.59069e-06	-2.13806	-0.912645
110092088	rs10161401	2.27029e-14	-1.66911	-1.02684	4.51623e-06	-2.12145	-1.02408	4.19149e-06	-2.13123	-1.01045
110092317	rs56401293	4.04451e-14	-2.1185	-1.48824e-10	1.27887e-05	-2.10464	-1.48824e-10	1.14274e-05	-2.13872	-1.48824e-10
110092612	rs7306151	3.96659e-14	-1.64005	-0.497908	8.79377e-06	-2.13633	-0.34283	6.55179e-06	-2.13301	-0.561985
110092751	rs17671494	3.9662e-14	-2.13805	-1.48824e-10	1.81862e-05	-1.75254	-1.48824e-10	1.51399e-05	-1.8574	-1.48824e-10
110092816	rs117203384	1.15116e-13	-1.07251	-1.48824e-10	3.63656e-05	-1.05958	-1.48824e-10	2.08675e-05	-1.53654	-1.48824e-10
110093086	rs73202420	3.97087e-14	-2.13688	-1.48824e-10	1.92217e-05	-1.69716	-1.48824e-10	1.59209e-05	-1.8071	-1.48824e-10
110093847	rs714880	2.02967e-14	-1.97082	-0.837168	5.70485e-06	-2.08694	-0.824948	5.79725e-06	-2.01186	-0.80549
110094009	rs143278339	7.50059e-13	-2.77629e-10	0.801705	0.000233675	-2.77629e-10	0.800731	0.000201498	-2.77629e-10	0.73105
110094042	rs77478689	1.52529e-13	-2.77629e-10	-0.791095	5.44429e-05	-2.77629e-10	-0.656047	4.02533e-05	-2.77629e-10	-0.879539
110094212	rs111378133	3.97198e-14	-2.1366	-1.48824e-10	1.86375e-05	-1.72803	-1.48824e-10	1.54608e-05	-1.83642	-1.48824e-10
110094213	rs112171294	3.96892e-14	-2.13737	-1.48824e-10	1.84241e-05	-1.73954	-1.48824e-10	1.5309e-05	-1.84629	-1.48824e-10
110094591	rs55820876	3.97716e-14	-2.13529	-1.48824e-10	1.8935e-05	-1.71219	-1.48824e-10	1.56726e-05	-1.82281	-1.48824e-10
110095141	rs145381567	6.28088e-14	-1.67835	-1.48824e-10	1.33836e-05	-2.05917	-1.48824e-10	1.49885e-05	-1.86745	-1.48824e-10
110095711	rs12580066	1.49702e-13	-2.77629e-10	-0.809804	5.36192e-05	-2.77629e-10	-0.671293	3.96771e-05	-2.77629e-10	-0.893957
110096383	rs7134597	2.09065e-14	-1.85574	-0.92265	4.97697e-06	-2.13837	-0.910011	4.8309e-06	-2.10444	-0.89526
110096546	rs73202421	4.10251e-14	-2.10426	-1.48824e-10	1.33109e-05	-2.06462	-1.48824e-10	1.1857e-05	-2.10181	-1.48824e-10
110096569	rs11067734	1.91415e-14	-1.99625	-0.870341	5.60202e-06	-2.07118	-0.858889	5.73338e-06	-1.9878	-0.840621
110097132	rs10850552	4.08856e-14	-2.10767	-1.48824e-10	1.40017e-05	-2.01402	-1.48824e-10	1.15113e-05	-2.1314	-1.48824e-10
110097208	rs10774830	2.02058e-14	-1.8758	-0.93668	4.91906e-06	-2.13313	-0.926948	4.79674e-06	-2.09545	-0.911345
110097224	rs117754238	1.68049e-13	-2.77629e-10	-0.694194	5.41964e-05	-2.77629e-10	-0.660586	4.86859e-05	-2.77629e-10	-0.689342
110097417	rs10850554	1.99451e-14	-1.87086	-0.954605	4.81735e-06	-2.13788	-0.943097	4.62184e-06	-2.11432	-0.929622
110097491	rs66813087	3.97244e-14	-2.13648	-1.48824e-10	1.61444e-05	-1.87162	-1.48824e-10	1.30809e-05	-2.00358	-1.48824e-10
110097540	rs193274484	1.20369e-13	-2.77629e-10	-1.02788	3.6055e-05	-2.77629e-10	-1.06815	3.65289e-05	-2.77629e-10	-0.976627
110097761	rs11067742	1.9795e-14	-1.88253	-0.950482	4.83415e-06	-2.13635	-0.941149	4.64136e-06	-2.11356	-0.926162
110097777	rs80132330	1.37782e-13	-2.77629e-10	-0.892773	4.8044e-05	-2.77629e-10	-0.781082	3.73888e-05	-2.77629e-10	-0.953361
110098064	rs10850557	1.9475e-14	-1.89065	-0.958665	4.79775e-06	-2.13548	-0.949576	4.6128e-06	-2.11093	-0.934967
110098133	rs10850558	2.07075e-14	-1.78522	-1.00273	4.99461e-06	-2.04738	-0.997465	4.31783e-06	-2.12846	-0.983516
110098272	rs79208462	1.27233e-13	-2.77629e-10	-0.972429	4.72357e-05	-2.77629e-10	-0.798051	3.76507e-05	-2.77629e-10	-0.946379
110098562	rs11067750	1.93242e-14	-1.89065	-0.966438	4.75946e-06	-2.13548	-0.957588	4.5743e-06	-2.11093	-0.943349
110099021	rs75750359	1.49847e-13	-2.77629e-10	-0.80883	5.32985e-05	-2.77629e-10	-0.677292	3.96538e-05	-2.77629e-10	-0.894545
110099030	rs74919639	1.49847e-13	-2.77629e-10	-0.80883	5.32985e-05	-2.77629e-10	-0.677292	3.96538e-05	-2.77629e-10	-0.894545
110100378	rs73202422	4.01805e-14	-2.12507	-1.48824e-10	2.22435e-05	-1.55115	-1.48824e-10	1.60709e-05	-1.79772	-1.48824e-10
110100906	rs138316218	4.06457e-14	-2.11355	-1.48824e-10	1.3951e-05	-2.01765	-1.48824e-10	1.44483e-05	-1.90415	-1.48824e-10
110101630	rs11067757	6.21523e-14	-0.586817	-1.10204	4.09141e-06	-2.13789	-1.10642	1.00578e-05	-1.16686	-1.09952
110101654	rs11067758	4.8683e-14	-0.836035	-1.09708	5.17028e-06	-1.90438	-1.10589	5.04155e-06	-1.86368	-1.09334
110101655	rs150274184	1.89647e-13	-0.573281	-1.48824e-10	2.06306e-05	-1.62643	-1.48824e-10	1.5821e-05	-1.81339	-1.48824e-10
110102097	rs118060014	4.00052e-14	-2.12944	-1.48824e-10	1.34124e-05	-2.05702	-1.48824e-10	1.36573e-05	-1.96045	-1.48824e-10
110102770	rs10850563	3.90098e-14	-1.05008	-1.10455	4.10388e-06	-2.1361	-1.10517	5.18572e-06	-1.82285	-1.10598
110103299	rs139820700	4.02873e-14	-2.12241	-1.48824e-10	1.36675e-05	-2.03818	-1.48824e-10	1.40361e-05	-1.9331	-1.48824e-10
110103814	rs117703635	1.65946e-13	-0.706787	-1.48824e-10	1.3203e-05	-2.07276	-1.48824e-10	1.28767e-05	-2.01931	-1.48824e-10
110104407	rs11067769	2.13884e-14	-1.6795	-1.0761	4.45441e-06	-2.09172	-1.06758	4.14748e-06	-2.06127	-1.09096
110104597	rs61941798	1.12076e-13	-2.77629e-10	-1.09927	3.47601e-05	-2.77629e-10	-1.10473	3.20857e-05	-2.77629e-10	-1.10632
110104688	rs10744866	1.31129e-14	-2.13877	-1.10608	8.32756e-06	-1.43372	-1.09991	3.92113e-06	-2.1019	-1.10645
110104832	rs76831232	1.29366e-13	-2.77629e-10	-0.955805	3.74033e-05	-2.77629e-10	-1.03144	3.72066e-05	-2.77629e-10	-0.958246
110104833	rs78433687	2.03789e-14	-1.72268	-1.08127	4.75076e-06	-2.01006	-1.08484	5.13874e-06	-1.87196	-1.06596
110105061	rs140635024	1.69429e-13	-2.77629e-10	-0.686014	4.7324e-05	-2.77629e-10	-0.796183	4.7464e-05	-2.77629e-10	-0.714759
110105297	rs61941799	2.78569e-14	-1.45851	-1.03286	4.62198e-06	-2.10953	-1.01285	3.9755e-06	-2.1384	-1.05618
110105372	rs79975154	1.95221e-13	-0.544314	-1.48824e-10	1.95265e-05	-1.68143	-1.48824e-10	1.39349e-05	-1.94034	-1.48824e-10
110105397	rs181488123	1.22282e-13	-2.77629e-10	-1.01211	3.64307e-05	-2.77629e-10	-1.05779	3.70518e-05	-2.77629e-10	-0.962415
110105401	rs75857590	2.17542e-14	-1.65269	-1.08595	4.92403e-06	-1.96992	-1.08915	5.40541e-06	-1.81537	-1.07196
110105954	rs76926386	1.14981e-13	-2.77629e-10	-1.07368	3.56683e-05	-2.77629e-10	-1.07894	3.37053e-05	-2.77629e-10	-1.05708
110106167	rs76844262	2.16589e-14	-1.67282	-1.07021	4.93812e-06	-1.9817	-1.07451	5.42323e-06	-1.83176	-1.05228
110106429	rs190825201	4.01077e-14	-2.12688	-1.48824e-10	1.32532e-05	-2.06896	-1.48824e-10	1.14601e-05	-2.13586	-1.48824e-10
110107159	rs141799222	2.13956e-14	-1.71913	-1.03613	5.31531e-06	-1.9387	-1.04391	5.6978e-06	-1.82583	-1.00882
110107339	rs140517662	4.05945e-14	-2.11482	-1.48824e-10	1.39122e-05	-2.02043	-1.48824e-10	1.43924e-05	-1.90803	-1.48824e-10
110107488	rs147823790	4.05437e-14	-2.11607	-1.48824e-10	1.38733e-05	-2.02323	-1.48824e-10	1.43362e-05	-1.91195	-1.48824e-10
110107768	rs1861680	2.96026e-14	-1.42762	-1.00297	4.68946e-06	-2.11956	-0.988318	4.97933e-06	-1.96986	-0.999574
110107878	rs145723008	4.06204e-14	-2.11418	-1.48824e-10	1.39319e-05	-2.01902	-1.48824e-10	1.44208e-05	-1.90606	-1.48824e-10
110108063	rs10774834	2.76034e-14	-1.4664	-1.03411	4.48688e-06	-2.11977	-1.03227	4.74917e-06	-1.97654	-1.04022
110108257	rs11615362	4.7113e-14	-0.964501	-1.0014	6.14845e-06	-1.8717	-0.965304	4.85968e-06	-1.97229	-1.02147
110108479	rs12315841	2.34362e-14	-1.60026	-1.06391	4.45476e-06	-2.09578	-1.06345	4.38988e-06	-2.02611	-1.06932
110108636	rs75507855	1.12404e-13	-2.77629e-10	-1.09635	3.48576e-05	-2.77629e-10	-1.10193	3.26239e-05	-2.77629e-10	-1.08969
110108991	rs79849884	2.0828e-14	-1.69273	-1.08942	4.77089e-06	-1.99317	-1.0975	5.193e-06	-1.84788	-1.07954
110109382	rs74493676	1.13187e-13	-2.77629e-10	-1.0894	3.49424e-05	-2.77629e-10	-1.0995	3.28727e-05	-2.77629e-10	-1.08209
110110542	rs113986451	9.61929e-14	-1.25209	-1.48824e-10	1.27099e-05	-2.11082	-1.48824e-10	1.27292e-05	-2.03084	-1.48824e-10
110110563	rs12305576	1.40923e-13	-0.00260458	-0.867632	6.76722e-05	0.395982	-0.834507	8.17639e-05	0.74703	-0.917926
110110909	rs75951665	4.08026e-14	-2.1097	-1.48824e-10	1.4628e-05	-1.97027	-1.48824e-10	1.54686e-05	-1.83592	-1.48824e-10
110111214	rs6606737	2.26283e-14	-1.64909	-1.05015	4.3197e-06	-2.13644	-1.05357	4.65289e-06	-1.9759	-1.06135
110111274	rs75756843	2.52387e-13	-0.287483	-1.48824e-10	0.000144136	0.31756	-1.48824e-10	0.000206836	0.757198	-1.48824e-10
110111462	rs6606738	2.06759e-14	-1.72455	-1.06493	4.27318e-06	-2.13299	-1.06786	4.43504e-06	-2.01074	-1.07445
110111567	rs73202426	7.23085e-14	-1.53751	-1.48824e-10	1.25979e-05	-2.11967	-1.48824e-10	1.22068e-05	-2.07273	-1.48824e-10
110111670	rs144177694	4.39742e-14	-2.03484	-1.48824e-10	1.28475e-05	-2.10005	-1.48824e-10	1.154e-05	-2.12891	-1.48824e-10
110112253	rs188188654	1.11521e-13	-2.77629e-10	-1.10423	3.53279e-05	-2.77629e-10	-1.08853	3.21003e-05	-2.77629e-10	-1.10587
110112932	rs112060963	2.64305e-12	2.06124	-1.48824e-10	7.79616e-05	-0.296983	-1.48824e-10	6.34991e-05	-0.423704	-1.48824e-10
110113403	rs7304855	2.33598e-14	-1.565	-1.10243	4.13292e-06	-2.1309	-1.10331	4.80534e-06	-1.90002	-1.10498
110113805	rs73202428	4.14384e-14	-2.09424	-1.48824e-10	2.32858e-05	-1.50535	-1.48824e-10	1.94455e-05	-1.60712	-1.48824e-10
110115286	rs7977614	1.59252e-12	2.46449	-0.909859	5.77005e-05	0.295207	-0.893141	0.000163742	1.47982	-0.956255
110115614	rs6606739	3.06226e-14	-1.928	-0.468706	7.06101e-06	-2.13811	-0.560503	8.02738e-06	-2.00664	-0.48523
110115703	rs12320570	1.91756e-14	-1.95392	-0.910886	5.38064e-06	-1.95786	-1.01253	4.5446e-06	-2.13852	-0.922274
110115704	rs12426962	4.79411e-14	-0.889799	-1.05868	5.46985e-06	-1.85208	-1.10187	6.59868e-06	-1.61439	-1.07347
110115739	rs11067821	3.54697e-14	-1.77635	-0.473414	7.80115e-06	-2.08042	-0.518508	8.95756e-06	-1.81358	-0.568651
110115800	rs117413609	7.18501e-13	0.758719	-1.48824e-10	8.1723e-05	-0.249865	-1.48824e-10	3.18377e-05	-1.11408	-1.48824e-10
110116058	rs75523735	1.1638e-13	-2.77629e-10	-1.06159	3.6029e-05	-2.77629e-10	-1.06888	3.35865e-05	-2.77629e-10	-1.06061
110116259	rs10507235	2.08477e-13	0.619902	-1.09852	1.45644e-05	-0.876563	-1.09806	3.71333e-05	0.143172	-1.10339
110116510	rs1420747	6.52941e-14	-0.539376	-1.10017	1.07147e-05	-1.18573	-1.09586	2.41265e-05	-0.299291	-1.09213
110116810	rs61306166	9.7477e-14	-1.75645	0.517617	2.97592e-05	-1.92517	0.665108	1.94443e-05	-2.13728	0.530105
110116872	rs11067829	8.71544e-14	-2.1286	0.777832	3.99321e-05	-1.93721	0.971192	6.30342e-05	-1.20907	0.778014
110117025	rs4766617	1.31507e-13	0.16504	-1.10443	2.13604e-05	-0.490471	-1.10119	6.64817e-05	0.719691	-1.09749
110118541	rs11067838	1.46863e-14	-2.07069	-1.06084	4.24075e-06	-2.13764	-1.07082	3.99825e-06	-2.12934	-1.05953
110118903	rs75163430	1.48046e-13	-1.5992	0.778269	5.34796e-05	-1.7585	1.0846	4.00577e-05	-1.81479	0.930381
110118995	rs4310669	1.09083e-13	-0.0386333	-1.0877	5.90535e-06	-1.81345	-1.06389	7.95113e-06	-1.44219	-1.05923
110119427	rs7312572	4.38336e-14	-2.03805	-1.48824e-10	1.25302e-05	-2.12505	-1.48824e-10	1.20828e-05	-2.08295	-1.48824e-10
110119521	rs11067845	4.07271e-14	-2.11155	-1.48824e-10	2.07906e-05	-1.6187	-1.48824e-10	1.61301e-05	-1.79404	-1.48824e-10
110119609	rs10850582	1.26166e-12	1.37612	-0.0543856	5.32844e-05	-0.787011	0.109453	9.83484e-05	0.000550562	0.0132348
110119694	rs11067848	1.46753e-14	-2.07949	-1.05279	4.27831e-06	-2.13598	-1.06366	4.03338e-06	-2.12876	-1.05137
110119874	rs73202432	2.03687e-14	-2.13455	-0.669896	6.41373e-06	-2.12676	-0.668003	5.76434e-06	-2.13858	-0.684461
110119889	rs11067853	6.00779e-14	-2.1384	0.415591	2.53074e-05	-2.1321	0.71	1.98799e-05	-2.13854	0.553514
110120043	rs73202433	2.1573e-14	-2.13512	-0.611884	6.8045e-06	-2.12575	-0.609869	6.10212e-06	-2.1387	-0.627395
110120118	rs77223525	4.06119e-14	-2.11439	-1.48824e-10	1.47265e-05	-1.96355	-1.48824e-10	1.1797e-05	-2.10688	-1.48824e-10
110120518	rs73202435	4.31196e-14	-2.05447	-1.48824e-10	1.24602e-05	-2.13066	-1.48824e-10	1.19382e-05	-2.09499	-1.48824e-10
110121111	rs4766619	4.53055e-14	-0.906104	-1.09891	4.64907e-06	-2.03867	-1.07786	5.45075e-06	-1.80309	-1.07588
110121182	rs4766620	6.91459e-14	-1.92954	0.347312	2.48019e-05	-1.89696	0.454683	1.64828e-05	-2.11932	0.346911
110121483	rs67520312	4.86741e-13	1.42658	-1.05729	0.00056875	2.74971	-1.05947	0.00162404	3.86201	-1.04407
110122326	rs41437847	1.1221e-13	-1.82546	0.727384	3.99213e-05	-2.00771	1.04142	2.98877e-05	-2.05976	0.882481
110122460	rs1971701	8.11394e-14	-1.67014	0.247859	3.86338e-05	-1.49681	0.497734	3.68092e-05	-1.35399	0.385007
110122657	rs1971700	1.78258e-14	-2.10018	-0.837616	5.29876e-06	-2.13881	-0.846913	5.0801e-06	-2.13806	-0.811342
110123731	rs33920632	1.22521e-13	-1.45816	0.447996	9.27846e-05	-0.842799	0.719879	8.9944e-05	-0.687523	0.611979
110124259	rs11615541	1.6506e-14	-1.90898	-1.10575	6.425e-06	-1.68673	-1.10627	1.22892e-05	-0.959773	-1.10623
110124468	rs140402895	3.96383e-14	-2.13865	-1.48824e-10	1.39286e-05	-2.01926	-1.48824e-10	1.17786e-05	-2.10845	-1.48824e-10
110124470	rs12825261	5.01869e-13	1.31197	-0.912076	2.33889e-05	-0.570072	-0.930866	1.74594e-05	-0.751754	-0.963097
110125483	rs76313605	4.24061e-14	-2.07116	-1.48824e-10	1.2613e-05	-2.11848	-1.48824e-10	1.14348e-05	-2.13807	-1.48824e-10
110126846	rs11611573	3.96675e-14	-2.13791	-1.48824e-10	1.28999e-05	-2.09598	-1.48824e-10	1.14757e-05	-2.1345	-1.48824e-10
110127414	rs4631942	6.33689e-14	-0.634419	-1.03506	5.16273e-06	-2.01773	-0.993999	6.33923e-06	-1.74557	-0.982407
110127620	rs150693268	1.92876e-13	-2.77629e-10	-0.556402	6.46237e-05	-2.77629e-10	-0.484619	6.1386e-05	-2.77629e-10	-0.457549
110128235	rs57820447	6.02251e-14	-1.90639	0.186031	2.05011e-05	-1.97931	0.346588	1.43611e-05	-2.12896	0.218752
110128952	rs7313777	8.34802e-14	-0.562213	-0.831624	6.88916e-06	-1.9714	-0.751852	9.1776e-06	-1.62187	-0.736099
110129027	rs7138324	8.07273e-14	-0.562213	-0.865158	6.70599e-06	-1.9714	-0.778799	8.85987e-06	-1.62187	-0.771333
110129084	rs10774845	1.17782e-13	-0.645568	-0.404047	1.272e-05	-1.83858	-0.271446	1.55289e-05	-1.57685	-0.255178
110129415	rs138181113	9.08038e-13	0.992838	-1.48824e-10	1.97358e-05	-1.67077	-1.48824e-10	0.11981	7.11893	-1.48824e-10
110129697	rs4238031	8.45474e-14	-0.300494	-1.08064	5.98653e-06	-1.81193	-1.05175	8.24033e-06	-1.41406	-1.05163
110129769	rs4766621	2.27453e-13	-0.391505	-1.48824e-10	0.000583685	1.71616	-1.48824e-10	0.000133938	0.322647	-1.48824e-10
110130375	rs11613356	1.48451e-14	-2.13855	-0.982234	4.82643e-06	-2.10138	-0.97771	4.28288e-06	-2.13609	-0.984013
110130947	rs1465351	8.3238e-14	-0.707132	-0.689611	7.46014e-06	-2.06545	-0.57818	8.98019e-06	-1.811	-0.568711
110131792	rs73202441	3.99808e-14	-2.13005	-1.48824e-10	1.73258e-05	-1.801	-1.48824e-10	1.66796e-05	-1.76054	-1.48824e-10
110131866	rs1558827	2.41432e-12	1.5582	0.41252	0.00207602	2.29243	0.692583	0.00560294	3.48164	0.57468
110132304	rs1965659	2.55341e-12	1.66209	0.364646	0.00314051	2.53573	0.863209	0.00980878	3.87927	0.73703
110132792	rs825008	6.52161e-13	1.70698	-1.04513	2.94515e-05	-0.220557	-1.0499	2.11197e-05	-0.460067	-1.06446
110132906	rs825007	3.97169e-14	-2.13667	-1.48824e-10	1.54796e-05	-1.91368	-1.48824e-10	1.42258e-05	-1.91967	-1.48824e-10
110132927	rs9795595	8.15983e-14	-0.350276	-1.06636	6.06459e-06	-1.82112	-1.02961	8.44881e-06	-1.41512	-1.02558
110133000	rs113082829	1.89667e-12	1.63611	0.0932963	0.00173508	2.50692	0.298692	0.00574848	3.84657	0.23539
110133009	rs181396723	5.52161e-13	-2.77629e-10	0.495393	0.000160222	-2.77629e-10	0.423359	0.000146786	-2.77629e-10	0.414244
110133048	rs71456698	4.47876e-14	-2.01652	-1.48824e-10	1.25133e-05	-2.12641	-1.48824e-10	1.15077e-05	-2.13171	-1.48824e-10
110133080	rs112200151	1.00965e-12	1.36243	-0.263522	0.00138256	2.74379	-0.165305	0.00417792	3.89097	-0.128128
110133263	rs142190217	1.46299e-13	-2.77629e-10	-0.832795	5.93312e-05	-2.77629e-10	-0.570065	4.61619e-05	-2.77629e-10	-0.742576
110133666	rs79499463	7.04762e-13	0.739413	-1.48824e-10	0.000591467	1.72941	-1.48824e-10	0.00140436	2.67261	-1.48824e-10
110134709	rs7978131	6.32488e-14	-1.91627	0.244897	1.78425e-05	-2.0967	0.325087	1.66838e-05	-2.06662	0.30632
110134817	rs78186799	1.75552e-13	-0.650512	-1.48824e-10	2.0525e-05	-1.63155	-1.48824e-10	1.57107e-05	-1.82039	-1.48824e-10
110134924	rs117487368	4.04529e-14	-2.11831	-1.48824e-10	1.34729e-05	-2.05252	-1.48824e-10	1.33604e-05	-1.98244	-1.48824e-10
110135289	rs9804837	3.29839e-13	0.107492	-0.127336	6.47634e-05	-0.474373	-0.00808643	0.000204876	0.736985	0.0106893
110136104	rs735463	3.51903e-13	0.0128385	0.0320701	7.1186e-05	-0.555708	0.167804	0.000216632	0.629753	0.173718
110136163	rs735464	4.53751e-13	0.418411	-0.11931	0.000116786	0.097016	0.0101311	0.000403313	1.40959	0.0153914
110136274	rs735465	3.35966e-12	2.64716	-0.346014	0.000118919	0.418393	-0.293146	0.000270344	1.32861	-0.303648
110136758	rs146203331	1.42535e-13	-2.77629e-10	-0.858857	4.71879e-05	-2.77629e-10	-0.799063	4.20927e-05	-2.77629e-10	-0.834856
110136986	rs143953954	7.33683e-14	-1.52296	-1.48824e-10	1.23629e-05	-2.1385	-1.48824e-10	1.14956e-05	-2.13276	-1.48824e-10
110137042	rs1833258	4.94317e-13	0.622598	-0.237869	0.000124486	0.288196	-0.117202	0.000452518	1.64942	-0.109321
110137164	rs1833257	5.69811e-13	0.739727	-0.212869	0.000127055	0.282276	-0.0908569	0.000470308	1.66522	-0.0865574
110137429	rs7304877	1.1922e-12	1.81283	-0.547727	2.23345e-05	-1.04472	-0.502351	7.85063e-05	0.2955	-0.507052
110137491	rs73408706	9.18393e-14	-1.19256	-0.105845	2.73992e-05	-1.37149	0.0288091	6.17847e-05	-0.48238	0.0313059
110137520	rs73408707	2.69796e-13	0.028711	-0.249493	4.7894e-05	-0.657691	-0.126518	0.000139549	0.483535	-0.119853
110137524	rs73408710	2.61768e-13	-0.0014965	-0.249493	4.27212e-05	-0.771986	-0.126518	0.000120722	0.33861	-0.119853
110137576	rs73408711	2.65405e-13	-0.0229968	-0.214195	4.76566e-05	-0.700381	-0.0887978	0.000136914	0.426629	-0.0820059
110137594	rs73408712	2.71827e-13	0.00775696	-0.221037	4.85255e-05	-0.675004	-0.0961056	0.000140594	0.460482	-0.089338
110137645	rs61941835	2.61626e-13	-0.0229968	-0.228534	4.69322e-05	-0.700381	-0.104115	0.000134826	0.426629	-0.0973738
110137728	rs16940483	1.10475e-13	-0.0306152	-1.08304	2.33995e-05	-0.429607	-1.07088	7.20839e-05	0.7966	-1.0935
110137751	rs73416967	2.5774e-13	-0.0545194	-0.211978	4.63395e-05	-0.726351	-0.0908545	0.000132294	0.391907	-0.0816137
110138074	rs147891190	2.20293e-13	-2.77629e-10	-0.423488	6.99982e-05	-2.77629e-10	-0.40473	6.55615e-05	-2.77629e-10	-0.391742
110138190	rs61065186	2.70926e-13	0.0187207	-0.235322	4.82253e-05	-0.665948	-0.111368	0.000140137	0.472545	-0.104652
110138362	rs11067910	2.82044e-13	0.0731095	-0.249493	4.96864e-05	-0.620951	-0.126518	0.000146529	0.532348	-0.119853
110138529	rs11067911	2.65328e-13	0.0187207	-0.256201	4.71606e-05	-0.665948	-0.133693	0.000137033	0.472545	-0.127052
110138570	rs11067912	2.74262e-13	0.0518385	-0.256201	4.847e-05	-0.638563	-0.133693	0.000142116	0.508968	-0.127052
110138654	rs11067913	2.70588e-13	0.030666	-0.248516	4.7898e-05	-0.656075	-0.128052	0.000140203	0.485685	-0.117322
110138729	rs11067915	2.78159e-13	0.0832732	-0.273528	4.88346e-05	-0.61253	-0.152232	0.000144401	0.543516	-0.145655
110138768	rs11067916	2.73005e-13	0.0437794	-0.252736	4.83266e-05	-0.645231	-0.129986	0.000141388	0.500107	-0.123333
110138834	rs11067917	2.95631e-13	0.137513	-0.266848	5.14493e-05	-0.567521	-0.145083	0.000154366	0.603076	-0.138481
110139100	rs61941838	3.19296e-13	0.213246	-0.265576	5.46914e-05	-0.504495	-0.146998	0.000167629	0.686133	-0.13911
110139108	rs61941839	2.765e-13	0.0619552	-0.258192	4.86134e-05	-0.630189	-0.139112	0.000143112	0.520089	-0.131192
110139249	rs61941840	3.16292e-13	0.19769	-0.25947	5.35218e-05	-0.535921	-0.137189	0.000170135	0.692425	-0.130561
110139273	rs117978449	4.25761e-12	2.53801	-1.48824e-10	0.00192182	2.90783	-1.48824e-10	0.000905344	2.23358	-1.48824e-10
110139453	rs16940491	3.19728e-13	0.201758	-0.252736	5.50997e-05	-0.514069	-0.129986	0.000168164	0.673542	-0.123333
110139500	rs825005	1.96887e-13	0.501859	-1.03768	1.49424e-05	-0.962931	-0.986063	1.43803e-05	-0.940999	-0.967876
110139506	rs59365754	3.21251e-13	0.213246	-0.25947	5.52305e-05	-0.504495	-0.137189	0.000169068	0.686133	-0.130561
110139576	rs58542201	3.19456e-13	0.201758	-0.253587	5.46267e-05	-0.514069	-0.138608	0.000167687	0.673542	-0.126172
110139688	rs12312387	2.93195e-13	0.223712	-0.361323	4.99566e-05	-0.495769	-0.246277	0.000154001	0.697603	-0.235372
110140013	rs12309924	2.71109e-13	0.13392	-0.349847	4.67705e-05	-0.570506	-0.237441	0.000140623	0.599133	-0.227778
110140100	rs12314346	2.99374e-13	0.245765	-0.362519	5.06433e-05	-0.47737	-0.251024	0.000156813	0.721761	-0.241437
110140190	rs1420980	3.09663e-13	0.279557	-0.362519	5.20931e-05	-0.449143	-0.251024	0.000162724	0.758761	-0.241437
110140389	rs1420746	2.89814e-13	0.245765	-0.394974	4.89098e-05	-0.47737	-0.285853	0.000151416	0.721761	-0.276462
110140427	rs60806541	8.83276e-14	-1.00138	-0.336017	2.53807e-05	-1.19846	-0.220753	6.20104e-05	-0.232269	-0.215158
110140676	rs1420745	2.94679e-13	0.257355	-0.389916	4.98256e-05	-0.467693	-0.276979	0.000154431	0.734454	-0.269437
110140772	rs35748644	1.77928e-14	-2.04809	-0.891566	6.40485e-06	-1.98793	-0.808217	1.27176e-05	-1.17704	-0.854706
110140790	rs10744868	1.26084e-13	-0.0115728	-0.969925	7.27733e-06	-1.76349	-0.904943	1.13122e-05	-1.26586	-0.882986
110140895	rs12306017	3.08628e-13	0.301856	-0.388167	5.1633e-05	-0.430495	-0.278544	0.000162192	0.783165	-0.269112
110140983	rs4766623	2.23189e-12	2.32827	-0.436113	3.28562e-05	-0.765654	-0.395407	0.000132615	0.703262	-0.39054
110141026	rs12296540	3.0504e-13	0.290163	-0.388167	5.11304e-05	-0.440276	-0.278544	0.00016013	0.77037	-0.269112
110141425	rs60545421	3.1102e-13	0.279557	-0.358148	5.17447e-05	-0.449143	-0.257734	0.000161166	0.758761	-0.251055
110141513	rs16940498	3.08864e-13	0.290163	-0.375711	5.18186e-05	-0.440276	-0.265175	0.000162298	0.77037	-0.255667
110141643	rs4766624	1.63299e-14	-2.11286	-0.912592	6.02024e-06	-1.97266	-0.885411	5.26187e-06	-2.04344	-0.870803
110141715	rs7967737	3.10552e-13	0.301856	-0.381952	5.19786e-05	-0.430495	-0.271873	0.000163284	0.783165	-0.262402
110142130	rs28431113	3.13878e-13	0.31251	-0.381952	5.2444e-05	-0.421581	-0.271873	0.000165199	0.79482	-0.262402
110143004	rs61941844	3.44898e-13	0.334954	-0.310151	5.74897e-05	-0.402787	-0.198806	0.000183484	0.819368	-0.181969
110143937	rs74336482	4.04583e-14	-2.11818	-1.48824e-10	1.2878e-05	-2.09768	-1.48824e-10	1.14706e-05	-2.13494	-1.48824e-10
110144932	rs11067936	3.11882e-13	0.286695	-0.362519	5.24049e-05	-0.443176	-0.251024	0.000164	0.766573	-0.241437
110145817	rs11067941	1.82251e-13	-0.408324	-0.204739	1.42164e-05	-1.90359	-0.0952164	1.85195e-05	-1.44436	-0.211544
110145842	rs57653496	1.40762e-13	0.144803	-1.01618	2.95579e-05	-0.271309	-0.99554	9.35872e-05	1.00296	-1.0388
110146873	rs146613038	5.7328e-14	-1.76966	-1.48824e-10	1.32298e-05	-2.07073	-1.48824e-10	1.15417e-05	-2.12876	-1.48824e-10
110147100	rs141331430	1.26712e-13	-2.77629e-10	-0.976527	4.07151e-05	-2.77629e-10	-0.946601	3.58429e-05	-2.77629e-10	-0.995586
110147526	rs825002	2.98903e-13	0.987472	-1.1058	2.33543e-05	-0.40773	-1.09469	1.95948e-05	-0.507931	-1.09154
110147813	rs4766625	1.42045e-14	-2.12249	-1.0424	4.94004e-06	-2.02036	-1.03547	4.27457e-06	-2.10834	-1.01371
110148418	rs7964341	3.08562e-13	0.220638	-0.307162	5.22114e-05	-0.498332	-0.199567	0.000160271	0.694233	-0.192097
110148615	rs76258122	1.74664e-13	-2.77629e-10	-0.655584	5.688e-05	-2.77629e-10	-0.612256	4.96066e-05	-2.77629e-10	-0.670607
110149100	rs57770844	1.84855e-13	-2.77629e-10	-0.598876	5.40384e-05	-2.77629e-10	-0.663505	5.05737e-05	-2.77629e-10	-0.651299
110149210	rs74421372	6.11491e-14	-1.70513	-1.48824e-10	1.32859e-05	-2.06649	-1.48824e-10	1.19982e-05	-2.08998	-1.48824e-10
110149710	rs4766483	4.03619e-14	-2.12056	-1.48824e-10	1.39845e-05	-2.01525	-1.48824e-10	1.18108e-05	-2.10572	-1.48824e-10
110150552	rs7959737	1.51565e-13	0.120062	-0.917492	8.19421e-06	-1.70492	-0.844852	1.29237e-05	-1.20591	-0.809753
110150659	rs118160806	1.40346e-13	-2.77629e-10	-0.874339	4.32385e-05	-2.77629e-10	-0.886468	3.99645e-05	-2.77629e-10	-0.88674
110151644	rs825001	1.79374e-14	-2.1337	-0.797861	1.12916e-05	-1.45096	-0.778179	5.94297e-06	-2.04732	-0.745197
110152160	rs7958870	6.71766e-14	-0.510903	-1.10022	1.02257e-05	-1.23164	-1.09665	2.46779e-05	-0.263514	-1.10531
110152216	rs825000	4.12426e-14	-2.09898	-1.48824e-10	2.96528e-05	-1.26364	-1.48824e-10	1.31885e-05	-1.99538	-1.48824e-10
110152484	rs1861815	3.09707e-13	0.308908	-0.391728	5.1545e-05	-0.424595	-0.28615	0.000160765	0.79088	-0.285665
110152606	rs824999	2.76458e-13	0.909005	-1.10539	2.20663e-05	-0.465992	-1.09316	1.85496e-05	-0.564467	-1.08982
110152829	rs74339963	9.4379e-13	1.03146	-1.48824e-10	1.9735e-05	-1.6708	-1.48824e-10	0.302323	8.04452	-1.48824e-10
110153675	rs77346308	1.37088e-13	-2.77629e-10	-0.897826	5.45742e-05	-2.77629e-10	-0.653639	4.27448e-05	-2.77629e-10	-0.819482
110154158	rs824998	2.48007e-14	-2.12025	-0.487319	1.70694e-05	-1.33949	-0.476423	8.65592e-06	-2.00401	-0.412473
110154435	rs148858040	1.8399e-12	1.69902	-1.48824e-10	0.000881942	2.12893	-1.48824e-10	0.000382225	1.37128	-1.48824e-10
110155464	rs61941859	8.02166e-13	1.87957	-1.0107	7.9412e-05	0.712582	-0.991133	0.00030367	2.17388	-1.03267
110155571	rs824997	1.78106e-12	2.70093	-1.03441	5.92112e-05	0.467493	-1.03958	4.19553e-05	0.217379	-1.0555
110155600	rs73407735	7.58595e-14	-0.443512	-1.04605	1.15521e-05	-1.18116	-1.02517	2.77497e-05	-0.191233	-1.06027
110155971	rs111938934	8.20712e-13	0.891725	-1.48824e-10	0.0261536	5.51854	-1.48824e-10	0.00577265	4.08616	-1.48824e-10
110156141	rs111948367	1.16179e-13	-2.77629e-10	-1.06332	3.67198e-05	-2.77629e-10	-1.04988	3.30206e-05	-2.77629e-10	-1.0776
110156175	rs374586775	1.13396e-13	-2.77629e-10	-1.08756	3.54813e-05	-2.77629e-10	-1.0842	3.26267e-05	-2.77629e-10	-1.0896
110157036	rs59825063	5.20262e-14	-1.56649	-0.30021	6.15975e-05	-0.344277	-0.188302	2.63534e-05	-1.11534	-0.187789
110157233	rs58244045	5.69014e-14	-1.5699	-0.207226	6.57006e-05	-0.350325	-0.117767	2.84501e-05	-1.11991	-0.106671
110157251	rs60508757	5.74864e-14	-1.56649	-0.20041	6.65732e-05	-0.344277	-0.110621	2.87864e-05	-1.11534	-0.0994848
110157492	rs56848810	3.96394e-14	-1.99299	-0.145629	1.16548e-05	-2.13299	-0.0644956	1.18519e-05	-2.00833	-0.0939105
110157631	rs73407741	1.13107e-13	-2.77629e-10	-1.09011	3.59259e-05	-2.77629e-10	-1.07174	3.24718e-05	-2.77629e-10	-1.09436
110157679	rs7138802	5.67273e-14	-1.57297	-0.207226	6.53445e-05	-0.355759	-0.117767	2.83337e-05	-1.12401	-0.106671
110158081	rs78673149	1.15186e-13	-2.77629e-10	-1.0719	3.64516e-05	-2.77629e-10	-1.05722	3.31732e-05	-2.77629e-10	-1.07299
110158316	rs73407745	5.25845e-14	-1.62729	-0.228736	5.81747e-05	-0.453257	-0.136493	2.56573e-05	-1.19723	-0.132677
110158581	rs10850607	4.77355e-14	-1.66311	-0.289658	1.02708e-05	-2.1196	-0.204298	1.14042e-05	-1.94705	-0.193697
110158621	rs11831476	3.77175e-14	-1.98791	-0.20041	2.84362e-05	-1.19492	-0.110621	1.5653e-05	-1.72458	-0.0994848
110159120	rs73407749	5.35555e-14	-1.6305	-0.207226	5.89294e-05	-0.459093	-0.117767	2.62187e-05	-1.20159	-0.106671
110159486	rs78482353	8.86767e-14	-1.52501	0.191558	3.20169e-05	-1.60349	0.416552	2.22772e-05	-1.76294	0.291769
110159919	rs145450758	8.11245e-14	-1.42246	-1.48824e-10	1.57473e-05	-1.89653	-1.48824e-10	1.34754e-05	-1.97387	-1.48824e-10
110160374	rs73407751	5.46256e-14	-1.62438	-0.193569	6.04479e-05	-0.447968	-0.10345	2.6821e-05	-1.19327	-0.0922736
110160621	rs116881805	2.83352e-14	-1.77652	-0.697819	7.93491e-06	-1.99626	-0.585673	6.80521e-06	-2.07902	-0.57802
110161209	rs1344540	5.20742e-14	-0.88861	-0.977168	1.1506e-05	-1.25356	-0.956774	6.45608e-06	-1.74528	-0.96443
110162748	rs1990768	1.01655e-13	-1.19687	-1.48824e-10	1.3527e-05	-2.04852	-1.48824e-10	1.17361e-05	-2.11206	-1.48824e-10
110162779	rs113636226	3.97032e-14	-2.13701	-1.48824e-10	1.23649e-05	-2.13834	-1.48824e-10	1.14347e-05	-2.13808	-1.48824e-10
110163540	rs35664579	3.80503e-14	-2.01785	-0.161694	2.74097e-05	-1.27225	-0.0700513	1.54991e-05	-1.77526	-0.0586912
110164232	rs4766626	5.35494e-12	3.19153	-0.424199	4.64606e-05	-0.374897	-0.439697	0.000226323	1.28234	-0.435111
110164377	rs7310085	5.20565e-12	3.15693	-0.417879	4.58317e-05	-0.394774	-0.433449	0.000221523	1.25464	-0.428842
110164455	rs79945126	9.60474e-14	-1.49169	0.238084	3.47358e-05	-1.57234	0.466915	2.39988e-05	-1.73677	0.340042
110164541	rs151148399	1.2055e-13	-2.77629e-10	-1.02638	3.84994e-05	-2.77629e-10	-1.00256	3.42452e-05	-2.77629e-10	-1.04118
110164719	rs60059002	1.15803e-13	-2.77629e-10	-1.06656	3.70583e-05	-2.77629e-10	-1.04071	3.31923e-05	-2.77629e-10	-1.07241
110165806	rs12812033	1.80975e-13	-0.620087	-1.48824e-10	0.000164577	0.450177	-1.48824e-10	7.21473e-05	-0.296021	-1.48824e-10
110165957	rs11829380	5.37457e-14	-1.65808	-0.176104	5.81171e-05	-0.509536	-0.0812034	2.60048e-05	-1.23917	-0.0772808
110166224	rs73202446	1.26559e-13	-0.97774	-1.48824e-10	1.38004e-05	-2.0285	-1.48824e-10	0.00039355	1.40048	-1.48824e-10
110166225	rs16940512	5.06071e-14	-1.67908	-0.215275	5.49816e-05	-0.548396	-0.0978061	2.47661e-05	-1.26799	-0.0972687
110167447	rs116860804	4.1049e-14	-2.10368	-1.48824e-10	3.19552e-05	-1.18886	-1.48824e-10	2.1623e-05	-1.50097	-1.48824e-10
110167546	rs78451466	1.46687e-14	-2.02651	-1.10622	6.09567e-06	-1.73943	-1.10619	4.96116e-06	-1.86786	-1.10523
110167590	rs73407758	3.45805e-14	-2.09248	-0.182676	1.97422e-05	-1.6244	-0.0460432	1.25843e-05	-2.00094	-0.0413453
110167761	rs73407759	1.12115e-13	-2.77629e-10	-1.09892	3.48645e-05	-2.77629e-10	-1.10173	3.26747e-05	-2.77629e-10	-1.08813
110168978	rs140889757	4.33454e-14	-2.04925	-1.48824e-10	1.37859e-05	-2.02955	-1.48824e-10	1.18236e-05	-2.10463	-1.48824e-10
110169050	rs114851441	8.14571e-14	-0.464279	-0.954092	1.58635e-05	-0.994543	-0.894638	1.13173e-05	-1.26147	-0.886932
110169112	rs73202447	3.99592e-14	-1.38965	-0.740941	6.62201e-06	-2.08262	-0.680185	1.22839e-05	-1.40023	-0.666209
110169146	rs11068025	2.28529e-13	-0.557732	0.170948	1.82116e-05	-2.01702	0.265877	5.54337e-05	-0.786313	0.226769
110169723	rs2241249	3.94232e-14	-1.81274	-0.331356	1.02721e-05	-2.06319	-0.260578	8.93011e-06	-2.10229	-0.28301
110169757	rs113625856	3.96703e-14	-2.13784	-1.48824e-10	1.50025e-05	-1.94498	-1.48824e-10	1.19278e-05	-2.09586	-1.48824e-10
110170028	rs10850634	2.79111e-14	-1.49125	-0.998176	6.97492e-06	-1.72487	-0.986012	4.7987e-06	-2.01441	-0.991977
110170188	rs79545836	5.22731e-14	-1.47086	-0.391105	9.55351e-06	-2.08195	-0.314341	1.75141e-05	-1.44507	-0.266656
110170300	rs11612440	1.10988e-13	-1.10903	-1.48824e-10	1.35672e-05	-2.04555	-1.48824e-10	0.000215141	0.796564	-1.48824e-10
110170453	rs189705219	1.11735e-13	-2.77629e-10	-1.10231	3.47606e-05	-2.77629e-10	-1.10472	3.21084e-05	-2.77629e-10	-1.10561
110170461	rs146730155	5.94882e-13	-2.77629e-10	0.569916	0.000229819	-2.77629e-10	0.784091	0.000190908	-2.77629e-10	0.677063
110170728	rs16940521	1.36205e-13	0.153346	-1.05763	1.04711e-05	-1.27007	-1.03451	3.14492e-05	-0.0950688	-1.03129
110171036	rs73407761	2.17923e-14	-1.91891	-0.817988	6.33196e-06	-2.13875	-0.668845	5.63445e-06	-2.12302	-0.722814
110171141	rs118180123	1.44611e-13	-2.77629e-10	-0.844397	4.69113e-05	-2.77629e-10	-0.804942	4.07188e-05	-2.77629e-10	-0.868041
110171612	rs144121260	1.3807e-13	-0.89069	-1.48824e-10	2.1337e-05	-1.59276	-1.48824e-10	1.74322e-05	-1.71641	-1.48824e-10
110172133	rs4766484	4.13741e-14	-0.993224	-1.10257	5.95222e-06	-1.76534	-1.10409	1.61105e-05	-0.688771	-1.10649
110172221	rs4766485	2.40499e-14	-1.72817	-0.910151	5.68356e-06	-2.04295	-0.872676	4.64426e-06	-2.12805	-0.911046
110172299	rs61742606	4.1431e-14	-0.993224	-1.1012	5.94583e-06	-1.76534	-1.10517	1.61156e-05	-0.688771	-1.10617
110172622	rs11609432	3.9771e-14	-1.0356	-1.09971	5.68015e-06	-1.81059	-1.10564	1.43351e-05	-0.805924	-1.1061
110172974	rs7307171	1.77739e-14	-1.94583	-0.99489	5.05466e-06	-2.10658	-0.926314	1.17759e-05	-1.13092	-0.97776
110173035	rs78458681	1.13086e-12	1.21229	-1.48824e-10	0.000625382	1.78516	-1.48824e-10	0.00051734	1.67397	-1.48824e-10
110173286	rs2338383	4.02555e-14	-1.02186	-1.10134	5.72717e-06	-1.80307	-1.1049	1.45487e-05	-0.790825	-1.1064
110173564	rs10850645	2.46181e-14	-1.70006	-0.914905	5.74186e-06	-2.02987	-0.875546	4.60021e-06	-2.13128	-0.917349
110173628	rs74917458	1.12969e-13	-2.77629e-10	-1.09133	3.49803e-05	-2.77629e-10	-1.09841	3.28302e-05	-2.77629e-10	-1.08338
110173679	rs7298883	2.3721e-14	-1.72761	-0.924478	5.60823e-06	-2.04338	-0.885589	4.58582e-06	-2.12716	-0.924598
110173887	rs118005252	1.13478e-13	-1.08684	-1.48824e-10	2.31767e-05	-1.51005	-1.48824e-10	3.00916e-05	-1.17048	-1.48824e-10
110174564	rs2111541	3.55888e-14	-1.15476	-1.09166	4.99067e-06	-1.93925	-1.10638	1.14461e-05	-1.0341	-1.10298
110175537	rs7972233	2.31106e-14	-1.74819	-0.929971	5.50943e-06	-2.05315	-0.893586	4.58531e-06	-2.12339	-0.928483
110175711	rs11068047	3.91918e-14	-1.04372	-1.10626	5.9803e-06	-1.77332	-1.09141	1.5286e-05	-0.745917	-1.10187
110175823	rs11068049	3.95056e-14	-1.0356	-1.10641	5.76302e-06	-1.81059	-1.09115	1.43907e-05	-0.805924	-1.10222
110175930	rs11068050	4.02032e-14	-1.02186	-1.10264	5.73514e-06	-1.80307	-1.10351	1.45487e-05	-0.790825	-1.10641
110176190	rs150422453	1.11944e-13	-2.77629e-10	-1.10045	3.57153e-05	-2.77629e-10	-1.07762	3.25479e-05	-2.77629e-10	-1.09202
110176261	rs7973101	2.33747e-14	-1.73978	-0.927013	5.54929e-06	-2.04919	-0.890338	4.59152e-06	-2.12501	-0.925512
110176358	rs7973227	2.41958e-14	-1.72961	-0.902659	5.79035e-06	-2.03202	-0.864987	4.70436e-06	-2.12444	-0.901804
110176568	rs7968176	2.53811e-14	-1.7014	-0.883041	5.99325e-06	-2.01738	-0.845187	4.77034e-06	-2.12917	-0.883145
110177198	rs118041280	7.61413e-14	-1.48586	-1.48824e-10	1.95656e-05	-1.67943	-1.48824e-10	1.71121e-05	-1.73495	-1.48824e-10
110177476	rs117843794	7.89141e-14	-1.45009	-1.48824e-10	2.0163e-05	-1.64935	-1.48824e-10	1.76021e-05	-1.70671	-1.48824e-10
110177690	rs117697919	5.65768e-13	-2.77629e-10	0.519737	0.000181928	-2.77629e-10	0.550413	0.000162639	-2.77629e-10	0.516801
110178261	rs7952780	1.90123e-14	-1.99895	-0.874413	7.93545e-06	-1.73363	-0.848226	1.28246e-05	-1.16583	-0.857532
110178410	rs1861814	5.53092e-14	-0.861129	-0.94438	1.70755e-05	-0.924691	-0.890866	7.08151e-06	-1.68358	-0.933662
110178497	rs1861813	1.68467e-13	0.399082	-1.09079	2.10851e-05	-0.565832	-1.0388	1.87097e-05	-0.575003	-1.07069
110180151	rs4766627	2.0105e-13	0.483727	-0.998621	2.70647e-05	-0.461145	-0.893826	2.06729e-05	-0.58272	-0.963186
110180219	rs17616406	4.12434e-14	-1.00736	-1.09159	5.6879e-06	-1.81723	-1.09762	1.29632e-05	-0.912984	-1.09964
110181011	rs10735093	1.97571e-13	0.462967	-0.995316	2.64921e-05	-0.477741	-0.898611	2.03915e-05	-0.598702	-0.96091
110181131	rs10774873	3.01705e-13	0.992655	-1.10165	1.95204e-05	-0.592924	-1.08882	0.000171135	1.66087	-1.09315
110181145	rs11613412	9.1455e-14	-1.3026	-1.48824e-10	1.53414e-05	-1.92264	-1.48824e-10	2.80685e-05	-1.24008	-1.48824e-10
110181180	rs148656054	7.63899e-14	-1.4826	-1.48824e-10	1.52338e-05	-1.92968	-1.48824e-10	1.28484e-05	-2.02151	-1.48824e-10
110181681	rs146447254	2.46524e-13	-2.77629e-10	-0.310989	7.90999e-05	-2.77629e-10	-0.282489	7.17432e-05	-2.77629e-10	-0.301637
110182641	rs73407766	1.85072e-13	-2.77629e-10	-0.597704	7.31598e-05	-2.77629e-10	-0.360554	6.27663e-05	-2.77629e-10	-0.435312
110182948	rs10850666	3.18643e-14	-1.32893	-1.02803	6.56767e-06	-1.78155	-0.989488	4.29507e-06	-2.09628	-1.02098
110183583	rs76932829	4.45012e-14	-1.67254	-0.350391	1.30243e-05	-2.10288	0.0165015	9.91448e-06	-2.13281	-0.147923
110183785	rs4766629	3.201e-14	-1.31939	-1.03301	6.56644e-06	-1.77521	-0.996021	4.28457e-06	-2.09407	-1.02564
110183982	rs188751104	3.64484e-12	-2.77629e-10	2.38262	0.00130901	-2.77629e-10	2.52383	0.00106611	-2.77629e-10	2.39704
110184211	rs10850674	3.31901e-14	-1.2914	-1.0248	6.75127e-06	-1.75648	-0.986985	4.34809e-06	-2.08735	-1.01764
110184273	rs10850675	3.26164e-14	-1.3011	-1.03253	6.6383e-06	-1.76299	-0.99735	4.30077e-06	-2.08972	-1.02621
110184438	rs7955930	1.42155e-13	0.141203	-1.00273	2.26355e-05	-0.623112	-0.910567	1.7582e-05	-0.7399	-0.967957
110184619	rs117485714	6.54778e-14	-1.63674	-1.48824e-10	1.27283e-05	-2.10937	-1.48824e-10	1.14514e-05	-2.13661	-1.48824e-10
110185114	rs11068095	7.70661e-14	-1.47378	-1.48824e-10	1.35511e-05	-2.04673	-1.48824e-10	1.17874e-05	-2.1077	-1.48824e-10
110185125	rs4766630	4.00549e-12	2.47697	-1.48824e-10	0.0209545	5.29691	-1.48824e-10	0.00271233	3.33083	-1.48824e-10
110185637	rs78515609	1.24747e-12	1.31042	-1.48824e-10	0.000695408	1.8913	-1.48824e-10	0.000574404	1.7786	-1.48824e-10
110185760	rs11068098	3.23332e-14	-1.3011	-1.04125	6.56458e-06	-1.76299	-1.00852	4.26161e-06	-2.08972	-1.03536
110186553	rs11068103	7.7385e-14	-0.363305	-1.10635	8.1349e-06	-1.45212	-1.10492	2.34388e-05	-0.316447	-1.10389
110186777	rs145126230	1.12291e-13	-2.77629e-10	-1.09736	3.4834e-05	-2.77629e-10	-1.10261	3.25811e-05	-2.77629e-10	-1.091
110187055	rs7967364	3.19863e-14	-1.30979	-1.04335	6.52229e-06	-1.7688	-1.00917	4.25092e-06	-2.09181	-1.03579
110187280	rs16940532	4.37781e-14	-1.67712	-0.362196	1.28001e-05	-2.10414	0.000400107	9.77539e-06	-2.13332	-0.161541
110187992	rs11068110	3.1243e-14	-1.34818	-1.02847	6.53875e-06	-1.78248	-0.992972	4.28774e-06	-2.0987	-1.02028
110188155	rs7971523	3.14475e-14	-1.31939	-1.05074	6.42006e-06	-1.77521	-1.01857	4.2018e-06	-2.09407	-1.04515
110188378	rs10459145	3.16603e-14	-1.31939	-1.044	6.46305e-06	-1.77521	-1.01189	4.23095e-06	-2.09407	-1.03823
110188813	rs7967072	8.39501e-14	-0.297467	-1.09076	8.84452e-06	-1.39042	-1.08298	2.92622e-05	-0.119069	-1.07936
110190207	rs7962480	3.24449e-14	-1.28198	-1.05693	6.60926e-06	-1.7376	-1.02713	4.22934e-06	-2.08275	-1.04993
110190786	rs76793444	1.17296e-13	-2.77629e-10	-1.05374	4.21482e-05	-2.77629e-10	-0.912007	3.5451e-05	-2.77629e-10	-1.00658
110191212	rs7314956	3.51367e-14	-1.20387	-1.05533	6.98994e-06	-1.68362	-1.02511	4.32754e-06	-2.0615	-1.04823
110191375	rs7962570	1.91464e-14	-1.76822	-1.09811	5.89896e-06	-1.79674	-1.08168	7.23032e-06	-1.50664	-1.0898
110191505	rs12315948	4.49491e-14	-0.969002	-1.04391	7.63314e-06	-1.6074	-1.0133	4.50182e-06	-2.0315	-1.03875
110191521	rs12315952	4.40176e-14	-0.989944	-1.04391	7.52639e-06	-1.62148	-1.0133	4.47365e-06	-2.03778	-1.03875
110192167	rs7958396	6.71187e-14	-0.57389	-1.0381	7.34844e-06	-1.64154	-1.01717	1.92005e-05	-0.598736	-1.02106
110194318	rs148542510	1.24096e-12	1.30519	-1.48824e-10	0.00492632	3.84915	-1.48824e-10	0.00132422	2.61385	-1.48824e-10
110194423	rs7310071	1.82447e-14	-1.83253	-1.08205	5.3569e-06	-1.91421	-1.06061	6.24913e-06	-1.67243	-1.06986
110195100	rs10774883	3.45459e-14	-1.21306	-1.0631	6.89603e-06	-1.69002	-1.03223	4.28866e-06	-2.06413	-1.05463
110195736	rs142858884	1.70388e-13	-2.77629e-10	-0.680371	6.40394e-05	-2.77629e-10	-0.493701	5.52609e-05	-2.77629e-10	-0.562664
110195913	rs79490506	3.75547e-14	-1.13189	-1.06076	7.31075e-06	-1.63298	-1.03087	4.40469e-06	-2.03985	-1.05221
110196599	rs10850705	7.67273e-13	1.88719	-1.0628	4.12713e-05	0.0894043	-1.02244	0.000331768	2.2681	-1.0384
110196696	rs116925474	2.40277e-13	-2.77629e-10	-0.336656	8.12817e-05	-2.77629e-10	-0.255279	7.16047e-05	-2.77629e-10	-0.30357
110196747	rs112276518	4.1182e-14	-2.10045	-1.48824e-10	1.82065e-05	-1.75142	-1.48824e-10	1.45626e-05	-1.89628	-1.48824e-10
110196993	rs1344552	4.1297e-14	-1.03967	-1.05799	8.22127e-06	-1.52041	-1.02607	4.64461e-06	-1.98891	-1.05011
110197085	rs1344551	1.0053e-13	-0.240277	-0.967715	1.60259e-05	-1.03274	-0.846252	1.13713e-05	-1.22573	-0.917912
110197129	rs151147490	1.12197e-13	-2.77629e-10	-1.09819	3.49065e-05	-2.77629e-10	-1.10053	3.21899e-05	-2.77629e-10	-1.10308
110197776	rs734152	4.26886e-14	-1.01434	-1.05017	8.09429e-06	-1.54591	-1.01613	4.60836e-06	-2.0066	-1.04026
110197960	rs1861817	8.17309e-14	-0.454615	-0.9604	1.56801e-05	-1.07096	-0.82985	1.11057e-05	-1.26263	-0.904645
110197961	rs1077741	1.78525e-14	-1.84789	-1.08841	5.43937e-06	-1.89495	-1.06459	6.41725e-06	-1.64106	-1.07468
110198273	rs1861816	1.84976e-14	-1.81198	-1.08883	5.54784e-06	-1.87573	-1.06406	6.63353e-06	-1.60772	-1.07488
110198530	rs749284	1.84976e-14	-1.81198	-1.08883	5.54784e-06	-1.87573	-1.06406	6.63353e-06	-1.60772	-1.07488
110198565	rs749283	1.27905e-13	0.0293059	-0.996468	1.99482e-05	-0.774777	-0.885282	1.41449e-05	-0.974336	-0.951042
110199086	rs718838	4.00465e-14	-1.07513	-1.05328	7.47685e-06	-1.62135	-1.02004	4.43652e-06	-2.03977	-1.04509
110199401	rs2193537	1.8375e-14	-1.8162	-1.09125	5.65614e-06	-1.85234	-1.06812	6.8621e-06	-1.57093	-1.07779
110199649	rs16940546	4.11794e-14	-1.05425	-1.04626	7.64773e-06	-1.60675	-1.01204	4.49649e-06	-2.03332	-1.03811
110199959	rs78047052	3.11448e-13	-2.77629e-10	-0.0772144	0.000109335	-2.77629e-10	0.0412122	9.77097e-05	-2.77629e-10	0.0072705
110200068	rs12309837	4.17263e-14	-1.04318	-1.04414	7.7172e-06	-1.59899	-1.01076	4.527e-06	-2.02985	-1.03482
110200646	rs9645836	1.19152e-13	0.014627	-1.05267	1.14672e-05	-1.20372	-1.00999	6.97767e-05	0.696988	-1.02642
110201605	rs10850708	4.14773e-14	-1.0462	-1.0471	7.43422e-06	-1.63467	-1.01244	4.41243e-06	-2.05182	-1.03848
110202450	rs11068173	3.5498e-14	-1.22633	-1.02264	7.21006e-06	-1.69483	-0.982894	4.40348e-06	-2.08626	-1.00607
110202817	rs74665569	3.97541e-13	-2.77629e-10	0.166851	0.000143413	-2.77629e-10	0.312527	0.000128684	-2.77629e-10	0.282629
110203136	rs749790	4.052e-13	0.880986	-0.695053	4.79242e-05	-0.295204	-0.488377	3.10692e-05	-0.580424	-0.55809
110203175	rs1344550	9.95521e-13	0.302237	0.782581	0.00022585	-0.0075503	0.774221	6.9064e-05	-1.11274	0.773048
110203813	rs149695374	5.73243e-12	2.83545	-1.48824e-10	0.000134457	0.248043	-1.48824e-10	8.23449e-05	-0.163814	-1.48824e-10
110204136	rs11068183	1.25841e-13	-2.77629e-10	-0.98343	3.86348e-05	-2.77629e-10	-0.999047	3.53329e-05	-2.77629e-10	-1.00991
110205259	rs59734900	2.30431e-14	-1.6338	-1.04728	5.10016e-06	-2.05181	-0.972118	1.02924e-05	-1.26316	-0.980167
110205775	rs116005734	6.91646e-14	-1.58196	-1.48824e-10	2.3815e-05	-1.48289	-1.48824e-10	1.89854e-05	-1.63106	-1.48824e-10
110206090	rs190109616	1.23637e-13	-2.77629e-10	-1.0011	3.87504e-05	-2.77629e-10	-0.996058	3.45804e-05	-2.77629e-10	-1.03144
110206778	rs61748987	7.31885e-14	-1.52541	-1.48824e-10	2.53194e-05	-1.42163	-1.48824e-10	2.004e-05	-1.577	-1.48824e-10
110207341	rs144369209	6.28212e-14	-1.67816	-1.48824e-10	2.51571e-05	-1.42806	-1.48824e-10	2.01723e-05	-1.57042	-1.48824e-10
110207532	rs115059906	6.76245e-14	-1.60448	-1.48824e-10	2.32395e-05	-1.50735	-1.48824e-10	1.85817e-05	-1.65255	-1.48824e-10
110207828	rs74708894	6.76245e-14	-1.60448	-1.48824e-10	2.32395e-05	-1.50735	-1.48824e-10	1.85817e-05	-1.65255	-1.48824e-10
110208055	rs139587794	6.21488e-14	-1.68892	-1.48824e-10	2.11946e-05	-1.59945	-1.48824e-10	1.71465e-05	-1.73294	-1.48824e-10
110208864	rs140661421	6.22715e-14	-1.68694	-1.48824e-10	2.12404e-05	-1.59729	-1.48824e-10	1.71786e-05	-1.73106	-1.48824e-10
110208946	rs117562020	4.08596e-14	-2.10831	-1.48824e-10	2.06995e-05	-1.62309	-1.48824e-10	1.52636e-05	-1.84926	-1.48824e-10
110209023	rs145676474	6.04531e-14	-1.71658	-1.48824e-10	2.05614e-05	-1.62979	-1.48824e-10	1.67022e-05	-1.75919	-1.48824e-10
110209101	rs11615724	3.96636e-14	-2.13801	-1.48824e-10	1.23895e-05	-2.13635	-1.48824e-10	1.24993e-05	-2.04905	-1.48824e-10
110209345	rs73202456	4.48185e-14	-2.01583	-1.48824e-10	1.46342e-05	-1.96984	-1.48824e-10	1.86857e-05	-1.64697	-1.48824e-10
110209615	rs140623261	6.30153e-14	-1.67507	-1.48824e-10	2.15181e-05	-1.5843	-1.48824e-10	1.73736e-05	-1.71978	-1.48824e-10
110210075	rs76282770	6.88525e-14	-1.58648	-1.48824e-10	2.36984e-05	-1.48779	-1.48824e-10	1.89036e-05	-1.63538	-1.48824e-10
110210501	rs150612431	4.17465e-14	-2.08683	-1.48824e-10	1.71117e-05	-1.81343	-1.48824e-10	1.68602e-05	-1.74977	-1.48824e-10
110210937	rs116291220	6.85657e-14	-1.59066	-1.48824e-10	2.35912e-05	-1.49233	-1.48824e-10	1.88284e-05	-1.63936	-1.48824e-10
110211813	rs147153399	5.23699e-14	-1.86012	-1.48824e-10	1.23955e-05	-2.13587	-1.48824e-10	1.16834e-05	-2.11656	-1.48824e-10
110211895	rs75630185	7.07515e-14	-1.55927	-1.48824e-10	2.44081e-05	-1.45828	-1.48824e-10	1.94013e-05	-1.60939	-1.48824e-10
110212392	rs118147840	6.27945e-14	-1.67858	-1.48824e-10	2.14357e-05	-1.58814	-1.48824e-10	1.73157e-05	-1.72312	-1.48824e-10
110212709	rs76917364	6.99364e-14	-1.57086	-1.48824e-10	2.41034e-05	-1.47085	-1.48824e-10	1.91877e-05	-1.62046	-1.48824e-10
110213242	rs117028417	1.79816e-13	-0.626516	-1.48824e-10	0.000529704	1.61912	-1.48824e-10	0.000106369	0.0921796	-1.48824e-10
110213285	rs144135035	6.44473e-14	-1.6526	-1.48824e-10	2.20529e-05	-1.55976	-1.48824e-10	1.77489e-05	-1.69841	-1.48824e-10
110213795	rs80178900	6.47015e-14	-1.64866	-1.48824e-10	2.21478e-05	-1.55546	-1.48824e-10	1.78155e-05	-1.69466	-1.48824e-10
110213909	rs140965719	5.90367e-14	-1.74029	-1.48824e-10	2.00324e-05	-1.65585	-1.48824e-10	1.63312e-05	-1.78165	-1.48824e-10
110213913	rs145696737	5.9147e-14	-1.73842	-1.48824e-10	2.00736e-05	-1.6538	-1.48824e-10	1.63601e-05	-1.77989	-1.48824e-10
110213932	rs79339138	2.03252e-13	-2.77629e-10	-0.504	9.03233e-05	-2.77629e-10	-0.149804	6.74751e-05	-2.77629e-10	-0.362972
110213978	rs148291435	6.49576e-14	-1.64471	-1.48824e-10	2.22434e-05	-1.55115	-1.48824e-10	1.78826e-05	-1.6909	-1.48824e-10
110214170	rs77319726	6.48232e-14	-1.64678	-1.48824e-10	2.21932e-05	-1.55341	-1.48824e-10	1.78474e-05	-1.69287	-1.48824e-10
110214195	rs79233266	1.13686e-13	-2.77629e-10	-1.08501	3.64053e-05	-2.77629e-10	-1.05848	3.31892e-05	-2.77629e-10	-1.07251
110214825	rs138476027	6.55155e-14	-1.63616	-1.48824e-10	2.24518e-05	-1.54183	-1.48824e-10	1.80289e-05	-1.68276	-1.48824e-10
110214847	rs17616911	2.20692e-12	1.88091	-1.48824e-10	2.10274e-05	-1.60737	-1.48824e-10	0.0183355	5.24186	-1.48824e-10
110215171	rs2193536	1.8803e-14	-2.13406	-0.750377	6.35741e-06	-1.98548	-0.818099	8.15142e-06	-1.70415	-0.772391
110215955	rs116055601	7.67452e-14	-1.47796	-1.48824e-10	2.66505e-05	-1.37039	-1.48824e-10	2.09718e-05	-1.53155	-1.48824e-10
110216621	rs79557426	8.65374e-14	-1.35787	-1.48824e-10	3.13531e-05	-1.20789	-1.48824e-10	4.9219e-05	-0.67845	-1.48824e-10
110216794	rs78653824	6.5653e-14	-1.63406	-1.48824e-10	2.25031e-05	-1.53955	-1.48824e-10	1.80649e-05	-1.68076	-1.48824e-10
110216884	rs115605523	8.42263e-14	-1.38494	-1.48824e-10	2.67287e-05	-1.36746	-1.48824e-10	2.4506e-05	-1.37581	-1.48824e-10
110217182	rs144455104	6.61834e-14	-1.62602	-1.48824e-10	2.27012e-05	-1.53078	-1.48824e-10	1.82039e-05	-1.67309	-1.48824e-10
110217216	rs16940553	1.00435e-12	1.09365	-1.48824e-10	0.000213452	0.710213	-1.48824e-10	9.37578e-05	-0.0340157	-1.48824e-10
110217460	rs144154962	6.59456e-14	-1.62962	-1.48824e-10	2.26124e-05	-1.5347	-1.48824e-10	1.81416e-05	-1.67652	-1.48824e-10
110217508	rs114680377	8.50812e-14	-1.37484	-1.48824e-10	2.70031e-05	-1.35725	-1.48824e-10	2.47562e-05	-1.36565	-1.48824e-10
110217539	rs115124802	8.50812e-14	-1.37484	-1.48824e-10	2.70031e-05	-1.35725	-1.48824e-10	2.47562e-05	-1.36565	-1.48824e-10
110217588	rs117438059	7.87057e-14	-1.45273	-1.48824e-10	1.34537e-05	-2.05394	-1.48824e-10	1.17482e-05	-2.11103	-1.48824e-10
110217602	rs76021476	9.82238e-14	-1.2312	-1.48824e-10	2.22286e-05	-1.55182	-1.48824e-10	1.55628e-05	-1.82985	-1.48824e-10
110217913	rs139971166	8.57266e-14	-1.36728	-1.48824e-10	2.72103e-05	-1.34961	-1.48824e-10	2.49451e-05	-1.35805	-1.48824e-10
110218598	rs145712812	4.92425e-14	-1.92169	-1.48824e-10	1.46924e-05	-1.96587	-1.48824e-10	1.41243e-05	-1.92683	-1.48824e-10
110219579	rs138589661	8.26908e-14	-1.40334	-1.48824e-10	2.8879e-05	-1.29008	-1.48824e-10	2.25287e-05	-1.45994	-1.48824e-10
110219696	rs115025256	8.75883e-14	-1.3458	-1.48824e-10	2.7808e-05	-1.32788	-1.48824e-10	2.54901e-05	-1.33644	-1.48824e-10
110219998	rs10850732	3.86667e-14	-1.1114	-1.05207	4.71339e-06	-2.13698	-0.965817	5.07878e-06	-1.96876	-0.980904
110220011	rs148344347	2.53633e-13	0.624513	-0.907072	5.98657e-05	0.179043	-0.740139	3.59687e-05	-0.223139	-0.768944
110220090	rs11068248	9.12423e-14	-0.215508	-1.08942	4.68129e-06	-2.08325	-1.02637	6.26019e-06	-1.7059	-1.03462
110220109	rs7979405	9.50594e-14	-0.20508	-1.05887	4.94244e-06	-2.08855	-0.96679	6.32179e-06	-1.74469	-0.986043
110220424	rs77895634	1.20334e-13	-2.77629e-10	-1.02817	3.84363e-05	-2.77629e-10	-1.0042	3.62194e-05	-2.77629e-10	-0.985135
110220464	rs4766631	2.7284e-13	0.876492	-1.08605	9.30635e-06	-1.32479	-1.09771	2.82859e-05	-0.13433	-1.09804
110220752	rs7978544	2.08138e-14	-2.00182	-0.781014	5.32961e-06	-2.13878	-0.84114	5.39525e-06	-2.06987	-0.819344
110221592	rs115373018	9.46557e-14	-1.2682	-1.48824e-10	3.00774e-05	-1.24943	-1.48824e-10	2.75592e-05	-1.2584	-1.48824e-10
110221631	rs10774894	9.1388e-14	-0.405246	-0.898087	5.65766e-06	-2.00912	-0.911074	1.1269e-05	-1.25615	-0.896528
110221635	rs56097017	9.90085e-14	-1.22324	-1.48824e-10	3.14755e-05	-1.20399	-1.48824e-10	2.88337e-05	-1.21319	-1.48824e-10
110221639	rs75087758	1.35077e-13	-2.77629e-10	-0.912601	3.94202e-05	-2.77629e-10	-0.978922	3.74155e-05	-2.77629e-10	-0.952645
110222535	rs115336097	9.53034e-14	-1.26138	-1.48824e-10	3.02854e-05	-1.24253	-1.48824e-10	2.77488e-05	-1.25154	-1.48824e-10
110222581	rs191500524	9.28954e-14	-1.28697	-1.48824e-10	2.9512e-05	-1.2684	-1.48824e-10	2.70438e-05	-1.27727	-1.48824e-10
110222625	rs10850735	4.2617e-12	3.59014	-1.05116	8.6104e-05	0.857634	-1.05528	0.000621215	2.91467	-1.05772
110223188	rs77343552	1.11802e-13	-2.77629e-10	-1.10172	3.51929e-05	-2.77629e-10	-1.09235	3.27564e-05	-2.77629e-10	-1.08563
110223371	rs139794830	1.0026e-13	-1.21068	-1.48824e-10	3.18776e-05	-1.1913	-1.48824e-10	2.92002e-05	-1.20055	-1.48824e-10
110223733	rs34786626	3.21887e-12	3.32508	-1.06674	5.60413e-05	0.443104	-1.07022	0.000387411	2.45702	-1.07227
110224136	rs114828827	1.00588e-13	-1.20741	-1.48824e-10	3.19829e-05	-1.188	-1.48824e-10	2.92962e-05	-1.19727	-1.48824e-10
110224174	rs11068274	4.8817e-12	3.76056	-1.08576	3.58216e-05	0.0206705	-1.09532	0.000107705	1.1936	-1.08893
110224274	rs115577426	9.67381e-14	-1.24644	-1.48824e-10	3.07462e-05	-1.22743	-1.48824e-10	2.81689e-05	-1.23651	-1.48824e-10
110224916	rs60258652	2.32427e-13	0.41041	-0.78028	7.52659e-05	0.39153	-0.723702	7.15879e-05	0.410196	-0.714
110224922	rs1861810	7.3385e-12	4.13455	-1.05211	4.14313e-05	0.141252	-1.07041	0.000121171	1.27931	-1.05684
110225016	rs185387948	7.04914e-14	-1.56296	-1.48824e-10	2.43109e-05	-1.46228	-1.48824e-10	1.93332e-05	-1.61291	-1.48824e-10
110225267	rs1861811	3.1454e-12	3.29862	-1.06337	5.4017e-05	0.403486	-1.06739	0.000375004	2.41743	-1.06522
110225923	rs7299388	2.30985e-13	0.729301	-1.1054	8.1502e-06	-1.45731	-1.09784	2.43371e-05	-0.282155	-1.10057
110226379	rs3742037	2.78016e-14	-1.84495	-0.648406	6.32889e-06	-2.09559	-0.712482	5.91697e-06	-2.136	-0.660907
110226672	rs117793063	4.49873e-14	-2.01207	-1.48824e-10	2.48364e-05	-1.44089	-1.48824e-10	2.15116e-05	-1.50614	-1.48824e-10
110226796	rs10774897	2.30861e-13	0.729301	-1.10593	8.16571e-06	-1.45731	-1.09594	2.43698e-05	-0.282155	-1.09923
110226953	rs117017399	1.15217e-13	-2.77629e-10	-1.07163	3.71115e-05	-2.77629e-10	-1.03927	3.37386e-05	-2.77629e-10	-1.05609
110227965	rs10735104	5.9965e-14	-0.794528	-0.930158	5.16332e-06	-2.07602	-0.935596	9.22394e-06	-1.44018	-0.912747
110228055	rs11068290	1.85252e-14	-1.86954	-1.02978	4.85857e-06	-2.11569	-0.956768	4.43471e-06	-2.13864	-0.946625
110228513	rs117237086	7.37352e-14	-1.51797	-1.48824e-10	2.55239e-05	-1.41358	-1.48824e-10	2.01832e-05	-1.56988	-1.48824e-10
110228683	rs1861812	3.02031e-14	-1.88349	-0.527019	6.9564e-06	-2.10954	-0.603999	6.66677e-06	-2.13074	-0.546858
110228894	rs78253082	3.11003e-14	-1.88917	-0.49206	7.16528e-06	-2.11144	-0.57251	6.92045e-06	-2.12969	-0.510563
110229258	rs114787720	1.00708e-13	-1.20622	-1.48824e-10	3.20216e-05	-1.18679	-1.48824e-10	2.93314e-05	-1.19607	-1.48824e-10
110229434	rs117145318	2.83546e-12	2.13151	-1.48824e-10	2.11894e-05	-1.5997	-1.48824e-10	0.350993	8.19379	-1.48824e-10
110229796	rs184100673	5.56268e-14	-1.79978	-1.48824e-10	1.87579e-05	-1.72159	-1.48824e-10	1.54388e-05	-1.83785	-1.48824e-10
110229843	rs113186359	1.60138e-14	-2.06002	-0.984976	4.4478e-06	-2.13855	-1.02224	4.52006e-06	-2.06621	-0.999995
110230597	rs56177950	6.73131e-14	-1.60909	-1.48824e-10	2.17849e-05	-1.57199	-1.48824e-10	1.79791e-05	-1.68552	-1.48824e-10
110230712	rs56186049	2.48001e-14	-1.87134	-0.736261	5.79291e-06	-2.09091	-0.805657	5.41638e-06	-2.13635	-0.748951
110231717	rs10850750	1.58368e-14	-1.98178	-1.07433	8.55319e-06	-1.42367	-1.08322	1.01657e-05	-1.15448	-1.10123
110231882	rs372093661	6.01692e-14	-1.72129	-1.48824e-10	1.93933e-05	-1.68827	-1.48824e-10	1.62148e-05	-1.78881	-1.48824e-10
110232032	rs59870578	5.50941e-14	-1.8094	-1.48824e-10	1.26049e-05	-2.11912	-1.48824e-10	1.2601e-05	-2.04095	-1.48824e-10
110232034	rs59940634	5.59146e-14	-1.79462	-1.48824e-10	1.25619e-05	-2.12253	-1.48824e-10	1.2503e-05	-2.04876	-1.48824e-10
110232644	rs73409804	1.49352e-14	-2.018	-1.09672	1.56012e-05	-0.955289	-0.950561	1.01622e-05	-1.28911	-0.966947
110232684	rs11068311	1.97298e-11	4.37206	-0.300622	5.36328e-05	-0.702837	0.0317981	0.00034394	1.19724	0.0685022
110232723	rs11068312	4.53365e-13	0.414681	-0.116431	1.22629e-05	-2.13074	-0.0158749	1.47202e-05	-1.89126	0.00575271
110233291	rs12578919	1.90483e-14	-1.77045	-1.10102	2.20724e-05	-0.512439	-1.04643	1.29207e-05	-0.960943	-1.05495
110233467	rs74443867	2.2648e-13	-2.77629e-10	-0.395793	6.77137e-05	-2.77629e-10	-0.437911	6.10091e-05	-2.77629e-10	-0.463708
110233500	rs12578401	1.88787e-14	-1.77619	-1.10423	2.20378e-05	-0.524509	-1.03593	1.28953e-05	-0.971212	-1.04666
110233526	rs10774900	2.30924e-12	2.12244	-0.196211	1.25526e-05	-1.99547	-0.127801	3.22884e-05	-1.01963	-0.0803937
110233540	rs12579162	1.47223e-14	-2.02266	-1.10642	1.45845e-05	-0.96997	-1.00327	9.55302e-06	-1.30154	-1.01634
110233861	rs12578908	1.86727e-14	-1.78699	-1.10439	2.15594e-05	-0.547399	-1.03499	1.26578e-05	-0.990666	-1.04579
110234658	rs3742035	1.46537e-11	4.15509	-0.38109	3.38347e-05	-1.08272	-0.0489888	0.000118608	0.226256	-0.0251616
110234698	rs3825396	1.44972e-14	-2.03801	-1.10649	1.4005e-05	-1.01983	-0.993954	9.16825e-06	-1.34365	-1.01533
110234707	rs192060971	4.37453e-14	-2.04006	-1.48824e-10	3.24173e-05	-1.17451	-1.48824e-10	2.78825e-05	-1.24673	-1.48824e-10
110234942	rs56365155	2.15624e-12	2.95106	-1.09339	0.000277664	1.86134	-0.888126	0.000107413	1.02439	-0.922437
110235170	rs138832175	1.57988e-11	3.84924	-1.48824e-10	0.000727147	1.93593	-1.48824e-10	0.000355701	1.29936	-1.48824e-10
110235510	rs12579859	1.84364e-14	-1.79764	-1.10648	2.19863e-05	-0.57013	-0.992649	1.2815e-05	-1.00996	-1.01416
110235632	rs12579553	1.84509e-14	-1.79764	-1.1057	2.20435e-05	-0.57013	-0.990055	1.29463e-05	-1.00996	-1.00396
110236119	rs12301787	4.30161e-14	-1.20115	-0.855728	5.25809e-06	-2.13756	-0.855867	4.81662e-06	-2.13808	-0.864573
110237771	rs59596837	2.14119e-14	-2.13875	-0.615749	2.59157e-05	-0.967676	-0.430676	2.70962e-05	-0.864104	-0.411235
110238077	rs4766486	4.52959e-13	0.297354	-1.48824e-10	0.000253924	0.883835	-1.48824e-10	6.69544e-05	-0.370719	-1.48824e-10
110238265	rs16940583	1.86939e-14	-1.78699	-1.10326	2.30157e-05	-0.547399	-0.969623	1.34547e-05	-0.990666	-0.984735
110238298	rs191191008	1.11816e-13	-2.77629e-10	-1.10159	3.47115e-05	-2.77629e-10	-1.10613	3.23882e-05	-2.77629e-10	-1.09694
110238302	rs3825395	1.49073e-14	-2.0239	-1.0927	1.57713e-05	-0.973909	-0.921102	1.02892e-05	-1.30487	-0.938762
110238481	rs1344554	2.41419e-14	-1.8614	-0.773099	1.40086e-05	-1.21947	-0.794061	1.28818e-05	-1.25796	-0.760953
110238487	rs3742034	1.88932e-14	-1.77619	-1.10346	2.35173e-05	-0.524509	-0.970957	1.37018e-05	-0.971212	-0.985993
110238596	rs3742033	1.11544e-13	-2.77629e-10	-1.10403	3.47305e-05	-2.77629e-10	-1.10558	3.21039e-05	-2.77629e-10	-1.10575
110239437	rs12302358	1.43126e-14	-2.05872	-1.09859	1.1468e-05	-1.26876	-0.944879	7.91257e-06	-1.54494	-0.961339
110240127	rs73409817	1.41099e-14	-2.07267	-1.09891	1.09202e-05	-1.31626	-0.946328	7.59851e-06	-1.58407	-0.962712
110240326	rs12425671	1.21478e-11	3.93557	-0.349117	3.28323e-05	-1.15146	-0.0103297	0.000149473	0.418211	0.0141727
110240838	rs3825394	1.52582e-12	2.61404	-1.1022	4.28573e-06	-2.13531	-1.0626	4.71548e-06	-1.95302	-1.07086
110241445	rs61943774	3.02788e-14	-1.85272	-0.555276	7.26992e-06	-2.07307	-0.596389	8.12755e-06	-1.91652	-0.562947
110241683	rs11068375	8.89908e-12	3.83099	-0.555737	2.42713e-05	-1.19335	-0.270555	0.000105389	0.35052	-0.267592
110241818	rs11068376	8.50873e-12	3.79387	-0.563471	2.3652e-05	-1.20809	-0.281664	0.000102055	0.32657	-0.275787
110241825	rs61243153	3.91345e-12	2.45373	-1.48824e-10	5.36564e-05	-0.6706	-1.48824e-10	4.31587e-05	-0.809846	-1.48824e-10
110242377	rs10850781	8.69466e-12	3.83099	-0.578976	2.35482e-05	-1.19335	-0.3008	0.000102541	0.35052	-0.294991
110242581	rs56314945	2.44256e-14	-2.08366	-0.539158	1.90089e-05	-1.36715	-0.34114	2.08087e-05	-1.21911	-0.320251
110242602	rs12309043	1.3256e-12	2.45841	-1.08724	0.000163515	1.33247	-0.888767	6.77083e-05	0.551979	-0.911501
110242933	rs10850783	1.35594e-12	2.49969	-1.10589	4.25007e-06	-2.12813	-1.07813	4.47535e-06	-1.99146	-1.08469
110243025	rs75955159	5.92009e-14	-1.73751	-1.48824e-10	1.2883e-05	-2.09729	-1.48824e-10	1.14301e-05	-2.13848	-1.48824e-10
110243080	rs1558882	4.54635e-12	3.6909	-1.08726	6.84814e-06	-1.84062	-0.888602	1.11604e-05	-1.24737	-0.914995
110243558	rs73409821	1.45528e-14	-2.05076	-1.0899	1.30679e-05	-1.17184	-0.911202	8.91657e-06	-1.45748	-0.929339
110243692	rs74530083	1.4116e-14	-2.07146	-1.09968	1.09269e-05	-1.31202	-0.949956	7.59887e-06	-1.58058	-0.966148
110243764	rs73409822	1.35323e-14	-2.13749	-1.07587	6.50478e-06	-1.92701	-0.853652	5.42304e-06	-2.00587	-0.8782
110243929	rs145804500	4.40417e-14	-2.03331	-1.48824e-10	3.18957e-05	-1.19073	-1.48824e-10	2.35016e-05	-1.41766	-1.48824e-10
110243950	rs73409825	1.35568e-14	-2.138	-1.07356	6.50171e-06	-1.93404	-0.847095	5.4267e-06	-2.01143	-0.871967
110244221	rs146999169	1.11339e-13	-2.77629e-10	-1.10587	3.48995e-05	-2.77629e-10	-1.10073	3.20807e-05	-2.77629e-10	-1.10648
110244283	rs12311330	1.37767e-14	-2.09335	-1.10212	7.41252e-06	-1.55004	-1.09999	5.58258e-06	-1.74878	-1.1063
110244295	rs12307018	1.36966e-14	-2.13876	-1.06254	6.39945e-06	-2.02835	-0.768638	5.3903e-06	-2.0744	-0.81573
110244300	rs12301730	1.38296e-14	-2.13882	-1.05281	6.53566e-06	-2.03341	-0.742514	5.50149e-06	-2.07825	-0.791459
110244942	rs142257763	7.37861e-14	-1.51728	-1.48824e-10	1.71468e-05	-1.81139	-1.48824e-10	1.62717e-05	-1.7853	-1.48824e-10
110245013	rs144816007	3.28133e-12	3.35757	-1.08001	0.000313659	1.93581	-0.840703	0.000125106	1.13314	-0.878709
110245396	rs60879438	1.47954e-14	-2.02918	-1.09495	1.34574e-05	-1.12405	-0.929621	9.3575e-06	-1.39169	-0.946861
110245588	rs1861809	3.28859e-12	3.37183	-1.09206	4.50283e-06	-2.10478	-1.04372	6.22218e-06	-1.69752	-1.04909
110246369	rs3742032	3.82471e-12	3.5257	-1.09491	4.5343e-06	-2.09171	-1.04982	6.46623e-06	-1.65322	-1.05492
110246383	rs3742031	8.68742e-12	3.71789	-0.466703	3.5348e-05	-0.912093	-0.175866	0.000199419	0.845553	-0.124874
110247424	rs11068414	2.51833e-11	4.82998	-0.514493	5.3632e-05	-0.43736	-0.233695	0.00035918	1.49338	-0.184291
110248089	rs10850800	2.76926e-11	4.94622	-0.535745	5.53665e-05	-0.379683	-0.259542	0.000380428	1.57743	-0.210865
110248849	rs11068420	2.96973e-11	5.02291	-0.542547	5.70039e-05	-0.341364	-0.268716	0.000394893	1.63303	-0.229149
110248945	rs10850801	4.13716e-12	3.60545	-1.09614	4.55597e-06	-2.08418	-1.05258	6.60291e-06	-1.62967	-1.05755
110249076	rs74985541	8.61947e-14	-0.256245	-1.10559	5.11984e-05	0.286527	-1.00402	3.30077e-05	-0.0530313	-1.02496
110249889	rs77843484	1.18553e-13	-2.77629e-10	-1.04308	3.86639e-05	-2.77629e-10	-0.998294	3.52813e-05	-2.77629e-10	-1.01138
110250587	rs16939725	2.12557e-12	2.86717	-1.02382	0.000211252	1.36589	-0.666039	9.18899e-05	0.67612	-0.730259
110251079	rs149635002	7.68678e-14	-1.47636	-1.48824e-10	1.26036e-05	-2.11922	-1.48824e-10	1.24879e-05	-2.04997	-1.48824e-10
110252547	rs3742030	2.45119e-12	2.97321	-0.987324	0.000263113	1.50219	-0.582806	0.000109596	0.770206	-0.648138
110252569	rs56092423	1.04869e-11	3.43943	-1.48824e-10	0.000258073	0.900043	-1.48824e-10	0.000140575	0.371012	-1.48824e-10
110253046	rs61943778	2.7942e-14	-1.39128	-1.09704	1.07819e-05	-1.18443	-1.0909	7.69694e-06	-1.43058	-1.10333
110253771	rs74707165	4.18408e-14	-2.08457	-1.48824e-10	1.35873e-05	-2.04406	-1.48824e-10	1.1904e-05	-2.09785	-1.48824e-10
110253781	rs76633053	2.74142e-12	3.06502	-0.967234	0.000296305	1.57974	-0.541548	0.000122096	0.839564	-0.609489
110254457	rs1974725	3.68551e-12	3.41814	-1.02442	4.11656e-06	-2.13302	-1.10516	5.87268e-06	-1.69997	-1.10445
110254946	rs146771300	4.43412e-14	-2.02653	-1.48824e-10	1.46214e-05	-1.97071	-1.48824e-10	1.2537e-05	-2.04604	-1.48824e-10
110254970	rs11068434	2.44302e-11	5.24357	-0.958438	3.48718e-05	-0.402006	-0.699515	0.000273239	1.6973	-0.661686
110255127	rs76067239	2.68144e-13	-0.226923	-1.48824e-10	1.60241e-05	-1.87911	-1.48824e-10	1.3939e-05	-1.94004	-1.48824e-10
110256102	rs76962249	3.96386e-14	-2.13864	-1.48824e-10	1.85081e-05	-1.73499	-1.48824e-10	1.48354e-05	-1.87771	-1.48824e-10
110256325	rs79762876	2.63238e-12	2.98041	-0.923212	0.00026744	1.39163	-0.455939	0.00012558	0.787214	-0.529005
110257504	rs10744892	2.22121e-11	5.18479	-0.994845	3.30644e-05	-0.390864	-0.763878	0.000265929	1.73224	-0.723743
110257529	rs10744893	6.54141e-12	3.93324	-0.965781	1.96645e-05	-0.96016	-0.714227	0.000121146	0.893623	-0.67136
110258109	rs28619554	7.19615e-12	4.03116	-0.968309	1.98215e-05	-0.947976	-0.718455	0.000120464	0.89243	-0.675814
110258321	rs10850811	1.13186e-13	-2.77629e-10	-1.08942	3.49972e-05	-2.77629e-10	-1.09793	3.26118e-05	-2.77629e-10	-1.09006
110258429	rs140980450	7.78356e-14	-1.46385	-1.48824e-10	1.24665e-05	-2.13015	-1.48824e-10	1.14743e-05	-2.13462	-1.48824e-10
110258666	rs141873792	1.33972e-13	-2.77629e-10	-0.920818	4.42835e-05	-2.77629e-10	-0.862588	4.09048e-05	-2.77629e-10	-0.863482
110259420	rs10850813	2.49924e-11	5.32325	-1.01537	3.23924e-05	-0.366958	-0.808318	0.000266046	1.7777	-0.768761
110259851	rs58118359	2.47464e-13	-0.307184	-1.48824e-10	1.55655e-05	-1.90815	-1.48824e-10	1.35908e-05	-1.96534	-1.48824e-10
110260702	rs7971845	2.43145e-14	-2.07759	-0.549781	2.08123e-05	-1.22551	-0.392147	2.17932e-05	-1.15375	-0.339383
110261375	rs12370663	3.67847e-11	5.60335	-0.908958	4.48655e-05	-0.223846	-0.625685	0.000384092	1.955	-0.578853
110261767	rs117187014	3.57458e-14	-1.33823	-0.903788	4.54159e-06	-2.13289	-1.00703	4.47936e-06	-2.10119	-0.974062
110261849	rs148749555	8.06694e-14	-1.42809	-1.48824e-10	1.23967e-05	-2.13577	-1.48824e-10	1.14299e-05	-2.1385	-1.48824e-10
110262021	rs144685716	2.72836e-11	4.39559	-1.48824e-10	0.000520096	1.60081	-1.48824e-10	0.000320286	1.19448	-1.48824e-10
110262154	rs61940870	7.72358e-14	-0.72769	-0.743894	5.47615e-06	-2.1176	-0.8352	5.57498e-06	-2.07609	-0.780355
110262304	rs113241211	3.96552e-14	-2.13823	-1.48824e-10	1.86945e-05	-1.72497	-1.48824e-10	1.64929e-05	-1.7718	-1.48824e-10
110262660	rs10774911	8.08829e-12	4.06526	-0.885539	2.30001e-05	-0.932967	-0.584735	0.000141429	0.916347	-0.539279
110262808	rs10774912	3.07628e-11	5.3384	-0.822783	4.47378e-05	-0.360904	-0.491476	0.000356096	1.7399	-0.439434
110263607	rs11068462	1.12944e-13	-2.77629e-10	-1.09155	3.49962e-05	-2.77629e-10	-1.09796	3.23503e-05	-2.77629e-10	-1.09811
110264165	rs2338568	1.02434e-11	4.46389	-1.04796	4.44156e-06	-2.05728	-1.10492	7.27364e-06	-1.4863	-1.10417
110264903	rs4565962	8.89243e-14	-0.583752	-0.74691	5.41943e-06	-2.13173	-0.831483	5.43559e-06	-2.10161	-0.780158
110265455	rs80083029	5.32366e-12	3.52913	-0.767665	2.13364e-05	-1.17516	-0.417625	0.000150541	0.813944	-0.374437
110265703	rs4766632	1.51386e-12	2.60306	-1.09909	8.43734e-06	-1.41606	-1.10447	1.22413e-05	-0.963886	-1.10603
110266275	rs4766633	1.57246e-14	-2.1105	-0.952718	5.61534e-06	-2.05907	-0.868627	5.00155e-06	-2.1213	-0.843681
110266430	rs73202462	3.97599e-14	-2.13559	-1.48824e-10	2.04575e-05	-1.63485	-1.48824e-10	1.67417e-05	-1.75683	-1.48824e-10
110267855	rs11068480	2.71238e-14	-2.13062	-0.387417	1.41337e-05	-1.80724	-0.197394	9.72898e-06	-2.12485	-0.174776
110269444	rs114316838	1.13319e-13	-2.77629e-10	-1.08824	3.81182e-05	-2.77629e-10	-1.01251	3.51302e-05	-2.77629e-10	-1.01567
110269516	rs77877120	4.58e-10	7.9736	-0.75742	0.00134121	3.63468	-1.08655	0.000463606	2.64937	-1.08507
110270449	rs76088085	2.13645e-14	-1.65909	-1.09763	5.96066e-06	-1.86833	-0.999688	4.7358e-06	-2.01206	-1.00752
110270665	rs537018372	3.40378e-13	0.0116081	-1.48824e-10	2.12867e-05	-1.59512	-1.48824e-10	2.14967e-05	-1.50683	-1.48824e-10
110270953	rs4635144	1.4967e-14	-2.05409	-1.05851	1.84241e-05	-0.859958	-0.879585	6.11658e-06	-1.89165	-0.872075
110271351	rs7303725	1.46111e-14	-2.08353	-1.05314	1.64619e-05	-0.983349	-0.8688	5.87743e-06	-1.94415	-0.859466
110271384	rs78776966	2.68944e-10	7.42146	-0.737654	0.000888178	3.21938	-1.08341	0.000319533	2.27186	-1.07973
110271899	rs10850830	6.77011e-14	-0.86848	-0.734866	6.59402e-06	-2.1105	-0.656536	9.68958e-06	-1.67123	-0.632448
110272047	rs73417506	3.97195e-14	-2.1366	-1.48824e-10	1.77743e-05	-1.77544	-1.48824e-10	1.51026e-05	-1.85986	-1.48824e-10
110272122	rs4357754	6.76684e-14	-0.86848	-0.735349	6.6719e-06	-2.1105	-0.644794	9.80409e-06	-1.67123	-0.620699
110272635	rs76219614	4.28231e-12	2.5438	-1.48824e-10	9.59224e-05	-0.0896608	-1.48824e-10	0.000110693	0.132033	-1.48824e-10
110273040	rs77392583	4.60836e-14	-1.98799	-1.48824e-10	1.36442e-05	-2.03988	-1.48824e-10	1.22949e-05	-2.06555	-1.48824e-10
110273063	rs73202463	1.4847e-13	-0.818064	-1.48824e-10	2.36493e-05	-1.48987	-1.48824e-10	1.47222e-05	-1.88537	-1.48824e-10
110273265	rs77253138	1.40912e-13	-2.77629e-10	-0.870309	5.06178e-05	-2.77629e-10	-0.728897	4.62089e-05	-2.77629e-10	-0.741557
110273475	rs80005999	1.51337e-10	6.10882	-1.48824e-10	0.0010825	2.33383	-1.48824e-10	0.000372582	1.34573	-1.48824e-10
110273916	rs12814815	5.80848e-14	-0.924989	-0.831555	5.91426e-06	-2.12093	-0.754906	8.40922e-06	-1.71199	-0.733416
110274145	rs141431850	4.76298e-14	-1.95499	-1.48824e-10	1.33236e-05	-2.06366	-1.48824e-10	1.20486e-05	-2.08578	-1.48824e-10
110274374	rs4766634	6.46462e-14	-0.891587	-0.757931	6.45813e-06	-2.11665	-0.671212	9.31181e-06	-1.69149	-0.651959
110274445	rs6606741	2.59829e-10	7.45633	-0.806997	0.000685707	2.97591	-1.09866	0.000264024	2.09854	-1.09723
110274516	rs75286072	7.36067e-13	0.782873	-1.48824e-10	3.13922e-05	-1.20664	-1.48824e-10	1.88969e-05	-1.63573	-1.48824e-10
110275168	rs78045296	5.09316e-14	-1.88796	-1.48824e-10	1.38577e-05	-2.02436	-1.48824e-10	1.20985e-05	-2.08165	-1.48824e-10
110275231	rs56183580	2.60294e-10	7.45302	-0.801899	0.000647822	2.91824	-1.09782	0.000241059	2.00663	-1.09632
110275302	rs59845002	3.96376e-14	-2.13867	-1.48824e-10	1.70659e-05	-1.81612	-1.48824e-10	1.45761e-05	-1.89535	-1.48824e-10
110275433	rs76456236	4.97341e-14	-1.91176	-1.48824e-10	1.40962e-05	-2.00729	-1.48824e-10	1.22474e-05	-2.06942	-1.48824e-10
110275944	rs117487866	5.07103e-14	-1.89232	-1.48824e-10	1.56697e-05	-1.90147	-1.48824e-10	1.45381e-05	-1.89796	-1.48824e-10
110276052	rs11068517	2.73727e-10	7.47648	-0.775041	0.00069995	2.99063	-1.09282	0.000269271	2.11193	-1.09095
110276079	rs7139451	1.41131e-14	-2.11025	-1.0611	9.37272e-06	-1.53143	-0.883963	4.95507e-06	-2.10749	-0.866827
110276477	rs10850834	6.14091e-14	-0.992779	-0.708111	6.71439e-06	-2.12634	-0.622607	9.446e-06	-1.74539	-0.583753
110276624	rs57498833	1.3149e-13	-2.77629e-10	-0.939517	3.9881e-05	-2.77629e-10	-0.9673	3.57497e-05	-2.77629e-10	-0.998187
110276689	rs7963600	1.42607e-14	-2.08504	-1.0759	1.69262e-05	-0.922081	-0.902254	5.76103e-06	-1.9294	-0.894211
110276712	rs12425368	1.40725e-14	-2.11175	-1.06248	9.87364e-06	-1.45314	-0.910196	4.90398e-06	-2.09164	-0.893043
110276726	rs182480138	1.14199e-13	-2.77629e-10	-1.08051	3.5289e-05	-2.77629e-10	-1.08963	3.27531e-05	-2.77629e-10	-1.08573
110276914	rs4766635	1.70409e-14	-2.08123	-0.901604	2.39296e-05	-0.904178	-0.573905	7.89613e-06	-1.92194	-0.58642
110277300	rs10850835	1.90064e-14	-1.93717	-0.936496	7.70283e-06	-1.99217	-0.619447	6.52492e-06	-2.06513	-0.633971
110277387	rs10850836	4.08304e-13	0.863978	-0.670414	1.16329e-05	-1.6457	-0.553665	2.74538e-05	-0.693299	-0.568926
110277997	rs146167088	4.43262e-14	-2.02687	-1.48824e-10	1.24468e-05	-2.13173	-1.48824e-10	1.15335e-05	-2.12947	-1.48824e-10
110278563	rs5011383	1.201e-13	-2.77629e-10	-1.03013	3.65567e-05	-2.77629e-10	-1.05433	3.35803e-05	-2.77629e-10	-1.06079
110278696	rs6606742	2.28935e-14	-1.77514	-0.912451	6.86287e-06	-2.13433	-0.592744	8.31772e-06	-1.86467	-0.591668
110278746	rs11068530	2.68272e-13	-2.77629e-10	-0.226447	0.000171805	-2.77629e-10	0.49316	0.000158798	-2.77629e-10	0.492904
110278812	rs10850838	1.48388e-13	0.261186	-1.0798	5.52085e-06	-1.97932	-0.965351	4.25736e-06	-2.13496	-0.991122
110279179	rs6606743	2.23712e-14	-1.80417	-0.906508	6.95641e-06	-2.13043	-0.583102	8.19005e-06	-1.88979	-0.582016
110279658	rs147564905	1.72789e-14	-1.87387	-1.09509	4.5718e-06	-2.03356	-1.09974	3.99037e-06	-2.08809	-1.10275
110279866	rs10774932	1.87142e-14	-1.82694	-1.06222	5.24454e-06	-2.12636	-0.86965	6.02805e-06	-1.90939	-0.868919
110281053	rs112866013	1.14976e-12	1.22886	-1.48824e-10	3.37609e-05	-1.1339	-1.48824e-10	3.88976e-05	-0.913799	-1.48824e-10
110283382	rs12316750	1.24489e-12	1.30835	-1.48824e-10	3.62993e-05	-1.0614	-1.48824e-10	4.16941e-05	-0.84437	-1.48824e-10
110283557	rs188481646	8.93922e-14	-1.32541	-1.48824e-10	1.38612e-05	-2.02411	-1.48824e-10	1.15536e-05	-2.12773	-1.48824e-10
110283558	rs192132943	8.93922e-14	-1.32541	-1.48824e-10	1.38612e-05	-2.02411	-1.48824e-10	1.15536e-05	-2.12773	-1.48824e-10
110284149	rs4766636	2.31118e-12	2.74951	-0.82244	5.69068e-06	-1.99433	-0.92004	5.67938e-06	-1.92343	-0.914463
110284465	rs7310287	1.14245e-13	-1.0801	-1.48824e-10	1.33112e-05	-2.0646	-1.48824e-10	1.14405e-05	-2.13757	-1.48824e-10
110285646	rs4525299	1.70805e-14	-2.13752	-0.84299	9.08956e-06	-2.00038	-0.445691	7.201e-06	-2.13203	-0.468476
110285775	rs7308238	1.39496e-13	-0.0633512	-0.817061	6.83668e-06	-1.81717	-0.913727	4.5902e-06	-2.13863	-0.912175
110289414	rs117359958	1.12398e-13	-2.77629e-10	-1.0964	3.48274e-05	-2.77629e-10	-1.10279	3.22561e-05	-2.77629e-10	-1.10102
110289501	rs7304559	2.71264e-14	-1.49336	-1.02457	5.84635e-06	-1.85481	-1.03257	9.76814e-06	-1.26507	-1.03053
110290073	rs1055794	1.7904e-14	-1.99609	-0.937331	8.07703e-06	-2.03922	-0.524959	6.93445e-06	-2.10689	-0.531337
110291052	rs12313721	6.74929e-13	0.696159	-1.48824e-10	2.41337e-05	-1.46959	-1.48824e-10	2.60583e-05	-1.31439	-1.48824e-10
110291561	rs9645837	2.67787e-13	0.815702	-1.04396	1.07649e-05	-1.22599	-1.05092	2.80155e-05	-0.192822	-1.04915
110291572	rs9645838	2.13401e-14	-1.72052	-1.03734	5.17976e-06	-1.96377	-1.04467	7.93188e-06	-1.46104	-1.0428
110291839	rs148941856	2.10835e-14	-1.69478	-1.07517	4.30255e-06	-2.10896	-1.08504	3.86754e-06	-2.13341	-1.08871
110292155	rs4766637	2.64308e-14	-1.5184	-1.02552	5.74538e-06	-1.87134	-1.03347	9.4787e-06	-1.29424	-1.03144
110292513	rs10850883	2.60464e-14	-1.53138	-1.02719	5.68773e-06	-1.87984	-1.03505	9.32113e-06	-1.3094	-1.03305
110292849	rs11838280	5.99801e-13	0.57815	-1.48824e-10	2.28036e-05	-1.52628	-1.48824e-10	2.44658e-05	-1.37745	-1.48824e-10
110293678	rs3782893	2.09994e-14	-1.73115	-1.04281	5.1179e-06	-1.97062	-1.04983	7.78425e-06	-1.47458	-1.04805
110294049	rs74856595	1.5884e-13	-2.77629e-10	-0.750548	4.92888e-05	-2.77629e-10	-0.755503	4.91905e-05	-2.77629e-10	-0.679031
110294902	rs12423752	7.45882e-14	-1.50647	-1.48824e-10	4.54863e-05	-0.83579	-1.48824e-10	2.30614e-05	-1.43657	-1.48824e-10
110295769	rs321725	4.16838e-14	-2.08834	-1.48824e-10	0.000123951	0.166688	-1.48824e-10	4.37289e-05	-0.79672	-1.48824e-10
110295897	rs73202468	6.26324e-13	0.62142	-1.48824e-10	2.3279e-05	-1.50565	-1.48824e-10	2.50347e-05	-1.35447	-1.48824e-10
110296095	rs4766488	1.83429e-14	-2.00172	-0.907486	8.50033e-06	-2.04391	-0.469189	7.33041e-06	-2.10415	-0.478551
110297222	rs2193534	2.67061e-13	0.744496	-0.975466	9.27847e-06	-1.40374	-1.02176	2.26785e-05	-0.439566	-1.01375
110297302	rs2193535	2.50133e-14	-1.55692	-1.04212	5.52906e-06	-1.89642	-1.04677	8.9452e-06	-1.33928	-1.04433
110297784	rs117203896	1.14498e-13	-2.77629e-10	-1.07789	3.4772e-05	-2.77629e-10	-1.10439	3.22799e-05	-2.77629e-10	-1.10029
110297869	rs11068643	1.64748e-11	4.83833	-0.947195	0.000269353	1.25977	-0.316949	0.000113826	0.494248	-0.334311
110297909	rs191261589	4.03318e-14	-2.12131	-1.48824e-10	1.29353e-05	-2.09324	-1.48824e-10	1.19107e-05	-2.09729	-1.48824e-10
110298498	rs11068651	1.70578e-11	4.86817	-0.942252	0.000278053	1.2806	-0.305991	0.000117196	0.512587	-0.323474
110298852	rs73202469	5.87185e-13	0.556892	-1.48824e-10	2.1964e-05	-1.56379	-1.48824e-10	2.30833e-05	-1.43562	-1.48824e-10
110298858	rs4766638	1.98612e-14	-1.77227	-1.05741	4.92882e-06	-1.99665	-1.06145	7.30107e-06	-1.52737	-1.05934
110298925	rs4766639	2.00887e-14	-1.7622	-1.0561	4.96623e-06	-1.99035	-1.06019	7.40608e-06	-1.51438	-1.05805
110299223	rs10850891	1.85112e-14	-2.00172	-0.898354	8.68665e-06	-2.04391	-0.447507	7.52267e-06	-2.10415	-0.452661
110299232	rs11068660	7.16807e-11	6.21815	-0.856618	4.90714e-06	-2.11904	-0.943471	7.43435e-06	-1.6296	-0.939023
110299500	rs139402689	1.11319e-13	-2.77629e-10	-1.10604	3.51398e-05	-2.77629e-10	-1.09387	3.21355e-05	-2.77629e-10	-1.10477
110299815	rs73417544	1.69352e-11	4.85324	-0.93454	0.000279865	1.27018	-0.289072	0.000118085	0.50341	-0.306739
110299888	rs79923736	1.14644e-13	-2.77629e-10	-1.07662	3.7141e-05	-2.77629e-10	-1.03848	3.40746e-05	-2.77629e-10	-1.04618
110300147	rs4766640	1.8466e-14	-1.99073	-0.911785	8.56702e-06	-2.0337	-0.47158	7.29796e-06	-2.1105	-0.476639
110300351	rs77388709	2.20695e-14	-1.63016	-1.09409	4.17734e-06	-2.12295	-1.10057	3.79662e-06	-2.13811	-1.10251
110300462	rs7304168	2.34759e-13	0.705428	-1.06532	9.94795e-06	-1.28682	-1.06901	2.5167e-05	-0.282119	-1.06708
110300644	rs113837569	1.65716e-11	4.82344	-0.926443	0.000278956	1.24938	-0.271528	0.000117972	0.485102	-0.289385
110301492	rs4766641	1.71198e-14	-2.08968	-0.888533	9.22486e-06	-1.97526	-0.456042	7.26944e-06	-2.12329	-0.467761
110301945	rs7955379	2.82158e-14	-1.58528	-0.893282	8.46731e-06	-2.07153	-0.44546	1.32171e-05	-1.54096	-0.452262
110301989	rs117522771	2.46213e-14	-1.52138	-1.09345	4.12514e-06	-2.13597	-1.10013	3.80326e-06	-2.13672	-1.10215
110302270	rs7966820	2.45671e-14	-1.5819	-1.03514	5.46395e-06	-1.91244	-1.04258	8.7183e-06	-1.36862	-1.04069
110303124	rs11832113	2.36815e-13	0.705428	-1.0566	1.00097e-05	-1.28682	-1.06282	2.53289e-05	-0.282119	-1.06066
110303203	rs56124803	1.03851e-13	-1.17549	-1.48824e-10	0.000137638	0.271425	-1.48824e-10	0.000109511	0.121296	-1.48824e-10
110304018	rs11068677	1.73566e-11	4.83833	-0.895056	0.000301143	1.25977	-0.205389	0.000127108	0.494248	-0.223944
110304161	rs59408807	1.97575e-13	-2.77629e-10	-0.532332	5.74605e-05	-2.77629e-10	-0.602102	5.27938e-05	-2.77629e-10	-0.608336
110305230	rs7135254	2.30773e-13	0.677498	-1.05451	9.87775e-06	-1.30208	-1.06084	2.47995e-05	-0.304673	-1.05924
110306345	rs4766489	1.95092e-14	-1.98321	-0.864357	9.29584e-06	-2.02841	-0.395228	7.84495e-06	-2.11258	-0.402284
110306740	rs12306974	6.00211e-13	0.578834	-1.48824e-10	2.2811e-05	-1.52596	-1.48824e-10	2.44746e-05	-1.37709	-1.48824e-10
110307644	rs184234146	1.80781e-13	-2.77629e-10	-0.621159	5.3354e-05	-2.77629e-10	-0.676251	4.96636e-05	-2.77629e-10	-0.669459
110308549	rs12823540	7.29369e-12	4.04431	-0.967995	1.24181e-05	-1.12271	-1.01133	4.90263e-05	0.323929	-1.0063
110309240	rs75445258	2.25136e-14	-1.60667	-1.09766	4.15148e-06	-2.12679	-1.10295	3.78715e-06	-2.13871	-1.1044
110310138	rs12230032	2.40102e-11	5.15558	-0.887789	0.000366856	1.48225	-0.230483	0.000153226	0.690496	-0.233315
110310586	rs11068696	2.80803e-11	5.29378	-0.869405	0.000419455	1.57982	-0.194061	0.000173225	0.776813	-0.196952
110310916	rs7397059	3.37027e-14	-2.03944	-0.261427	1.99412e-05	-2.04816	0.38775	1.72786e-05	-2.11078	0.385513
110310994	rs11068698	2.32496e-11	5.12533	-0.889733	0.00035845	1.46095	-0.23236	0.000150812	0.67167	-0.230369
110311680	rs76500252	2.90155e-11	5.32255	-0.86541	0.000428261	1.60017	-0.193639	0.000177033	0.79484	-0.193236
110312229	rs75319860	4.35065e-14	-2.04554	-1.48824e-10	3.63503e-05	-1.06	-1.48824e-10	1.8849e-05	-1.63827	-1.48824e-10
110312232	rs10850913	5.75235e-11	5.48193	-0.340432	8.09377e-06	-2.04261	-0.519492	8.83081e-06	-1.8766	-0.519886
110312651	rs10850914	3.23093e-14	-2.03429	-0.308805	1.87376e-05	-2.04323	0.320563	1.61226e-05	-2.11341	0.318904
110313722	rs4766490	4.10574e-13	1.27936	-1.08025	5.6023e-06	-1.84712	-1.0829	8.17696e-06	-1.38736	-1.08605
110313754	rs4766642	3.54254e-14	-1.90031	-0.350708	1.93656e-05	-1.98707	0.297372	1.52513e-05	-2.13361	0.283551
110314312	rs4766643	2.66049e-14	-2.11621	-0.421141	1.67729e-05	-1.89864	0.0652092	1.20652e-05	-2.13875	0.0543521
110314393	rs143831378	1.32722e-12	2.25186	-0.879463	7.5178e-06	-1.69786	-0.938063	5.83202e-06	-1.88565	-0.925715
110315237	rs60274872	1.9745e-14	-1.80048	-1.03506	4.27353e-06	-2.11887	-1.08189	4.03671e-06	-2.10593	-1.07337
110315717	rs9888429	2.65328e-13	0.823281	-1.06076	4.36441e-05	-0.26944	-0.607692	2.51774e-05	-0.725065	-0.623719
110316360	rs76710898	2.91492e-13	-2.77629e-10	-0.143434	8.3568e-05	-2.77629e-10	-0.227539	7.7595e-05	-2.77629e-10	-0.223227
110316453	rs76700197	2.18405e-14	-1.64692	-1.08776	4.20548e-06	-2.11983	-1.09698	3.81613e-06	-2.13733	-1.09816
110316685	rs76313061	5.59625e-14	-1.79377	-1.48824e-10	1.27173e-05	-2.11024	-1.48824e-10	1.53132e-05	-1.84602	-1.48824e-10
110316963	rs7957938	2.62642e-13	0.809606	-1.05726	4.36881e-05	-0.280301	-0.595822	2.51627e-05	-0.734509	-0.614861
110317083	rs12578326	2.70618e-13	0.83836	-1.0561	4.48645e-05	-0.257458	-0.592095	2.57616e-05	-0.714642	-0.611204
110317586	rs73417569	2.8392e-13	0.876133	-1.04589	4.77169e-05	-0.227406	-0.560509	2.72771e-05	-0.688481	-0.580201
110317762	rs78846389	2.24294e-11	5.13925	-0.939564	0.000332805	1.47075	-0.316389	0.00013878	0.680328	-0.322169
110318495	rs116375696	2.573e-11	5.27653	-0.939564	0.000366657	1.56762	-0.316389	0.000151195	0.766011	-0.322169
110320556	rs139729337	1.25348e-13	-2.77629e-10	-0.987357	3.83277e-05	-2.77629e-10	-1.00703	3.51055e-05	-2.77629e-10	-1.01637
110322025	rs57802374	1.57712e-14	-2.09768	-0.962578	4.36024e-06	-2.13651	-1.04416	4.12223e-06	-2.13529	-1.02305
110322187	rs73417577	1.65523e-14	-2.08015	-0.931772	4.44376e-06	-2.13832	-1.02338	4.20718e-06	-2.1387	-0.999238
110323492	rs150136788	2.01338e-11	5.03327	-0.941563	0.000307565	1.39623	-0.320745	0.000129378	0.61452	-0.326509
110323551	rs138234811	6.20014e-14	-1.69129	-1.48824e-10	1.48835e-05	-1.95295	-1.48824e-10	1.27084e-05	-2.03247	-1.48824e-10
110323622	rs73417580	2.73947e-13	0.847024	-1.05254	4.61988e-05	-0.250569	-0.569677	2.62831e-05	-0.708648	-0.597156
110323951	rs10128780	9.60003e-12	4.41775	-1.06667	8.89303e-05	0.451234	-0.616581	6.58422e-05	0.255347	-0.642816
110324244	rs7961535	1.99904e-14	-1.83438	-0.98882	4.33098e-06	-2.12642	-1.06098	4.12115e-06	-2.11588	-1.04272
110324444	rs74544871	2.01741e-11	5.03327	-0.939564	0.000308908	1.39623	-0.316389	0.000129941	0.61452	-0.322169
110324670	rs142937116	2.70851e-11	5.32785	-0.939564	0.000404443	1.6657	-0.316389	0.000152017	0.771428	-0.322169
110325994	rs118043179	4.86302e-12	2.67097	-1.48824e-10	8.72674e-05	-0.184223	-1.48824e-10	6.55603e-05	-0.39176	-1.48824e-10
110326453	rs2111540	2.28504e-14	-1.7951	-0.894383	4.65817e-06	-2.11755	-0.997032	4.48592e-06	-2.10423	-0.969552
110327147	rs57464815	2.2946e-14	-1.79183	-0.893479	4.66502e-06	-2.11673	-0.996382	4.49386e-06	-2.10319	-0.968825
110328063	rs73417586	2.42435e-13	0.74742	-1.07513	3.57702e-05	-0.428563	-0.647523	2.11579e-05	-0.849813	-0.672904
110329273	rs139543021	2.55376e-13	-0.27571	-1.48824e-10	1.45785e-05	-1.97365	-1.48824e-10	1.35437e-05	-1.96881	-1.48824e-10
110329431	rs4586234	5.88753e-13	0.559559	-1.48824e-10	1.23913e-05	-2.13621	-1.48824e-10	1.14459e-05	-2.1371	-1.48824e-10
110329704	rs139634510	6.62271e-13	0.677227	-1.48824e-10	2.40621e-05	-1.47256	-1.48824e-10	2.54197e-05	-1.33921	-1.48824e-10
110330104	rs76337025	2.35552e-11	5.18488	-0.936223	0.000346182	1.5029	-0.30914	0.000143817	0.708755	-0.314947
110330767	rs75056482	2.11328e-11	5.06348	-0.923343	0.000326721	1.41745	-0.281541	0.000137075	0.633248	-0.287447
110331040	rs11068789	2.08624e-11	5.06348	-0.936223	0.000317827	1.41745	-0.30914	0.000133357	0.633248	-0.314947
110331630	rs77905351	2.38971e-14	-1.54322	-1.10147	4.11647e-06	-2.13428	-1.10393	3.7857e-06	-2.13781	-1.10569
110331671	rs35299657	2.30363e-13	-0.378792	-1.48824e-10	1.65689e-05	-1.84567	-1.48824e-10	1.73078e-05	-1.72357	-1.48824e-10
110332122	rs145645734	1.88182e-13	-2.77629e-10	-0.581038	5.65763e-05	-2.77629e-10	-0.617611	5.0793e-05	-2.77629e-10	-0.646971
110332508	rs150283183	1.06597e-13	-1.14939	-1.48824e-10	1.2364e-05	-2.13841	-1.48824e-10	1.15599e-05	-2.12719	-1.48824e-10
110332695	rs77801022	1.55336e-13	-2.77629e-10	-0.772859	4.4535e-05	-2.77629e-10	-0.856925	4.15042e-05	-2.77629e-10	-0.848936
110333684	rs11068806	2.34931e-13	0.718389	-1.07755	3.82345e-05	-0.352574	-0.656888	2.2098e-05	-0.797239	-0.682006
110333897	rs11068808	2.12995e-13	0.620368	-1.07755	3.53894e-05	-0.429898	-0.656888	2.0668e-05	-0.864137	-0.682006
110333996	rs11068810	2.31462e-13	0.703514	-1.07755	3.77876e-05	-0.364332	-0.656888	2.1874e-05	-0.807426	-0.682006
110334208	rs11608661	1.64006e-13	-0.718546	-1.48824e-10	3.049e-05	-1.2358	-1.48824e-10	1.75187e-05	-1.71146	-1.48824e-10
110334489	rs149682893	1.34358e-13	-0.917939	-1.48824e-10	1.29791e-05	-2.08986	-1.48824e-10	1.31633e-05	-1.99729	-1.48824e-10
110334643	rs146475862	4.61689e-14	-1.98614	-1.48824e-10	1.25837e-05	-2.1208	-1.48824e-10	1.18765e-05	-2.10017	-1.48824e-10
110334750	rs11068817	1.39436e-11	4.66055	-0.936223	0.000239871	1.13604	-0.30914	0.000104091	0.385478	-0.314947
110335455	rs58003798	2.09902e-13	0.60574	-1.07755	3.49845e-05	-0.441406	-0.656888	2.04637e-05	-0.874073	-0.682006
110335885	rs11068821	2.02396e-13	0.564717	-1.07294	3.44787e-05	-0.473635	-0.639225	2.02473e-05	-0.901871	-0.664837
110336245	rs11068824	2.28159e-13	0.690023	-1.07843	3.72567e-05	-0.374988	-0.660379	2.15997e-05	-0.816654	-0.685397
110336258	rs113454690	2.26977e-14	-1.59255	-1.10363	4.13301e-06	-2.12881	-1.10539	3.77931e-06	-2.13882	-1.10637
110336343	rs78942584	1.22668e-13	-2.77629e-10	-1.00896	3.73614e-05	-2.77629e-10	-1.03256	3.46377e-05	-2.77629e-10	-1.02979
110336546	rs116940627	9.06115e-11	5.59589	-1.48824e-10	0.000156028	0.396835	-1.48824e-10	0.000170765	0.565557	-1.48824e-10
110336875	rs7955408	7.49483e-12	4.18048	-1.07696	7.38131e-05	0.302919	-0.654583	5.50257e-05	0.112835	-0.679766
110337691	rs11068832	1.18545e-13	-2.77629e-10	-1.04316	3.52486e-05	-2.77629e-10	-1.09077	3.30312e-05	-2.77629e-10	-1.07728
110337874	rs11068833	2.4436e-11	5.21537	-0.930005	0.000358411	1.52442	-0.295934	0.000149101	0.727781	-0.297887
110338526	rs61247504	2.5967e-14	-1.67733	-0.88429	4.86326e-06	-2.08174	-0.989749	4.72253e-06	-2.06097	-0.961419
110338889	rs61142691	2.60313e-14	-1.67391	-0.885236	4.8658e-06	-2.08053	-0.990434	4.72557e-06	-2.05956	-0.962183
110339412	rs10850965	2.07196e-13	0.592474	-1.07725	3.46613e-05	-0.451835	-0.655741	2.0303e-05	-0.883073	-0.680891
110339417	rs79231736	2.2926e-14	-1.58245	-1.10372	4.12735e-06	-2.13012	-1.10544	3.77937e-06	-2.13879	-1.10639
110339699	rs7978458	2.03735e-13	0.577918	-1.07954	3.42699e-05	-0.463271	-0.655662	2.00646e-05	-0.892937	-0.682837
110340053	rs7956131	2.39023e-13	0.744309	-1.08619	4.42602e-05	-0.178797	-0.684318	2.56097e-05	-0.621158	-0.710601
110340469	rs11068848	1.34069e-14	-2.13649	-1.08619	6.77418e-06	-2.00214	-0.737937	5.63227e-06	-2.08325	-0.762971
110340620	rs73205034	6.62271e-13	0.677227	-1.48824e-10	2.40621e-05	-1.47256	-1.48824e-10	2.54197e-05	-1.33921	-1.48824e-10
110340852	rs11539159	1.13149e-12	1.21284	-1.48824e-10	2.94523e-05	-1.27043	-1.48824e-10	3.31613e-05	-1.07335	-1.48824e-10
110341317	rs11068851	1.95037e-13	0.531733	-1.07699	2.8196e-05	-0.683056	-0.630964	1.70122e-05	-1.07287	-0.667926
110341933	rs10774978	8.51489e-12	4.31123	-1.0801	6.99468e-05	0.238006	-0.64347	5.1614e-05	0.051679	-0.682616
110342016	rs112510387	7.26922e-14	-1.53221	-1.48824e-10	1.45242e-05	-1.97738	-1.48824e-10	1.29154e-05	-2.01631	-1.48824e-10
110342421	rs11068852	1.20808e-13	-0.0561846	-0.968059	2.85465e-05	-0.873823	-0.427844	1.74402e-05	-1.25112	-0.464833
110342598	rs74416240	1.18343e-13	-2.77629e-10	-1.04486	4.29565e-05	-2.77629e-10	-0.893012	3.66836e-05	-2.77629e-10	-0.972402
110342627	rs57860034	2.32202e-13	0.714973	-1.08581	3.11164e-05	-0.546971	-0.668494	1.83972e-05	-0.955987	-0.706544
110342685	rs16940657	2.29049e-13	0.701301	-1.08581	3.08004e-05	-0.557178	-0.668494	1.82361e-05	-0.964784	-0.706544
110342728	rs113163457	2.3149e-14	-1.57196	-1.10454	4.12021e-06	-2.13138	-1.10592	3.7795e-06	-2.13866	-1.10648
110342802	rs2280037	2.21637e-09	8.91216	-0.119226	9.25063e-06	-2.13792	-0.29059	1.36402e-05	-1.68565	-0.276056
110343030	rs76917776	2.34944e-14	-1.55768	-1.104	4.11514e-06	-2.13292	-1.10561	3.78095e-06	-2.13832	-1.10643
110343042	rs11068857	2.42304e-13	0.757558	-1.08581	3.21232e-05	-0.515126	-0.668494	1.89096e-05	-0.928515	-0.706544
110343100	rs11068858	2.3886e-13	0.743788	-1.08636	3.1563e-05	-0.525432	-0.675784	1.85678e-05	-0.937411	-0.715892
110343157	rs16940666	1.16086e-13	-2.77629e-10	-1.06412	4.138e-05	-2.77629e-10	-0.930403	3.56258e-05	-2.77629e-10	-1.00166
110343660	rs7961976	2.89902e-14	-1.66893	-0.782558	5.26488e-06	-2.07876	-0.91338	5.15441e-06	-2.05749	-0.877384
110343878	rs11068861	2.50815e-13	0.772741	-1.06648	3.51125e-05	-0.503753	-0.590889	2.05691e-05	-0.918693	-0.632245
110343901	rs79088408	1.16712e-13	-2.77629e-10	-1.05874	4.18295e-05	-2.77629e-10	-0.919599	3.59253e-05	-2.77629e-10	-0.99329
110343974	rs79920220	2.49338e-14	-1.49913	-1.10309	4.09959e-06	-2.13727	-1.10504	3.79335e-06	-2.13524	-1.10624
110344240	rs2271320	1.53059e-13	0.291915	-1.07954	2.69358e-05	-0.718623	-0.641121	1.59135e-05	-1.1272	-0.680369
110344287	rs2271319	1.53059e-13	0.291915	-1.07954	2.69358e-05	-0.718623	-0.641121	1.59135e-05	-1.1272	-0.680369
110344339	rs2271318	2.32202e-13	0.714973	-1.08581	3.11164e-05	-0.546971	-0.668494	1.83972e-05	-0.955987	-0.706544
110344552	rs57957298	1.53059e-13	0.291915	-1.07954	2.69358e-05	-0.718623	-0.641121	1.59135e-05	-1.1272	-0.680369
110345073	rs11068866	8.26213e-12	4.28275	-1.08176	6.8268e-05	0.22073	-0.650489	5.04255e-05	0.0350959	-0.68933
110345232	rs2271317	2.25807e-13	0.686298	-1.08506	3.05619e-05	-0.568369	-0.665076	1.81203e-05	-0.974423	-0.703277
110345947	rs117235137	1.13211e-11	4.48034	-0.964366	9.03019e-05	0.952692	-1.10273	3.93002e-05	0.191877	-1.09538
110346278	rs3742011	1.93095e-11	4.97071	-0.920805	0.000252159	1.11271	-0.23585	0.000112136	0.406621	-0.261641
110346613	rs151324095	2.33093e-13	-2.77629e-10	-0.367012	7.09601e-05	-2.77629e-10	-0.391082	6.73657e-05	-2.77629e-10	-0.364595
110346787	rs1567471	9.30816e-12	4.40276	-1.08257	7.31799e-05	0.293699	-0.653978	5.39049e-05	0.105158	-0.692667
110347072	rs12581544	1.49681e-11	4.72257	-0.927339	0.000265747	1.17912	-0.249777	0.000112771	0.423318	-0.272685
110347138	rs1124396	2.35406e-13	0.728677	-1.08581	3.14366e-05	-0.536732	-0.668494	1.85604e-05	-0.947159	-0.706544
110348512	rs78658063	1.93036e-11	4.97071	-0.921111	0.000249805	1.11271	-0.245229	0.000111582	0.406621	-0.266593
110350059	rs61940899	4.64039e-13	0.321521	-1.48824e-10	1.53596e-05	-1.92146	-1.48824e-10	4.08572e-05	-0.864647	-1.48824e-10
110350241	rs117058945	1.44812e-13	-0.843009	-1.48824e-10	1.48977e-05	-1.952	-1.48824e-10	1.18944e-05	-2.09867	-1.48824e-10
110350565	rs7294929	1.92693e-11	4.97071	-0.922887	0.000251023	1.11271	-0.240365	0.000111638	0.406621	-0.266089
110351227	rs871789	1.39707e-11	4.64916	-0.922887	0.000202207	0.896457	-0.240365	9.22364e-05	0.215713	-0.266089
110352361	rs16940680	2.7586e-14	-1.72521	-0.775925	5.19252e-06	-2.09773	-0.908251	5.06863e-06	-2.07986	-0.8718
110352509	rs7312132	3.34971e-13	0.945448	-0.949851	6.20157e-05	-0.160034	-0.365779	3.63564e-05	-0.579371	-0.40199
110352987	rs12049979	2.32032e-13	0.714973	-1.08655	3.10107e-05	-0.546971	-0.671898	1.83375e-05	-0.955987	-0.709796
110352988	rs12049951	2.32032e-13	0.714973	-1.08655	3.10107e-05	-0.546971	-0.671898	1.83375e-05	-0.955987	-0.709796
110353172	rs3809300	9.15641e-13	2.09808	-1.09691	6.2688e-06	-1.74566	-1.07196	4.81371e-06	-1.92154	-1.08173
110353820	rs16940683	2.26695e-11	5.14183	-0.931505	0.000274501	1.22877	-0.267009	0.000120923	0.509423	-0.289001
110354523	rs79886630	2.39883e-14	-1.53561	-1.10527	4.10421e-06	-2.13491	-1.10627	3.78418e-06	-2.13748	-1.10643
110354536	rs17680262	3.96661e-14	-2.13795	-1.48824e-10	8.38381e-05	-0.224312	-1.48824e-10	2.64647e-05	-1.29892	-1.48824e-10
110354636	rs1045802	7.03015e-13	0.736931	-1.48824e-10	2.47752e-05	-1.44336	-1.48824e-10	2.62452e-05	-1.30725	-1.48824e-10
110355431	rs117176903	4.04303e-14	-2.11887	-1.48824e-10	1.63297e-05	-1.86022	-1.48824e-10	1.40797e-05	-1.92999	-1.48824e-10
110355704	rs76133847	9.53718e-14	-1.26067	-1.48824e-10	1.39074e-05	-2.02078	-1.48824e-10	1.28416e-05	-2.02204	-1.48824e-10
110356566	rs11068903	1.56925e-13	0.316861	-1.07954	2.74547e-05	-0.69954	-0.641121	1.6172e-05	-1.11108	-0.680369
110357108	rs113835189	2.37321e-14	-1.54649	-1.10513	4.10827e-06	-2.13399	-1.10621	3.78231e-06	-2.13794	-1.10645
110358336	rs16939764	1.47325e-14	-2.02206	-1.10633	4.2714e-06	-2.09583	-1.10543	3.85667e-06	-2.12145	-1.10348
110358383	rs78282653	1.96518e-11	4.98619	-0.918711	0.000255969	1.12318	-0.231323	0.000113685	0.415887	-0.257182
110358752	rs182625296	6.1926e-14	-1.69251	-1.48824e-10	1.2715e-05	-2.11042	-1.48824e-10	1.16041e-05	-2.12337	-1.48824e-10
110358809	rs117549881	4.77061e-14	-1.95339	-1.48824e-10	1.25523e-05	-2.12329	-1.48824e-10	1.17342e-05	-2.11222	-1.48824e-10
110360321	rs16940688	1.12375e-13	-2.77629e-10	-1.09661	3.53158e-05	-2.77629e-10	-1.08887	3.20824e-05	-2.77629e-10	-1.10642
110362280	rs149946600	1.48229e-13	-2.77629e-10	-0.819692	4.60993e-05	-2.77629e-10	-0.822403	4.11139e-05	-2.77629e-10	-0.858385
110362696	rs75469050	1.92911e-13	-2.77629e-10	-0.556219	6.02587e-05	-2.77629e-10	-0.554553	5.28675e-05	-2.77629e-10	-0.606942
110362886	rs73419527	2.58452e-14	-1.74292	-0.823402	4.97994e-06	-2.10318	-0.944602	4.8394e-06	-2.08643	-0.911514
110363067	rs75319020	2.22416e-11	5.1262	-0.934927	0.000271668	1.21814	-0.266757	0.00011942	0.499998	-0.292083
110363164	rs78079587	2.22416e-11	5.1262	-0.934927	0.000271668	1.21814	-0.266757	0.00011942	0.499998	-0.292083
110363578	rs117236308	3.4539e-12	2.32881	-1.48824e-10	1.96869e-05	-1.67325	-1.48824e-10	1.49964e-05	-1.86692	-1.48824e-10
110364111	rs73419529	2.127e-13	0.611889	-1.07045	3.53113e-05	-0.471713	-0.617283	2.02074e-05	-0.917265	-0.651415
110366466	rs34287717	4.93147e-14	-1.92023	-1.48824e-10	1.95344e-05	-1.68102	-1.48824e-10	1.95354e-05	-1.6025	-1.48824e-10
110366472	rs79356209	1.98153e-11	4.98619	-0.91043	0.000260559	1.12318	-0.213549	0.000115694	0.415887	-0.239671
110366703	rs79633940	1.98153e-11	4.98619	-0.91043	0.000260559	1.12318	-0.213549	0.000115694	0.415887	-0.239671
110366748	rs138225159	4.10367e-14	-2.10398	-1.48824e-10	1.55976e-05	-1.90609	-1.48824e-10	1.35353e-05	-1.96943	-1.48824e-10
110367425	rs61940901	3.96324e-14	-2.1388	-1.48824e-10	1.24153e-05	-2.13427	-1.48824e-10	1.14286e-05	-2.13861	-1.48824e-10
110368201	rs2292354	7.75572e-10	7.89792	-0.155016	9.08713e-06	-2.10349	-0.342851	1.03777e-05	-1.90834	-0.326731
110368804	rs77766064	2.35405e-14	-1.55726	-1.10247	4.11902e-06	-2.13296	-1.10463	3.78244e-06	-2.13831	-1.10605
110369872	rs3742010	2.44606e-13	0.743788	-1.06259	3.48203e-05	-0.525432	-0.577567	2.06226e-05	-0.937411	-0.610933
110370141	rs7314498	2.39826e-13	0.728677	-1.06721	3.38701e-05	-0.536732	-0.593937	2.01016e-05	-0.947159	-0.626774
110370298	rs12230085	2.02118e-11	5.00169	-0.906113	0.000265737	1.13367	-0.204363	0.000117834	0.425169	-0.23062
110371897	rs16940703	2.04393e-11	5.0172	-0.91043	0.000266087	1.14417	-0.213549	0.000117863	0.434467	-0.239671
110372210	rs16939769	3.46153e-13	0.0284322	-1.48824e-10	1.36813e-05	-2.03717	-1.48824e-10	1.14514e-05	-2.13662	-1.48824e-10
110372546	rs7968830	2.45359e-13	0.757558	-1.07328	3.38493e-05	-0.515126	-0.616155	1.98807e-05	-0.928515	-0.656464
110372649	rs59278403	2.45359e-13	0.757558	-1.07328	3.38493e-05	-0.515126	-0.616155	1.98807e-05	-0.928515	-0.656464
110373229	rs9888359	1.69384e-13	0.385192	-1.07147	2.9869e-05	-0.647118	-0.609263	1.74294e-05	-1.06671	-0.64986
110373479	rs12299347	6.62271e-13	0.677227	-1.48824e-10	2.40621e-05	-1.47256	-1.48824e-10	2.54197e-05	-1.33921	-1.48824e-10
110373493	rs138026740	2.00705e-11	5.00113	-0.912571	0.000262006	1.13329	-0.218124	0.000116209	0.424837	-0.244179
110373660	rs11068958	2.03956e-11	5.0172	-0.912571	0.000264872	1.14417	-0.218124	0.000117333	0.434467	-0.244179
110373916	rs78965750	4.90833e-14	-1.92493	-1.48824e-10	1.24657e-05	-2.13022	-1.48824e-10	1.18689e-05	-2.10081	-1.48824e-10
110373938	rs9888377	1.66191e-13	0.367121	-1.07243	2.93503e-05	-0.661002	-0.612896	1.71657e-05	-1.07848	-0.653342
110374339	rs16940705	1.67801e-13	0.376766	-1.07243	2.95894e-05	-0.652887	-0.612896	1.76955e-05	-1.04808	-0.653342
110375574	rs11068968	2.03522e-11	5.0172	-0.914699	0.000263666	1.14417	-0.222687	0.000116807	0.434467	-0.248674
110375592	rs145991533	7.75704e-14	-1.46726	-1.48824e-10	1.29609e-05	-2.09127	-1.48824e-10	1.16939e-05	-2.11566	-1.48824e-10
110377056	rs145293256	1.11404e-13	-2.77629e-10	-1.10528	4.2027e-05	-2.77629e-10	-0.914888	3.95141e-05	-2.77629e-10	-0.898072
110378517	rs56089557	2.51516e-13	0.786578	-1.07752	3.40211e-05	-0.49338	-0.632839	1.99366e-05	-0.90973	-0.672442
110378539	rs36005925	3.41195e-14	-1.29172	-0.996856	2.82924e-05	-0.24654	-1.06407	1.0139e-05	-1.17862	-1.07972
110378764	rs77273363	9.64086e-14	-1.24985	-1.48824e-10	1.25421e-05	-2.12411	-1.48824e-10	1.315e-05	-1.99831	-1.48824e-10
110379213	rs11068984	1.15788e-11	4.61389	-1.07541	8.57881e-05	0.423098	-0.624418	6.2794e-05	0.229507	-0.664378
110379483	rs7310190	2.51222e-13	0.786578	-1.07869	3.38597e-05	-0.49338	-0.637596	1.98461e-05	-0.90973	-0.676995
110380113	rs34278224	3.47516e-14	-1.27698	-0.993242	2.77951e-05	-0.266534	-1.06181	9.9015e-06	-1.20413	-1.07792
110380346	rs7314356	2.36755e-13	0.727265	-1.07869	3.06499e-05	-0.592974	-0.637596	1.78857e-05	-1.01373	-0.676995
110380524	rs12229815	2.06313e-11	5.03272	-0.916605	0.000265365	1.15469	-0.226783	0.000117425	0.443781	-0.25271
110381518	rs144959289	4.64741e-14	-1.97955	-1.48824e-10	1.32935e-05	-2.06592	-1.48824e-10	1.18885e-05	-2.09916	-1.48824e-10
110382361	rs11068996	1.15703e-11	4.63581	-1.09807	0.000112842	1.05923	-0.986436	4.96664e-05	0.284496	-0.953898
110382770	rs2292355	2.51222e-13	0.786578	-1.07869	3.38597e-05	-0.49338	-0.637596	1.98461e-05	-0.90973	-0.676995
110383141	rs11068997	1.66653e-11	4.82344	-0.920805	0.000289088	1.24938	-0.23585	0.000121291	0.485102	-0.261641
110383289	rs79257972	1.41198e-13	-2.77629e-10	-0.868281	4.3758e-05	-2.77629e-10	-0.874525	3.88659e-05	-2.77629e-10	-0.914614
110383660	rs115868070	2.06707e-11	5.03272	-0.914699	0.000266454	1.15469	-0.222687	0.0001179	0.443781	-0.248674
110383664	rs12424824	4.65205e-14	-0.970287	-1.00827	1.79287e-05	-0.69575	-1.07105	7.24976e-06	-1.50856	-1.0852
110384127	rs59463468	2.33863e-13	0.714973	-1.07869	3.20929e-05	-0.546971	-0.637596	1.8949e-05	-0.955987	-0.676995
110384546	rs61373969	2.55607e-14	-1.76372	-0.813671	4.98659e-06	-2.10922	-0.937224	4.8428e-06	-2.09381	-0.903425
110384902	rs140792355	1.66853e-13	-2.77629e-10	-0.701334	5.42293e-05	-2.77629e-10	-0.659978	5.09093e-05	-2.77629e-10	-0.644684
110385079	rs2063388	2.09944e-11	5.04826	-0.914699	0.000269276	1.16523	-0.222687	0.000119005	0.453111	-0.248674
110386611	rs74578156	2.09545e-11	5.04826	-0.916605	0.000268176	1.16523	-0.226783	0.000118526	0.453111	-0.25271
110388150	rs74792875	2.32946e-14	-1.56466	-1.10557	4.11495e-06	-2.13219	-1.10639	3.78062e-06	-2.13851	-1.10634
110389404	rs11069018	6.06224e-13	0.588801	-1.48824e-10	2.30575e-05	-1.51521	-1.48824e-10	2.42577e-05	-1.386	-1.48824e-10
110389465	rs111835427	6.96903e-14	-1.57439	-1.48824e-10	1.2377e-05	-2.13736	-1.48824e-10	1.16652e-05	-2.11812	-1.48824e-10
110390979	rs925368	1.14315e-13	-2.77629e-10	-1.07949	3.48591e-05	-2.77629e-10	-1.10189	3.21849e-05	-2.77629e-10	-1.10323
110391462	rs77056716	2.29651e-14	-1.57884	-1.10563	4.12155e-06	-2.13057	-1.1064	3.77979e-06	-2.13875	-1.10631
110391865	rs144834655	2.34577e-14	-1.55768	-1.10557	4.11196e-06	-2.13292	-1.10639	3.78132e-06	-2.13832	-1.10634
110392657	rs7978421	2.09545e-11	5.04826	-0.916605	0.000268176	1.16523	-0.226783	0.000118526	0.453111	-0.25271
110393105	rs56183846	7.12941e-12	3.05354	-1.48824e-10	2.53389e-05	-1.42086	-1.48824e-10	1.83038e-05	-1.66762	-1.48824e-10
110394087	rs11069043	1.69925e-13	0.392434	-1.07553	2.97494e-05	-0.641549	-0.618843	1.73823e-05	-1.06199	-0.657292
110394136	rs11069045	2.4768e-13	0.772741	-1.07905	3.36597e-05	-0.503753	-0.633147	1.97869e-05	-0.918693	-0.671017
110394362	rs79623188	2.3211e-14	-1.56831	-1.10551	4.11667e-06	-2.13179	-1.10637	3.78023e-06	-2.13859	-1.10636
110395492	rs78399408	1.22149e-13	-2.77629e-10	-1.01321	3.98554e-05	-2.77629e-10	-0.967942	3.68356e-05	-2.77629e-10	-0.968266
110395556	rs147646038	5.99579e-14	-1.7248	-1.48824e-10	1.24047e-05	-2.13513	-1.48824e-10	1.16715e-05	-2.11758	-1.48824e-10
110396058	rs188605153	2.39491e-13	-0.339933	-1.48824e-10	1.43081e-05	-1.99238	-1.48824e-10	1.32887e-05	-1.98782	-1.48824e-10
110396344	rs4766645	8.22206e-14	-1.40904	-1.48824e-10	1.26078e-05	-2.11888	-1.48824e-10	1.14453e-05	-2.13715	-1.48824e-10
110397119	rs11069060	2.4768e-13	0.772741	-1.07905	3.36597e-05	-0.503753	-0.633147	1.97869e-05	-0.918693	-0.671017
110397855	rs16940719	2.30098e-11	5.14183	-0.916605	0.000285769	1.22877	-0.226783	0.000125392	0.509423	-0.25271
110398145	rs4766646	2.53032e-14	-2.13485	-0.452666	1.47161e-05	-2.11906	0.154802	1.34997e-05	-2.11043	0.138363
110399856	rs11069066	2.4777e-13	0.772741	-1.07869	3.35103e-05	-0.503753	-0.637596	1.9669e-05	-0.918693	-0.676995
110399892	rs12303221	6.82288e-13	0.707004	-1.48824e-10	2.44142e-05	-1.45804	-1.48824e-10	2.58272e-05	-1.3233	-1.48824e-10
110400961	rs61391330	9.55659e-12	4.42317	-1.07663	7.59504e-05	0.306149	-0.629268	5.58586e-05	0.117116	-0.669023
110401620	rs117009945	7.67e-14	-1.47855	-1.48824e-10	1.2531e-05	-2.12499	-1.48824e-10	1.14941e-05	-2.1329	-1.48824e-10
110401858	rs71458314	1.66655e-13	-0.70252	-1.48824e-10	1.42875e-05	-1.99381	-1.48824e-10	1.47965e-05	-1.88034	-1.48824e-10
110401922	rs7133072	2.09545e-11	5.04826	-0.916605	0.000268176	1.16523	-0.226783	0.000118526	0.453111	-0.25271
110402364	rs11069070	4.4055e-14	-2.03301	-1.48824e-10	2.72043e-05	-1.34983	-1.48824e-10	1.50293e-05	-1.86473	-1.48824e-10
110402892	rs3922879	9.86121e-12	4.45455	-1.07663	7.74203e-05	0.325316	-0.629268	5.68967e-05	0.135529	-0.669023
110403264	rs10851035	9.85746e-12	4.45455	-1.07701	7.77674e-05	0.325316	-0.624795	5.72402e-05	0.135529	-0.663004
110403713	rs77909433	5.25485e-14	-1.85671	-1.48824e-10	0.000248706	0.863073	-1.48824e-10	8.53837e-05	-0.127575	-1.48824e-10
110403769	rs138178074	2.117e-12	2.94374	-1.10443	8.0624e-06	-1.46132	-1.10467	5.86004e-06	-1.70029	-1.10629
110404275	rs7133426	2.11938e-11	5.06382	-0.920805	0.000268574	1.17578	-0.23585	0.000118575	0.462456	-0.261641
110404464	rs76103803	2.30012e-14	-1.57652	-1.10638	4.13557e-06	-2.12845	-1.10512	3.79212e-06	-2.13864	-1.10316
110406290	rs112724392	2.56002e-14	-1.76372	-0.81213	4.9534e-06	-2.10922	-0.943902	4.79203e-06	-2.09381	-0.913964
110406386	rs9634314	4.171e-13	1.29874	-1.08386	5.52511e-05	0.0125356	-0.653848	3.06725e-05	-0.4605	-0.690862
110406655	rs9634316	1.69154e-11	4.83833	-0.920805	0.000292108	1.25977	-0.23585	0.000122405	0.494248	-0.261641
110406660	rs9634317	2.50918e-13	0.786578	-1.0799	3.38904e-05	-0.49338	-0.636689	1.98974e-05	-0.90973	-0.674414
110407996	rs73419581	2.38075e-14	-1.54312	-1.10532	4.10671e-06	-2.13428	-1.10629	3.78296e-06	-2.13781	-1.10641
110408009	rs6606744	9.53978e-12	4.42295	-1.07817	7.1681e-05	0.253813	-0.634788	5.14717e-05	0.0471861	-0.680884
110408343	rs7961458	1.59821e-11	4.78158	-0.920805	0.000280773	1.2202	-0.23585	0.000118216	0.459428	-0.261641
110409191	rs11536075	9.56151e-12	4.42317	-1.07612	7.65662e-05	0.306149	-0.621193	5.63904e-05	0.117116	-0.659548
110409724	rs142707636	2.04081e-11	5.04826	-0.943023	0.000253292	1.16523	-0.283882	0.000111424	0.453111	-0.314496
110410706	rs112275949	2.43538e-13	0.757558	-1.08073	3.30445e-05	-0.515126	-0.640218	1.94611e-05	-0.928515	-0.677797
110411242	rs111862438	2.33914e-14	-1.5604	-1.10568	4.11296e-06	-2.13264	-1.10642	3.78121e-06	-2.1384	-1.10629
110412081	rs140057900	1.6195e-13	-0.73116	-1.48824e-10	2.37373e-05	-1.48615	-1.48824e-10	1.52578e-05	-1.84964	-1.48824e-10
110413252	rs11069139	2.05574e-09	8.99225	-0.274546	7.89628e-06	-2.13845	-0.448363	1.13236e-05	-1.7116	-0.436237
110414033	rs74993352	1.48901e-13	-0.815164	-1.48824e-10	2.37548e-05	-1.48542	-1.48824e-10	3.17671e-05	-1.1163	-1.48824e-10
110414576	rs111233513	2.34804e-14	-1.55666	-1.10562	4.11147e-06	-2.13302	-1.1064	3.78152e-06	-2.13829	-1.10631
110415970	rs139962389	1.02946e-11	3.42093	-1.48824e-10	0.000184063	0.56208	-1.48824e-10	0.000138994	0.3597	-1.48824e-10
110417165	rs11069163	1.74955e-11	4.86817	-0.916915	0.000298149	1.2806	-0.236212	0.000125165	0.512587	-0.257688
110417274	rs142373787	1.29631e-13	-0.953756	-1.48824e-10	1.2359e-05	-2.13882	-1.48824e-10	1.16685e-05	-2.11783	-1.48824e-10
110417374	rs12320990	7.14166e-13	0.752668	-1.48824e-10	2.49679e-05	-1.43561	-1.48824e-10	2.64685e-05	-1.29877	-1.48824e-10
110417848	rs76005971	2.35486e-14	-1.55393	-1.10545	4.11059e-06	-2.13329	-1.10635	3.7816e-06	-2.13821	-1.10638
110417900	rs11069168	2.1185e-12	1.96931	-0.129296	1.36401e-05	-1.78659	-0.253594	1.22184e-05	-1.80348	-0.268301
110418161	rs117050719	3.96347e-14	-2.13874	-1.48824e-10	2.26756e-05	-1.53191	-1.48824e-10	1.90656e-05	-1.62685	-1.48824e-10
110418635	rs7960775	4.59763e-14	-1.99032	-1.48824e-10	2.45392e-05	-1.45293	-1.48824e-10	1.41641e-05	-1.92402	-1.48824e-10
110418724	rs80000006	2.37334e-14	-1.54574	-1.10583	4.10699e-06	-2.13405	-1.10646	3.78337e-06	-2.13791	-1.1062
110418891	rs56017297	1.60831e-13	0.340955	-1.07905	2.95087e-05	-0.635368	-0.633147	1.70043e-05	-1.07025	-0.671017
110418922	rs78613700	5.17611e-14	-1.87181	-1.48824e-10	2.66054e-05	-1.37209	-1.48824e-10	1.6204e-05	-1.78947	-1.48824e-10
110419200	rs79184643	2.24978e-13	-2.77629e-10	-0.402444	0.000126051	-2.77629e-10	0.18349	0.000105342	-2.77629e-10	0.0824818
110419652	rs34543296	3.04953e-13	-0.0982893	-1.48824e-10	1.33309e-05	-2.06312	-1.48824e-10	1.14263e-05	-2.13881	-1.48824e-10
110420515	rs2338753	6.00589e-14	-0.935505	-0.787617	2.21811e-05	-0.654354	-0.899606	8.85048e-06	-1.45987	-0.934391
110421528	rs75239670	2.29688e-14	-1.57886	-1.10545	4.12181e-06	-2.13056	-1.10634	3.77953e-06	-2.13875	-1.10638
110421634	rs12314720	7.58679e-13	0.813131	-1.48824e-10	2.57277e-05	-1.40563	-1.48824e-10	2.73493e-05	-1.26604	-1.48824e-10
110421683	rs12322770	1.11498e-11	4.57501	-1.07428	8.46414e-05	0.399172	-0.613949	6.20935e-05	0.206505	-0.652595
110422279	rs115431458	2.03135e-11	5.0172	-0.916605	0.000262589	1.14417	-0.226783	0.000116337	0.434467	-0.25271
110422741	rs11069204	2.03135e-11	5.0172	-0.916605	0.000262589	1.14417	-0.226783	0.000116337	0.434467	-0.25271
110423208	rs76418740	2.32051e-14	-1.5683	-1.10578	4.11633e-06	-2.13179	-1.10645	3.78072e-06	-2.13859	-1.10623
110423227	rs6606745	8.27429e-14	-1.40271	-1.48824e-10	1.26462e-05	-2.11585	-1.48824e-10	1.16722e-05	-2.11752	-1.48824e-10
110423421	rs148525281	2.31395e-14	-1.57159	-1.10532	4.11848e-06	-2.13142	-1.10629	3.77979e-06	-2.13865	-1.10641
110424595	rs11069214	2.84445e-12	3.21702	-1.08234	4.09691e-05	-0.346941	-0.593441	2.60194e-05	-0.697439	-0.618451
110424632	rs11069215	2.00008e-11	5.00169	-0.916605	0.000259845	1.13367	-0.226783	0.00011526	0.425169	-0.25271
110425398	rs117267511	2.34704e-14	-1.55726	-1.10545	4.11195e-06	-2.13296	-1.10634	3.7812e-06	-2.13831	-1.10638
110425463	rs56786970	2.59403e-14	-1.77064	-0.792012	5.0188e-06	-2.11114	-0.928865	4.85938e-06	-2.09619	-0.89763
110425658	rs74928838	1.29885e-13	-2.77629e-10	-0.951802	3.98201e-05	-2.77629e-10	-0.968827	3.63712e-05	-2.77629e-10	-0.980952
110426106	rs11069222	1.99587e-11	5.00169	-0.918711	0.000258668	1.13367	-0.231323	0.000114746	0.425169	-0.257182
110427301	rs2271321	1.69327e-13	0.392434	-1.07905	2.93269e-05	-0.641549	-0.633147	1.71453e-05	-1.06199	-0.671017
110428784	rs77865044	1.67002e-11	4.82344	-0.918711	0.0002904	1.24938	-0.231323	0.000121833	0.485102	-0.257182
110429138	rs73205042	7.69748e-13	0.827616	-1.48824e-10	2.59143e-05	-1.39841	-1.48824e-10	2.75658e-05	-1.25816	-1.48824e-10
110429632	rs16940760	2.55975e-14	-1.78394	-0.792012	5.00097e-06	-2.1147	-0.928865	4.83782e-06	-2.10064	-0.89763
110430570	rs10083041	7.82142e-13	0.843588	-1.48824e-10	2.61222e-05	-1.39041	-1.48824e-10	2.7807e-05	-1.24944	-1.48824e-10
110430968	rs1027949	1.08428e-11	4.54336	-1.07056	8.42056e-05	0.379727	-0.599665	6.17854e-05	0.187814	-0.638878
110431512	rs146601375	8.67201e-14	-1.35576	-1.48824e-10	1.23653e-05	-2.1383	-1.48824e-10	1.14748e-05	-2.13458	-1.48824e-10
110431646	rs76808783	1.94933e-11	4.98619	-0.926809	0.000251507	1.12318	-0.24891	0.000111733	0.415887	-0.274506
110433723	rs80209299	1.91546e-11	4.97071	-0.928857	0.000247774	1.11271	-0.25339	0.000110215	0.406621	-0.278919
110433741	rs78855067	1.91546e-11	4.97071	-0.928857	0.000247774	1.11271	-0.25339	0.000110215	0.406621	-0.278919
110434141	rs7314485	7.46716e-13	0.797237	-1.48824e-10	2.5525e-05	-1.41354	-1.48824e-10	2.71142e-05	-1.27467	-1.48824e-10
110434177	rs28364569	6.67431e-13	-2.77629e-10	0.684988	0.000231064	-2.77629e-10	0.789494	0.000207952	-2.77629e-10	0.762577
110434657	rs61038964	2.39645e-13	0.743788	-1.08308	3.23753e-05	-0.525432	-0.650373	1.91019e-05	-0.937411	-0.687532
110434886	rs188036646	1.49959e-13	-0.808086	-1.48824e-10	1.24522e-05	-2.1313	-1.48824e-10	1.17509e-05	-2.1108	-1.48824e-10
110435593	rs78161819	2.39332e-14	-1.54312	-1.10006	4.14754e-06	-2.13428	-1.0964	3.8401e-06	-2.13781	-1.09142
110435909	rs1510605	2.39683e-13	0.743788	-1.08292	3.2024e-05	-0.525432	-0.661281	1.89698e-05	-0.937411	-0.694471
110436151	rs3759386	2.74259e-14	-1.7114	-0.795561	5.28364e-06	-2.05705	-0.93153	5.12084e-06	-2.04089	-0.900521
110438238	rs10849627	1.0171e-11	4.48314	-1.07428	8.00023e-05	0.342805	-0.613949	5.88192e-05	0.152332	-0.652595
110438519	rs11064671	1.90387e-11	4.97071	-0.934927	0.000244485	1.11271	-0.266757	0.000108774	0.406621	-0.292083
110438910	rs61113301	2.52069e-14	-1.77715	-0.814177	4.92768e-06	-2.11291	-0.945422	4.76228e-06	-2.09839	-0.915618
110439442	rs1912516	1.38151e-13	-0.890103	-1.48824e-10	4.96457e-05	-0.748288	-1.48824e-10	2.09201e-05	-1.53402	-1.48824e-10
110439635	rs74725620	2.37926e-14	-1.54574	-1.10333	4.11216e-06	-2.13405	-1.1052	3.78299e-06	-2.13791	-1.1063
110440159	rs7299156	2.45934e-13	0.772741	-1.08613	3.26308e-05	-0.503753	-0.664191	1.92068e-05	-0.918693	-0.700771
110441730	rs11064687	1.51815e-11	4.75768	-0.94829	0.000199653	0.940031	-0.296648	9.75102e-05	0.326742	-0.321516
110441841	rs11064688	1.51524e-11	4.75768	-0.950208	0.000198787	0.940031	-0.300996	9.70936e-05	0.326742	-0.325797
110441868	rs2136797	1.14367e-13	-0.192114	-0.886916	6.28328e-06	-1.91198	-0.903324	5.41795e-06	-1.98437	-0.900644
110442120	rs73205044	7.69748e-13	0.827616	-1.48824e-10	2.59143e-05	-1.39841	-1.48824e-10	2.75658e-05	-1.25816	-1.48824e-10
110442806	rs7299483	2.45407e-13	0.772741	-1.08827	3.2299e-05	-0.503753	-0.674412	1.90198e-05	-0.918693	-0.710558
110443113	rs76358958	2.44301e-12	3.01089	-1.02835	9.44127e-06	-1.43666	-0.971448	6.70438e-06	-1.68041	-0.991562
110443459	rs56960173	2.38239e-13	0.743788	-1.08896	3.14996e-05	-0.525432	-0.677792	1.86068e-05	-0.937411	-0.713793
110444550	rs150544403	8.22253e-12	3.19619	-1.48824e-10	2.67355e-05	-1.36721	-1.48824e-10	1.91204e-05	-1.62398	-1.48824e-10
110444675	rs117478690	2.38329e-12	2.97816	-1.02038	9.42593e-06	-1.44871	-0.961022	6.70374e-06	-1.69014	-0.981929
110444700	rs73205045	4.08391e-14	-2.10881	-1.48824e-10	2.15051e-05	-1.58491	-1.48824e-10	1.85247e-05	-1.65562	-1.48824e-10
110444770	rs117478133	1.14784e-11	4.63581	-1.10604	0.000118469	1.05923	-0.937777	5.24252e-05	0.284496	-0.899838
110445342	rs149672222	1.11679e-13	-1.10282	-1.48824e-10	1.73349e-05	-1.80048	-1.48824e-10	1.40173e-05	-1.93444	-1.48824e-10
110445497	rs11064702	1.86022e-11	4.95524	-0.942658	0.000237813	1.10225	-0.283969	0.000105961	0.39737	-0.309032
110446301	rs58064813	1.63356e-13	0.367121	-1.08964	2.74136e-05	-0.661002	-0.681158	1.61068e-05	-1.07848	-0.717014
110446426	rs7977696	3.23962e-13	0.772741	-0.810562	4.56262e-05	-0.503753	-0.328965	2.593e-05	-0.918693	-0.400635
110446588	rs147635905	1.77465e-11	4.7373	-0.771805	0.000280643	1.18937	-0.205488	0.000116582	0.432323	-0.248459
110446665	rs142204358	4.34841e-14	-2.04605	-1.48824e-10	3.47992e-05	-1.1036	-1.48824e-10	3.08124e-05	-1.14681	-1.48824e-10
110446678	rs12302340	7.82142e-13	0.843588	-1.48824e-10	2.61222e-05	-1.39041	-1.48824e-10	2.7807e-05	-1.24944	-1.48824e-10
110447255	rs7306815	1.80762e-11	4.93979	-0.955893	0.000228388	1.09181	-0.313969	0.000101931	0.388136	-0.338567
110447513	rs113236084	6.07986e-14	-1.71088	-1.48824e-10	1.33454e-05	-2.06203	-1.48824e-10	1.20214e-05	-2.08805	-1.48824e-10
110448078	rs73205046	7.82142e-13	0.843588	-1.48824e-10	2.61222e-05	-1.39041	-1.48824e-10	2.7807e-05	-1.24944	-1.48824e-10
110448183	rs6606679	2.16404e-14	-2.13086	-0.613027	1.1966e-05	-2.10628	-0.064853	1.07712e-05	-2.11889	-0.0789639
110448202	rs11064715	2.19501e-11	4.95524	-0.777167	0.000254972	1.10225	-0.214299	0.000111614	0.39737	-0.257057
110448256	rs6606680	1.14173e-11	4.54336	-1.01893	8.20761e-05	0.379727	-0.62528	5.95843e-05	0.187814	-0.675153
110449173	rs12312565	7.82142e-13	0.843588	-1.48824e-10	2.61222e-05	-1.39041	-1.48824e-10	2.7807e-05	-1.24944	-1.48824e-10
110450686	rs117120831	1.20216e-13	-2.77629e-10	-1.02916	3.81799e-05	-2.77629e-10	-1.01089	3.57828e-05	-2.77629e-10	-0.997263
110450687	rs7976412	1.40848e-11	4.82107	-1.08666	0.000108289	0.692912	-0.661307	6.31751e-05	0.267149	-0.69597
110451125	rs12300179	7.9361e-13	0.858145	-1.48824e-10	2.63136e-05	-1.38311	-1.48824e-10	2.80291e-05	-1.24149	-1.48824e-10
110451596	rs182419982	3.96333e-14	-2.13878	-1.48824e-10	1.43943e-05	-1.98636	-1.48824e-10	1.23331e-05	-2.06245	-1.48824e-10
110451605	rs6606681	2.35766e-14	-1.85311	-0.805082	4.87724e-06	-2.12997	-0.938653	4.6911e-06	-2.12081	-0.908256
110451890	rs117626110	7.08586e-13	0.744824	-1.48824e-10	3.25607e-05	-1.17009	-1.48824e-10	1.88097e-05	-1.64036	-1.48824e-10
110454087	rs138912432	1.38626e-13	-2.77629e-10	-0.886665	3.99084e-05	-2.77629e-10	-0.966614	3.88878e-05	-2.77629e-10	-0.914049
110454390	rs7295290	8.06451e-13	0.874196	-1.48824e-10	2.65268e-05	-1.37504	-1.48824e-10	2.82767e-05	-1.23269	-1.48824e-10
110454724	rs143440630	1.18707e-13	-1.04179	-1.48824e-10	1.79569e-05	-1.76522	-1.48824e-10	1.44095e-05	-1.90684	-1.48824e-10
110456175	rs2302689	1.13934e-11	4.60673	-1.08439	8.27356e-05	0.418691	-0.656241	6.07548e-05	0.22527	-0.693155
110456704	rs2287173	3.79792e-13	1.18642	-1.06524	6.308e-05	0.0714139	-0.580211	3.27629e-05	-0.465249	-0.620184
110458017	rs77567091	9.95347e-14	-1.21794	-1.48824e-10	1.3197e-05	-2.07321	-1.48824e-10	1.27887e-05	-2.02616	-1.48824e-10
110458101	rs7976663	1.7155e-11	4.87815	-0.946553	0.000223785	1.05021	-0.292724	0.000100327	0.351358	-0.317652
110458532	rs7300927	8.9998e-12	4.36347	-1.07696	7.28508e-05	0.269758	-0.634545	5.41208e-05	0.0821656	-0.665678
110459304	rs138415560	1.46076e-13	-0.834322	-1.48824e-10	1.24292e-05	-2.13316	-1.48824e-10	1.17076e-05	-2.11449	-1.48824e-10
110459485	rs75584653	1.11296e-13	-2.77629e-10	-1.10626	3.6517e-05	-2.77629e-10	-1.05542	3.26619e-05	-2.77629e-10	-1.08852
110462875	rs7310558	1.6167e-13	0.353911	-1.0868	2.72533e-05	-0.671143	-0.676882	1.61368e-05	-1.08706	-0.706562
110463061	rs544184543	1.42826e-13	-2.77629e-10	-0.85682	4.31071e-05	-2.77629e-10	-0.889512	3.96999e-05	-2.77629e-10	-0.893382
110464126	rs188326865	2.38903e-14	-1.54312	-1.10185	4.11532e-06	-2.13428	-1.1042	3.78516e-06	-2.13781	-1.10583
110464127	rs192659203	2.78267e-13	-2.77629e-10	-0.189866	8.27161e-05	-2.77629e-10	-0.237785	7.42549e-05	-2.77629e-10	-0.267226
110464617	rs140105280	2.39295e-13	-0.340749	-1.48824e-10	2.9384e-05	-1.27275	-1.48824e-10	2.09297e-05	-1.53356	-1.48824e-10
110466612	rs4766427	8.98735e-14	-1.32004	-1.48824e-10	1.23824e-05	-2.13693	-1.48824e-10	1.17597e-05	-2.11005	-1.48824e-10
110466938	rs12425599	2.58537e-12	3.12696	-1.08778	9.15278e-06	-1.38315	-1.05599	6.31984e-06	-1.66306	-1.06798
110467144	rs61940911	3.05634e-13	-0.0960602	-1.48824e-10	1.82783e-05	-1.74749	-1.48824e-10	3.48048e-05	-1.02498	-1.48824e-10
110468732	rs147740459	2.39198e-14	-1.54312	-1.10062	4.11897e-06	-2.13428	-1.10331	3.78708e-06	-2.13781	-1.10533
110469294	rs118048073	1.47406e-11	4.72257	-0.942658	0.000256815	1.17912	-0.283969	0.000108746	0.423318	-0.309032
110469386	rs143449160	1.82812e-11	4.93979	-0.944612	0.000234314	1.09181	-0.288353	0.000104535	0.388136	-0.313348
110469613	rs11064797	8.31641e-13	0.904953	-1.48824e-10	2.69419e-05	-1.35952	-1.48824e-10	2.87587e-05	-1.21579	-1.48824e-10
110470081	rs117773557	1.17406e-13	-2.77629e-10	-1.05281	3.57513e-05	-2.77629e-10	-1.07661	3.31925e-05	-2.77629e-10	-1.07241
110470166	rs75251086	1.51814e-13	-0.795789	-1.48824e-10	2.45366e-05	-1.45303	-1.48824e-10	3.14494e-05	-1.12635	-1.48824e-10
110470359	rs78140462	1.11316e-13	-2.77629e-10	-1.10608	3.47369e-05	-2.77629e-10	-1.1054	3.23308e-05	-2.77629e-10	-1.09871
110470426	rs78549167	8.39948e-14	-1.38769	-1.48824e-10	0.000290752	1.01927	-1.48824e-10	0.000169956	0.560808	-1.48824e-10
110470695	rs78739280	2.31326e-12	3.01331	-1.08534	8.14748e-06	-1.50347	-1.05203	5.87671e-06	-1.73923	-1.0645
110472708	rs147330673	5.12518e-14	-1.8817	-1.48824e-10	1.28488e-05	-2.09995	-1.48824e-10	1.23727e-05	-2.05924	-1.48824e-10
110472709	rs74654926	1.74548e-11	4.89354	-0.944612	0.00022711	1.06059	-0.288353	0.000101688	0.360528	-0.313348
110474070	rs2287174	1.7489e-11	4.89354	-0.942658	0.000228108	1.06059	-0.283969	0.000102128	0.360528	-0.309032
110474345	rs56972807	2.21309e-13	0.672692	-1.09158	2.94742e-05	-0.578509	-0.691175	1.75487e-05	-0.983152	-0.726597
110474449	rs71458317	4.24189e-14	-2.07085	-1.48824e-10	1.47126e-05	-1.9645	-1.48824e-10	1.44896e-05	-1.9013	-1.48824e-10
110474753	rs79667456	1.19754e-13	-2.77629e-10	-1.03301	3.72611e-05	-2.77629e-10	-1.03525	3.57303e-05	-2.77629e-10	-0.998731
110474860	rs35367681	1.07395e-11	4.39413	-0.930892	0.000192114	0.862747	-0.257858	8.59466e-05	0.162314	-0.283319
110474983	rs59547241	2.27876e-13	0.701301	-1.09095	3.021e-05	-0.557178	-0.68785	1.7931e-05	-0.964784	-0.723416
110475537	rs2287175	1.33278e-11	4.61985	-0.940693	0.000240192	1.10781	-0.279573	0.000102589	0.3607	-0.304704
110476546	rs3428	4.27364e-14	-2.0634	-1.48824e-10	2.98423e-05	-1.25727	-1.48824e-10	1.58887e-05	-1.80912	-1.48824e-10
110476595	rs1044994	2.31013e-13	0.714973	-1.09095	3.05199e-05	-0.546971	-0.68785	1.80894e-05	-0.955987	-0.723416
110477626	rs11608607	2.19586e-13	-0.426705	-1.48824e-10	3.35646e-05	-1.13973	-1.48824e-10	1.9208e-05	-1.6194	-1.48824e-10
110477983	rs12579584	2.34201e-13	0.728677	-1.09095	3.0834e-05	-0.536732	-0.68785	1.82498e-05	-0.947159	-0.723416
110478477	rs77697923	8.55977e-14	-1.36879	-1.48824e-10	0.000302205	1.05791	-1.48824e-10	0.000176138	0.596539	-1.48824e-10
110480809	rs142915423	1.20899e-13	-2.77629e-10	-1.02349	3.51635e-05	-2.77629e-10	-1.09319	3.29356e-05	-2.77629e-10	-1.08018
110481056	rs11064829	2.41063e-13	0.757558	-1.09095	3.15075e-05	-0.515126	-0.68785	1.85933e-05	-0.928515	-0.723416
110481455	rs146677941	1.458e-13	-0.836211	-1.48824e-10	1.24276e-05	-2.13328	-1.48824e-10	1.17046e-05	-2.11475	-1.48824e-10
110481546	rs1974706	2.41063e-13	0.757558	-1.09095	3.15075e-05	-0.515126	-0.68785	1.85933e-05	-0.928515	-0.723416
110481882	rs11064833	2.52651e-13	0.801834	-1.08827	3.30114e-05	-0.481933	-0.674412	1.93819e-05	-0.899835	-0.710558
110483175	rs56029956	8.84804e-13	0.966918	-1.48824e-10	2.78043e-05	-1.32801	-1.48824e-10	2.97611e-05	-1.18153	-1.48824e-10
110483350	rs116894976	3.63465e-13	0.077235	-1.48824e-10	1.6886e-05	-1.82672	-1.48824e-10	3.64877e-05	-0.977755	-1.48824e-10
110484037	rs60968289	2.51378e-14	-1.77642	-0.817649	4.91597e-06	-2.11271	-0.947997	4.7501e-06	-2.09814	-0.918422
110485864	rs12309446	8.92278e-12	4.34748	-1.06957	7.29883e-05	0.233068	-0.595968	5.28859e-05	0.0287335	-0.635327
110486272	rs7137233	9.11953e-12	4.37584	-1.07612	7.24022e-05	0.25023	-0.621193	5.24743e-05	0.045141	-0.659548
110486478	rs117124366	1.95436e-13	-2.77629e-10	-0.543216	6.14361e-05	-2.77629e-10	-0.535202	5.24683e-05	-2.77629e-10	-0.614521
110486920	rs10849677	2.7475e-13	0.888534	-1.09112	3.47349e-05	-0.416696	-0.688758	2.02288e-05	-0.843336	-0.724285
110487073	rs10849678	1.80884e-11	4.93979	-0.955217	0.000228742	1.09181	-0.31242	0.000102087	0.388136	-0.337042
110488021	rs10849681	1.76169e-11	4.90894	-0.950777	0.000226307	1.07098	-0.302287	0.000101228	0.369715	-0.327068
110488753	rs117982869	4.11386e-14	-2.1015	-1.48824e-10	1.25435e-05	-2.124	-1.48824e-10	1.19695e-05	-2.09237	-1.48824e-10
110489134	rs77981767	7.18531e-13	0.758762	-1.48824e-10	3.2825e-05	-1.16201	-1.48824e-10	1.89192e-05	-1.63455	-1.48824e-10
110489208	rs11064860	2.72086e-10	7.65418	-0.958758	0.000286163	1.32392	-0.320559	0.000217696	1.15342	-0.345054
110489329	rs146606446	8.63448e-12	3.24507	-1.48824e-10	0.000113795	0.0811998	-1.48824e-10	7.65773e-05	-0.23643	-1.48824e-10
110489913	rs9739637	2.57123e-13	0.828599	-1.09749	3.26362e-05	-0.442225	-0.725553	1.92542e-05	-0.857555	-0.759444
110490102	rs10849686	1.29713e-11	4.72851	-1.07647	6.24517e-05	0.493885	-1.01269	4.67501e-05	0.297586	-1.0275
110490739	rs150891727	1.04414e-13	-1.17009	-1.48824e-10	1.23805e-05	-2.13708	-1.48824e-10	1.17386e-05	-2.11185	-1.48824e-10
110490818	rs113354294	8.23398e-14	-1.40759	-1.48824e-10	9.55717e-05	-0.0933237	-1.48824e-10	6.91314e-05	-0.338721	-1.48824e-10
110491487	rs7136207	3.34222e-09	10.2677	-1.06401	0.000124211	1.07956	-0.910775	0.000122477	1.1357	-0.90251
110491733	rs2338754	3.03464e-13	-0.103184	-1.48824e-10	3.35973e-05	-1.13875	-1.48824e-10	1.70412e-05	-1.73909	-1.48824e-10
110492659	rs11064872	8.22283e-12	4.30031	-1.10409	9.02983e-05	0.591505	-0.741586	4.41698e-05	-0.0868148	-0.699873
110493222	rs10849689	4.80378e-09	10.5686	-1.00217	0.000123319	1.16134	-0.999765	0.000115659	1.17044	-0.994526
110493351	rs138179263	1.25214e-13	-2.77629e-10	-0.988425	3.7597e-05	-2.77629e-10	-1.02628	3.57401e-05	-2.77629e-10	-0.998458
110494264	rs117519046	1.13415e-13	-2.77629e-10	-1.0874	3.49474e-05	-2.77629e-10	-1.09936	3.23609e-05	-2.77629e-10	-1.09778
110495171	rs41436646	6.30981e-09	10.8227	-0.983546	0.000151997	1.38336	-1.0127	0.000155951	1.47995	-1.00514
110495260	rs79078371	2.20343e-14	-1.63016	-1.09569	4.18186e-06	-2.12295	-1.09949	3.79582e-06	-2.13811	-1.10272
110495648	rs10774513	5.13008e-07	13.9594	0.277955	1.57118e-05	-1.92001	0.0212234	3.78146e-05	-0.909602	-0.0324325
110497378	rs7486176	2.06971e-12	2.76193	-0.945215	2.47802e-05	-0.401838	-1.04132	1.8647e-05	-0.614053	-1.03499
110497518	rs9706258	2.05811e-12	2.76193	-0.950837	2.48709e-05	-0.401838	-1.03766	1.87185e-05	-0.614053	-1.03116
110497822	rs74880204	7.34613e-12	4.18443	-1.10095	8.12706e-05	0.516233	-0.771649	4.00884e-05	-0.152	-0.731644
110498019	rs77598642	2.2049e-14	-1.63704	-1.08814	4.26646e-06	-2.12171	-1.0807	3.90083e-06	-2.13782	-1.07572
110498432	rs11064885	2.06183e-12	2.76193	-0.949034	2.48414e-05	-0.401838	-1.03885	1.86952e-05	-0.614053	-1.03241
110499187	rs77797277	1.11595e-13	-2.77629e-10	-1.10357	3.46995e-05	-2.77629e-10	-1.10647	3.20864e-05	-2.77629e-10	-1.1063
110499531	rs7963707	6.73697e-10	6.64518	0.956912	2.53392e-05	-2.13777	0.716918	4.29484e-05	-1.44571	0.630981
110500451	rs77221803	1.12667e-13	-2.77629e-10	-1.09401	3.51229e-05	-2.77629e-10	-1.09435	3.28851e-05	-2.77629e-10	-1.08171
110501577	rs115199894	7.00872e-12	4.14073	-1.10427	8.16004e-05	0.487942	-0.739308	4.04796e-05	-0.176463	-0.697468
110501728	rs12581188	6.80544e-12	4.11167	-1.10464	8.04894e-05	0.469161	-0.734235	4.00418e-05	-0.192692	-0.692116
110502887	rs11064896	1.00949e-11	4.50777	-1.10643	0.00010894	0.727172	-0.689577	5.2493e-05	0.0310178	-0.645068
110503023	rs141051598	1.39866e-13	-0.877762	-1.48824e-10	1.28409e-05	-2.10057	-1.48824e-10	1.27418e-05	-2.02984	-1.48824e-10
110503770	rs11829777	1.05862e-08	11.3339	-0.977319	0.000164885	1.467	-1.01496	0.000156083	1.48422	-1.00856
110504090	rs12426216	3.64654e-13	0.0805013	-1.48824e-10	2.85355e-05	-1.30205	-1.48824e-10	1.55324e-05	-1.83181	-1.48824e-10
110504091	rs149453822	1.62937e-10	6.18267	-1.48824e-10	0.000107321	0.0226261	-1.48824e-10	0.000132289	0.310256	-1.48824e-10
110504102	rs73404675	7.40153e-09	10.9746	-0.975894	0.000128478	1.2196	-1.01704	0.000119862	1.22403	-1.01242
110504424	rs12316974	1.58744e-10	6.1566	-1.48824e-10	9.78826e-05	-0.0694309	-1.48824e-10	0.000127008	0.269516	-1.48824e-10
110504717	rs12318462	1.58744e-10	6.1566	-1.48824e-10	9.78826e-05	-0.0694309	-1.48824e-10	0.000127008	0.269516	-1.48824e-10
110504798	rs10849698	8.54529e-09	11.1122	-0.969783	0.000137782	1.29358	-1.0211	0.000131756	1.32114	-1.01492
110504994	rs73205054	6.12497e-12	2.90168	-1.48824e-10	7.28895e-05	-0.364255	-1.48824e-10	7.24127e-05	-0.292349	-1.48824e-10
110505201	rs146325808	8.93813e-14	-1.32554	-1.48824e-10	1.25032e-05	-2.12722	-1.48824e-10	1.15459e-05	-2.1284	-1.48824e-10
110505621	rs11837455	1.58744e-10	6.1566	-1.48824e-10	9.78826e-05	-0.0694309	-1.48824e-10	0.000127008	0.269516	-1.48824e-10
110505699	rs11064912	7.73949e-09	11.02	-0.976565	0.000132199	1.2467	-1.01559	0.000126417	1.27407	-1.00921
110505933	rs149666077	1.7072e-14	-1.87536	-1.10565	4.57108e-06	-2.02704	-1.10641	4.31533e-06	-2.00626	-1.1063
110506181	rs7298716	2.03419e-10	6.40458	-1.48824e-10	0.000120257	0.136435	-1.48824e-10	0.000149312	0.431307	-1.48824e-10
110506280	rs7302198	2.03419e-10	6.40458	-1.48824e-10	0.000120257	0.136435	-1.48824e-10	0.000149312	0.431307	-1.48824e-10
110506283	rs117444761	1.22674e-12	-2.77629e-10	1.29366	0.00040687	-2.77629e-10	1.35529	0.000304157	-2.77629e-10	1.14281
110506468	rs7302441	2.03419e-10	6.40458	-1.48824e-10	0.000120257	0.136435	-1.48824e-10	0.000149312	0.431307	-1.48824e-10
110507872	rs142541823	2.71748e-11	4.3916	-1.48824e-10	3.16355e-05	-1.19892	-1.48824e-10	4.24323e-05	-0.82682	-1.48824e-10
110507917	rs151015152	1.13722e-13	-1.08469	-1.48824e-10	1.29168e-05	-2.09467	-1.48824e-10	1.27234e-05	-2.03129	-1.48824e-10
110507991	rs148526428	4.02297e-11	4.78391	-1.48824e-10	3.89669e-05	-0.990488	-1.48824e-10	5.16153e-05	-0.630913	-1.48824e-10
110507992	rs142799014	3.75343e-11	4.71456	-1.48824e-10	3.78856e-05	-1.01863	-1.48824e-10	4.9976e-05	-0.663187	-1.48824e-10
110508363	rs141768511	1.72424e-13	-2.77629e-10	-0.668491	5.61334e-05	-2.77629e-10	-0.62547	5.09872e-05	-2.77629e-10	-0.643156
110508632	rs117546059	3.02957e-11	4.50031	-1.48824e-10	3.29767e-05	-1.1574	-1.48824e-10	4.45622e-05	-0.777845	-1.48824e-10
110508876	rs116846110	2.27983e-14	-1.59374	-1.09802	4.15639e-06	-2.12722	-1.10134	3.78815e-06	-2.13881	-1.10404
110509141	rs117237760	1.23436e-13	-1.00273	-1.48824e-10	1.25486e-05	-2.12359	-1.48824e-10	1.21383e-05	-2.07837	-1.48824e-10
110509461	rs13313219	4.27203e-11	4.84398	-1.48824e-10	3.99351e-05	-0.965946	-1.48824e-10	5.30865e-05	-0.602809	-1.48824e-10
110509616	rs13313211	4.27203e-11	4.84398	-1.48824e-10	3.99351e-05	-0.965946	-1.48824e-10	5.30865e-05	-0.602809	-1.48824e-10
110509762	rs118013692	1.23436e-13	-1.00273	-1.48824e-10	1.25486e-05	-2.12359	-1.48824e-10	1.21383e-05	-2.07837	-1.48824e-10
110509947	rs73205059	4.27203e-11	4.84398	-1.48824e-10	3.99351e-05	-0.965946	-1.48824e-10	5.30865e-05	-0.602809	-1.48824e-10
110510470	rs11833313	4.27203e-11	4.84398	-1.48824e-10	3.99351e-05	-0.965946	-1.48824e-10	5.30865e-05	-0.602809	-1.48824e-10
110510543	rs151156312	1.22669e-13	-1.00896	-1.48824e-10	1.25396e-05	-2.12431	-1.48824e-10	1.21209e-05	-2.0798	-1.48824e-10
110510685	rs143369959	1.2108e-13	-1.02199	-1.48824e-10	1.25215e-05	-2.12575	-1.48824e-10	1.20852e-05	-2.08275	-1.48824e-10
110511090	rs149599123	5.87831e-14	-1.74459	-1.48824e-10	1.2731e-05	-2.10916	-1.48824e-10	1.18262e-05	-2.10441	-1.48824e-10
110511136	rs73205062	4.16947e-11	4.81968	-1.48824e-10	3.95398e-05	-0.975892	-1.48824e-10	5.24855e-05	-0.614194	-1.48824e-10
110512359	rs12302069	4.07852e-11	4.79763	-1.48824e-10	3.91853e-05	-0.984898	-1.48824e-10	5.19469e-05	-0.624509	-1.48824e-10
110512408	rs12322130	2.60558e-11	4.34955	-1.48824e-10	3.11361e-05	-1.21483	-1.48824e-10	4.16416e-05	-0.845631	-1.48824e-10
110512546	rs73205064	2.60558e-11	4.34955	-1.48824e-10	3.11361e-05	-1.21483	-1.48824e-10	4.16416e-05	-0.845631	-1.48824e-10
110512754	rs11064945	1.2967e-13	-2.77629e-10	-0.953456	3.99329e-05	-2.77629e-10	-0.965999	3.64561e-05	-2.77629e-10	-0.978621
110513214	rs142136118	1.66313e-14	-1.90161	-1.10555	4.4948e-06	-2.0439	-1.10638	4.23637e-06	-2.02468	-1.10634
110513295	rs77045906	2.26343e-14	-1.60314	-1.09584	4.16317e-06	-2.12731	-1.09961	3.79302e-06	-2.13876	-1.10281
110513316	rs78781559	3.97791e-14	-2.13511	-1.48824e-10	7.99709e-05	-0.271537	-1.48824e-10	3.01889e-05	-1.16726	-1.48824e-10
110513682	rs61940917	4.54877e-10	7.55454	-0.345202	6.67591e-06	-2.08289	-0.671804	6.26824e-06	-2.09486	-0.644376
110515144	rs150749252	1.19521e-13	-1.03496	-1.48824e-10	1.25044e-05	-2.12712	-1.48824e-10	1.20505e-05	-2.08562	-1.48824e-10
110515411	rs10082809	2.86129e-13	-0.162005	-1.48824e-10	3.25708e-05	-1.16978	-1.48824e-10	1.74723e-05	-1.71411	-1.48824e-10
110516593	rs12311147	4.11241e-10	7.45586	-0.347372	6.71695e-06	-2.07512	-0.673444	6.21767e-06	-2.10127	-0.646066
110516632	rs11064956	4.09109e-14	-2.10705	-1.48824e-10	3.4843e-05	-1.10235	-1.48824e-10	2.58976e-05	-1.32058	-1.48824e-10
110516922	rs190188504	3.99672e-14	-2.13039	-1.48824e-10	6.19453e-05	-0.526948	-1.48824e-10	2.96815e-05	-1.18421	-1.48824e-10
110517930	rs35769760	2.80192e-13	-0.182971	-1.48824e-10	3.57489e-05	-1.07668	-1.48824e-10	1.84453e-05	-1.65992	-1.48824e-10
110519281	rs11064963	2.69458e-13	-0.222034	-1.48824e-10	3.68056e-05	-1.04755	-1.48824e-10	1.88109e-05	-1.6403	-1.48824e-10
110519660	rs2041911	3.4963e-10	7.2646	-0.31842	6.981e-06	-2.0585	-0.65151	6.28987e-06	-2.11233	-0.623458
110519760	rs117019685	1.15852e-13	-1.06613	-1.48824e-10	1.24668e-05	-2.13013	-1.48824e-10	1.19704e-05	-2.09229	-1.48824e-10
110519785	rs117333943	1.33136e-13	-0.927077	-1.48824e-10	1.30521e-05	-2.08425	-1.48824e-10	1.16203e-05	-2.12198	-1.48824e-10
110521241	rs145963064	1.22812e-13	-1.0078	-1.48824e-10	1.51206e-05	-1.93714	-1.48824e-10	1.21381e-05	-2.07838	-1.48824e-10
110521368	rs12829374	3.25019e-13	-0.0345626	-1.48824e-10	3.13448e-05	-1.20815	-1.48824e-10	1.68975e-05	-1.74757	-1.48824e-10
110521603	rs12303612	3.02065e-13	-0.107807	-1.48824e-10	3.38984e-05	-1.12983	-1.48824e-10	1.79316e-05	-1.68817	-1.48824e-10
110522399	rs768923	4.34765e-10	7.45186	-0.287746	7.0132e-06	-2.07727	-0.628133	6.5152e-06	-2.10121	-0.599381
110525175	rs140914127	1.24462e-13	-0.994451	-1.48824e-10	1.2612e-05	-2.11855	-1.48824e-10	1.23368e-05	-2.06215	-1.48824e-10
110527002	rs12427218	2.67503e-13	-0.229318	-1.48824e-10	3.69873e-05	-1.04263	-1.48824e-10	1.88067e-05	-1.64052	-1.48824e-10
110527003	rs12425593	2.88768e-13	-0.152822	-1.48824e-10	3.49506e-05	-1.09926	-1.48824e-10	1.81065e-05	-1.67846	-1.48824e-10
110527907	rs16934006	2.62862e-11	4.35835	-1.48824e-10	2.14357e-05	-1.58814	-1.48824e-10	2.94177e-05	-1.19313	-1.48824e-10
110527964	rs35468552	1.09669e-12	1.18161	-1.48824e-10	1.47623e-05	-1.96112	-1.48824e-10	1.20484e-05	-2.0858	-1.48824e-10
110528161	rs79937524	2.47016e-14	-1.55399	-1.05759	4.27924e-06	-2.13328	-1.06614	3.90368e-06	-2.13821	-1.0746
110528425	rs77876487	2.37546e-14	-1.57196	-1.07871	4.20706e-06	-2.13138	-1.08506	3.83814e-06	-2.13866	-1.09109
110529238	rs7960516	5.24108e-12	3.57513	-0.829295	7.81747e-06	-1.60736	-0.989476	1.07895e-05	-1.23359	-0.962568
110530032	rs56271771	2.15309e-10	6.46138	-1.48824e-10	0.000207614	0.682482	-1.48824e-10	0.000267633	1.01489	-1.48824e-10
110530323	rs7309729	2.80107e-13	-0.183274	-1.48824e-10	3.5794e-05	-1.07542	-1.48824e-10	1.86e-05	-1.65157	-1.48824e-10
110530443	rs7310752	2.71861e-13	-0.213156	-1.48824e-10	3.77745e-05	-1.02157	-1.48824e-10	1.94462e-05	-1.60708	-1.48824e-10
110531655	rs12425220	3.14449e-13	-0.0676264	-1.48824e-10	3.29629e-05	-1.15782	-1.48824e-10	1.76005e-05	-1.70681	-1.48824e-10
110532258	rs11065008	4.04345e-14	-2.11876	-1.48824e-10	3.89928e-05	-0.989823	-1.48824e-10	1.88411e-05	-1.63869	-1.48824e-10
110532334	rs78910086	2.43942e-14	-1.57884	-1.04526	4.33949e-06	-2.13057	-1.05488	3.94112e-06	-2.13875	-1.06451
110532412	rs11065009	2.84844e-13	-0.166507	-1.48824e-10	3.49043e-05	-1.10059	-1.48824e-10	1.82622e-05	-1.6699	-1.48824e-10
110532614	rs7308194	2.84844e-13	-0.166507	-1.48824e-10	3.49043e-05	-1.10059	-1.48824e-10	1.82622e-05	-1.6699	-1.48824e-10
110533025	rs149620160	1.32056e-13	-0.935225	-1.48824e-10	1.272e-05	-2.11002	-1.48824e-10	1.25343e-05	-2.04626	-1.48824e-10
110533545	rs12372131	4.05493e-14	-2.11593	-1.48824e-10	3.30072e-05	-1.15647	-1.48824e-10	2.46836e-05	-1.36859	-1.48824e-10
110534518	rs149922186	1.09647e-12	-2.77629e-10	1.1814	0.00034424	-2.77629e-10	1.18814	0.000321557	-2.77629e-10	1.19844
110534545	rs144734380	1.14012e-13	-1.08215	-1.48824e-10	1.2705e-05	-2.1112	-1.48824e-10	1.14457e-05	-2.13712	-1.48824e-10
110535788	rs78833043	7.35446e-13	-2.77629e-10	0.78203	0.000211224	-2.77629e-10	0.69972	0.000185025	-2.77629e-10	0.64576
110537343	rs7315680	2.16252e-06	14.9707	0.705395	2.32291e-05	-1.92824	0.420449	4.44734e-05	-1.14113	0.361293
110539163	rs11065030	2.86399e-13	-0.161061	-1.48824e-10	3.53776e-05	-1.08712	-1.48824e-10	1.85422e-05	-1.65468	-1.48824e-10
110539239	rs11065031	2.86399e-13	-0.161061	-1.48824e-10	3.53776e-05	-1.08712	-1.48824e-10	1.85422e-05	-1.65468	-1.48824e-10
110539626	rs148997211	9.59098e-14	-1.25504	-1.48824e-10	1.24949e-05	-2.12788	-1.48824e-10	1.14296e-05	-2.13853	-1.48824e-10
110539843	rs142971791	8.89843e-13	0.972597	-1.48824e-10	2.46525e-05	-1.44832	-1.48824e-10	2.04118e-05	-1.55862	-1.48824e-10
110540572	rs61940943	3.76406e-13	0.112221	-1.48824e-10	1.63042e-05	-1.86178	-1.48824e-10	3.51534e-05	-1.01501	-1.48824e-10
110540586	rs145900433	1.16318e-13	-2.77629e-10	-1.06212	3.6441e-05	-2.77629e-10	-1.05751	3.36681e-05	-2.77629e-10	-1.05818
110540599	rs741375	1.1561e-13	-2.77629e-10	-1.06823	3.77606e-05	-2.77629e-10	-1.02193	3.48044e-05	-2.77629e-10	-1.02499
110541425	rs77821148	1.72295e-14	-1.8841	-1.08773	4.61024e-06	-2.03205	-1.09287	4.36342e-06	-2.0039	-1.09757
110543466	rs12300769	4.40272e-13	0.268946	-1.48824e-10	2.70211e-05	-1.35658	-1.48824e-10	1.51262e-05	-1.8583	-1.48824e-10
110544512	rs141271100	7.21975e-14	-1.53904	-1.48824e-10	0.000254725	0.886984	-1.48824e-10	0.000138093	0.353195	-1.48824e-10
110544612	rs143496491	1.58001e-13	-0.755845	-1.48824e-10	2.22132e-05	-1.55251	-1.48824e-10	1.66391e-05	-1.76298	-1.48824e-10
110545539	rs141747038	1.4853e-13	-2.77629e-10	-0.817659	5.10151e-05	-2.77629e-10	-0.721078	4.68943e-05	-2.77629e-10	-0.726835
110546072	rs117864751	5.70559e-11	5.13334	-1.48824e-10	0.000296461	1.03871	-1.48824e-10	0.000185287	0.647173	-1.48824e-10
110546208	rs77344521	6.6493e-14	-1.62135	-1.48824e-10	2.32237e-05	-1.50803	-1.48824e-10	2.01194e-05	-1.57305	-1.48824e-10
110546279	rs118112502	6.47153e-14	-1.64845	-1.48824e-10	1.23792e-05	-2.13718	-1.48824e-10	1.14458e-05	-2.13711	-1.48824e-10
110546298	rs67828368	2.75737e-11	4.40617	-1.48824e-10	2.25982e-05	-1.53533	-1.48824e-10	3.03003e-05	-1.16357	-1.48824e-10
110547162	rs1547975	1.42863e-10	4.93119	1.12001	3.10771e-05	-2.08118	0.864453	4.80758e-05	-1.46683	0.76488
110547943	rs74959273	1.74438e-13	-0.656881	-1.48824e-10	0.00122241	2.45538	-1.48824e-10	0.00068965	1.96145	-1.48824e-10
110547996	rs118034859	3.62604e-13	0.0748633	-1.48824e-10	2.19472e-05	-1.56456	-1.48824e-10	1.88111e-05	-1.64029	-1.48824e-10
110549533	rs11832936	4.73094e-09	10.1042	-0.553005	5.39419e-06	-2.13366	-0.834218	5.95145e-06	-1.9764	-0.814697
110549784	rs12300631	4.78701e-08	11.8656	-1.48824e-10	1.23767e-05	-2.13738	-1.48824e-10	1.44719e-05	-1.90252	-1.48824e-10
110550131	rs79557476	1.42315e-13	-0.860405	-1.48824e-10	1.29846e-05	-2.08944	-1.48824e-10	1.16062e-05	-2.12319	-1.48824e-10
110550885	rs73205069	1.03028e-09	8.0269	-1.48824e-10	0.00030979	1.0827	-1.48824e-10	0.000434545	1.49957	-1.48824e-10
110550992	rs57033697	3.98503e-11	4.77444	-1.48824e-10	2.41543e-05	-1.46874	-1.48824e-10	3.20227e-05	-1.10828	-1.48824e-10
110551145	rs58792942	2.54705e-09	9.54711	-0.615108	5.20833e-06	-2.12572	-0.877224	5.59082e-06	-1.99432	-0.859283
110551482	rs149933638	1.32997e-13	-0.928124	-1.48824e-10	1.27341e-05	-2.10892	-1.48824e-10	1.25591e-05	-2.04428	-1.48824e-10
110552773	rs1426374	1.61487e-12	2.50526	-0.936696	5.55906e-06	-1.87032	-1.06745	4.02647e-06	-2.12326	-1.05858
110553366	rs140526537	4.05623e-14	-2.11561	-1.48824e-10	2.32417e-05	-1.50725	-1.48824e-10	1.84712e-05	-1.65852	-1.48824e-10
110554275	rs148116145	8.78721e-13	-2.77629e-10	0.960019	0.000286235	-2.77629e-10	1.00361	0.00021922	-2.77629e-10	0.815343
110554818	rs67917264	8.18291e-06	17.8448	-0.837983	5.94507e-06	-1.7958	-1.07484	1.03378e-05	-1.17201	-1.06691
110555089	rs139073702	1.95536e-12	1.75988	-1.48824e-10	8.98932e-05	-0.154578	-1.48824e-10	3.81632e-05	-0.932858	-1.48824e-10
110556215	rs148770281	9.77709e-14	-1.23582	-1.48824e-10	1.24024e-05	-2.13531	-1.48824e-10	1.14591e-05	-2.13594	-1.48824e-10
110556712	rs7306072	9.40959e-09	10.8447	-0.605914	5.17979e-06	-2.13751	-0.87093	6.40051e-06	-1.8656	-0.852749
110557312	rs12311063	4.12198e-09	10.0883	-0.674934	4.9442e-06	-2.13751	-0.917473	5.72524e-06	-1.92869	-0.901152
110557548	rs76686967	2.4144e-14	-1.57884	-1.05557	4.29878e-06	-2.13057	-1.0643	3.90795e-06	-2.13875	-1.07296
110557855	rs146579491	8.39046e-14	-1.38877	-1.48824e-10	1.27598e-05	-2.1069	-1.48824e-10	1.14631e-05	-2.13559	-1.48824e-10
110558077	rs76836569	2.40661e-14	-1.58245	-1.05519	4.30216e-06	-2.13012	-1.06396	3.90901e-06	-2.13879	-1.07266
110559173	rs7314248	2.13331e-11	4.14957	-1.48824e-10	2.10946e-05	-1.60418	-1.48824e-10	2.84667e-05	-1.22599	-1.48824e-10
110559569	rs181629169	1.11652e-13	-2.77629e-10	-1.10306	3.54575e-05	-2.77629e-10	-1.08486	3.21732e-05	-2.77629e-10	-1.1036
110559655	rs138630970	1.00056e-13	-1.21272	-1.48824e-10	1.2374e-05	-2.1376	-1.48824e-10	1.17592e-05	-2.11009	-1.48824e-10
110559658	rs147421205	1.006e-13	-1.2073	-1.48824e-10	1.23766e-05	-2.1374	-1.48824e-10	1.17705e-05	-2.10913	-1.48824e-10
110559662	rs141733635	1.006e-13	-1.2073	-1.48824e-10	1.23766e-05	-2.1374	-1.48824e-10	1.17705e-05	-2.10913	-1.48824e-10
110560318	rs77100509	6.08412e-12	3.98319	-1.0882	8.47653e-05	0.593661	-0.806974	3.99448e-05	-0.123375	-0.763856
110561779	rs28362526	2.82752e-11	4.43129	-1.48824e-10	2.27716e-05	-1.52769	-1.48824e-10	3.0596e-05	-1.15386	-1.48824e-10
110562209	rs186782015	2.33467e-14	-1.61698	-1.05101	4.30068e-06	-2.13428	-1.06015	3.92386e-06	-2.1384	-1.06925
110562497	rs7308785	2.74125e-12	2.09772	-1.48824e-10	1.85099e-05	-1.73489	-1.48824e-10	1.21931e-05	-2.07386	-1.48824e-10
110562519	rs139761366	1.24462e-13	-0.994451	-1.48824e-10	1.2612e-05	-2.11855	-1.48824e-10	1.23368e-05	-2.06215	-1.48824e-10
110562910	rs67715513	2.96681e-11	4.47938	-1.48824e-10	2.31095e-05	-1.51296	-1.48824e-10	3.11726e-05	-1.13519	-1.48824e-10
110563325	rs191236505	4.76756e-13	0.348558	-1.48824e-10	2.54684e-05	-1.41576	-1.48824e-10	1.94437e-05	-1.60721	-1.48824e-10
110563610	rs12306972	4.98507e-09	10.3607	-0.757186	4.68303e-06	-2.13882	-0.970438	5.62097e-06	-1.89169	-0.95654
110564108	rs7312939	2.13875e-11	4.15212	-1.48824e-10	2.02104e-05	-1.647	-1.48824e-10	2.72198e-05	-1.27079	-1.48824e-10
110564659	rs10774545	9.6944e-06	16.9035	0.272844	1.52176e-05	-1.9441	0.0133563	3.36998e-05	-1.01922	-0.0380164
110566907	rs34684319	4.20222e-14	-2.08025	-1.48824e-10	4.299e-05	-0.892231	-1.48824e-10	4.33814e-05	-0.8047	-1.48824e-10
110568623	rs56691704	2.03575e-11	4.10276	-1.48824e-10	2.08099e-05	-1.61777	-1.48824e-10	2.7965e-05	-1.24378	-1.48824e-10
110569096	rs12316812	2.63324e-09	9.65036	-0.685087	4.95271e-06	-2.12909	-0.924172	5.33099e-06	-1.99306	-0.908136
110569372	rs140480133	1.24462e-13	-0.994451	-1.48824e-10	1.2612e-05	-2.11855	-1.48824e-10	1.23368e-05	-2.06215	-1.48824e-10
110570060	rs140949871	2.64932e-14	-1.58927	-0.952285	4.7406e-06	-2.12924	-0.967792	4.27168e-06	-2.13882	-0.983903
110570678	rs73205074	8.13773e-14	-1.41935	-1.48824e-10	1.24441e-05	-2.13196	-1.48824e-10	1.16208e-05	-2.12193	-1.48824e-10
110570925	rs7955717	4.4846e-13	0.287371	-1.48824e-10	2.19545e-05	-1.56423	-1.48824e-10	1.87313e-05	-1.64453	-1.48824e-10
110570985	rs11065127	2.97405e-14	-1.85041	-0.57553	1.46959e-05	-1.99639	0.0307586	1.17508e-05	-2.12264	0.0118248
110571374	rs75666959	1.11789e-13	-2.77629e-10	-1.10183	3.68863e-05	-2.77629e-10	-1.04536	3.38945e-05	-2.77629e-10	-1.05148
110571845	rs11065129	5.00523e-06	17.3791	-0.863824	5.63619e-06	-1.8589	-1.06509	9.14069e-06	-1.30591	-1.05609
110572140	rs17789061	6.41247e-09	10.4919	-0.636643	5.06729e-06	-2.13854	-0.891857	5.8778e-06	-1.92906	-0.874487
110572537	rs113712751	2.67027e-14	-1.58569	-0.947994	4.75771e-06	-2.12971	-0.963721	4.28812e-06	-2.13881	-0.980074
110572913	rs56076213	1.26897e-11	3.6301	-1.48824e-10	1.80813e-05	-1.75832	-1.48824e-10	2.30044e-05	-1.43905	-1.48824e-10
110573340	rs12300649	4.93412e-09	10.3081	-0.714859	4.81066e-06	-2.1388	-0.943568	5.73912e-06	-1.89903	-0.928391
110573356	rs117677576	1.23682e-13	-1.00073	-1.48824e-10	1.26015e-05	-2.11938	-1.48824e-10	1.23168e-05	-2.06376	-1.48824e-10
110573793	rs117040491	4.84738e-14	-1.93742	-1.48824e-10	1.35509e-05	-2.04675	-1.48824e-10	1.24142e-05	-2.05589	-1.48824e-10
110575444	rs7972256	2.9705e-11	4.48062	-1.48824e-10	2.08818e-05	-1.61432	-1.48824e-10	2.88143e-05	-1.21386	-1.48824e-10
110576095	rs60013768	1.16314e-11	3.54301	-1.48824e-10	1.76858e-05	-1.78044	-1.48824e-10	2.23219e-05	-1.46916	-1.48824e-10
110576286	rs146951092	4.81042e-12	3.75753	-1.09744	7.17036e-05	0.390908	-0.771567	3.40134e-05	-0.325927	-0.72205
110577008	rs55723202	1.993e-11	4.08153	-1.48824e-10	2.0683e-05	-1.62389	-1.48824e-10	2.77415e-05	-1.2518	-1.48824e-10
110577044	rs61217249	1.993e-11	4.08153	-1.48824e-10	2.0683e-05	-1.62389	-1.48824e-10	2.77415e-05	-1.2518	-1.48824e-10
110577469	rs184537214	2.6694e-14	-1.58927	-0.944736	4.79165e-06	-2.12924	-0.95708	4.2924e-06	-2.13882	-0.979064
110577910	rs56084592	2.96681e-11	4.47938	-1.48824e-10	2.31095e-05	-1.51296	-1.48824e-10	3.11726e-05	-1.13519	-1.48824e-10
110578192	rs12297035	6.38978e-09	10.4919	-0.640188	5.05517e-06	-2.13854	-0.89425	5.86319e-06	-1.92906	-0.876976
110581731	rs7300001	4.0213e-11	4.7835	-1.48824e-10	3.01174e-05	-1.2481	-1.48824e-10	4.29986e-05	-0.813562	-1.48824e-10
110582168	rs147581725	1.21513e-13	-2.77629e-10	-1.01843	3.58787e-05	-2.77629e-10	-1.07306	3.38276e-05	-2.77629e-10	-1.05345
110582338	rs141965732	1.12729e-13	-2.77629e-10	-1.09346	3.5095e-05	-2.77629e-10	-1.09514	3.20882e-05	-2.77629e-10	-1.10624
110583113	rs12309409	1.08764e-13	-1.12926	-1.48824e-10	1.25333e-05	-2.12481	-1.48824e-10	1.2173e-05	-2.07551	-1.48824e-10
110586172	rs61940947	3.86018e-13	0.137435	-1.48824e-10	1.70214e-05	-1.81873	-1.48824e-10	3.2542e-05	-1.0922	-1.48824e-10
110586278	rs12315174	2.67267e-12	2.07239	-1.48824e-10	1.84476e-05	-1.73826	-1.48824e-10	1.21559e-05	-2.07692	-1.48824e-10
110587637	rs7309141	7.79738e-06	17.8448	-0.886243	6.06381e-06	-1.7958	-1.05506	1.0566e-05	-1.17201	-1.04508
110587792	rs117220631	2.70095e-14	-1.59285	-0.929412	4.84707e-06	-2.12877	-0.946059	4.36006e-06	-2.13882	-0.963423
110590642	rs79392171	2.84478e-14	-1.45826	-1.01212	4.43895e-06	-2.13862	-1.02416	4.08235e-06	-2.1316	-1.03646
110590935	rs116919854	1.81527e-13	-2.77629e-10	-0.617046	5.92387e-05	-2.77629e-10	-0.571625	5.37556e-05	-2.77629e-10	-0.590284
110593124	rs193085014	1.10429e-13	-1.11407	-1.48824e-10	1.2359e-05	-2.13882	-1.48824e-10	1.1427e-05	-2.13875	-1.48824e-10
110593305	rs183852785	4.63992e-14	-1.98117	-1.48824e-10	1.36258e-05	-2.04123	-1.48824e-10	1.23011e-05	-2.06504	-1.48824e-10
110594270	rs11065209	1.80502e-12	1.67988	-1.48824e-10	2.05627e-05	-1.62972	-1.48824e-10	1.2911e-05	-2.01665	-1.48824e-10
110594503	rs60594510	2.70587e-11	4.38732	-1.48824e-10	2.24694e-05	-1.54105	-1.48824e-10	3.00808e-05	-1.17084	-1.48824e-10
110594755	rs79938910	1.34193e-13	-2.77629e-10	-0.919172	3.95786e-05	-2.77629e-10	-0.974911	3.6391e-05	-2.77629e-10	-0.980409
110595636	rs11065216	5.73375e-12	3.92744	-1.09176	8.29359e-05	0.556456	-0.791589	3.93308e-05	-0.155309	-0.747414
110595983	rs61940948	4.41418e-13	0.271544	-1.48824e-10	1.54849e-05	-1.91333	-1.48824e-10	3.31021e-05	-1.07513	-1.48824e-10
110597246	rs55887805	2.77512e-11	4.41259	-1.48824e-10	2.26423e-05	-1.53338	-1.48824e-10	3.03754e-05	-1.1611	-1.48824e-10
110597304	rs12313068	5.22979e-12	3.63534	-0.891661	7.74326e-06	-1.57244	-1.03394	1.04416e-05	-1.21494	-1.014
110597842	rs57530940	1.09059e-11	3.47861	-1.48824e-10	1.74044e-05	-1.79648	-1.48824e-10	2.18365e-05	-1.49115	-1.48824e-10
110598319	rs61227741	1.11496e-11	3.50071	-1.48824e-10	1.74999e-05	-1.79101	-1.48824e-10	2.20013e-05	-1.48363	-1.48824e-10
110599953	rs73205079	3.13645e-11	4.53499	-1.48824e-10	2.35099e-05	-1.49578	-1.48824e-10	3.18573e-05	-1.11347	-1.48824e-10
110600245	rs11065239	2.71522e-12	2.08818	-1.48824e-10	1.84809e-05	-1.73646	-1.48824e-10	1.21689e-05	-2.07584	-1.48824e-10
110601857	rs77307905	3.96416e-14	-2.13857	-1.48824e-10	2.05907e-05	-1.62836	-1.48824e-10	1.71103e-05	-1.73505	-1.48824e-10
110602173	rs10492229	8.47143e-13	1.78847	-0.86505	8.72182e-06	-1.66833	-0.819041	5.29211e-06	-2.03518	-0.873337
110602275	rs7975364	5.33364e-06	17.4195	-0.840671	5.60825e-06	-1.85603	-1.07293	9.13525e-06	-1.29899	-1.0636
110602600	rs58423087	5.42556e-13	-2.77629e-10	0.477843	0.000158843	-2.77629e-10	0.414719	0.000138557	-2.77629e-10	0.356553
110602811	rs3932915	5.50375e-12	3.88578	-1.09104	8.05856e-05	0.528711	-0.792591	3.85174e-05	-0.1791	-0.74452
110604894	rs2339403	9.75328e-14	-1.23826	-1.48824e-10	1.33489e-05	-2.06176	-1.48824e-10	1.19054e-05	-2.09774	-1.48824e-10
110604984	rs12422857	4.79306e-14	-1.94869	-1.48824e-10	2.23508e-05	-1.54634	-1.48824e-10	1.46227e-05	-1.89215	-1.48824e-10
110605388	rs73205080	1.44817e-12	1.45961	-1.48824e-10	1.27912e-05	-2.10444	-1.48824e-10	1.15509e-05	-2.12797	-1.48824e-10
110605559	rs7311376	3.21011e-11	4.5582	-1.48824e-10	2.36803e-05	-1.48856	-1.48824e-10	3.21489e-05	-1.10435	-1.48824e-10
110606959	rs11065273	2.97463e-14	-1.7759	-0.649846	1.46127e-05	-1.97231	0.00100287	1.15667e-05	-2.10399	-0.0226092
110607701	rs116910363	1.19739e-13	-1.03313	-1.48824e-10	1.25508e-05	-2.12341	-1.48824e-10	1.22169e-05	-2.07191	-1.48824e-10
110609471	rs117193566	6.81822e-14	-1.59626	-1.48824e-10	1.24897e-05	-2.1283	-1.48824e-10	1.14263e-05	-2.13881	-1.48824e-10
110609714	rs11065287	3.09034e-14	-1.76435	-0.62323	1.43758e-05	-1.93424	-0.0534104	1.11988e-05	-2.09797	-0.060957
110611151	rs186091224	1.11992e-13	-2.77629e-10	-1.10002	3.52224e-05	-2.77629e-10	-1.09152	3.21108e-05	-2.77629e-10	-1.10554
110612077	rs186500614	1.37229e-13	-2.77629e-10	-0.896797	3.74535e-05	-2.77629e-10	-1.0301	3.60601e-05	-2.77629e-10	-0.989544
110615143	rs148680397	2.93881e-14	-1.55029	-0.887566	5.02006e-06	-2.13364	-0.906122	4.53154e-06	-2.13808	-0.925586
110615249	rs61940949	7.66765e-09	10.6046	-0.570492	5.30122e-06	-2.13882	-0.846441	6.25289e-06	-1.91433	-0.827356
110615495	rs77398033	2.94624e-14	-1.55029	-0.885041	5.03221e-06	-2.13364	-0.903706	4.54195e-06	-2.13808	-0.92329
110616000	rs79367365	2.47307e-11	4.29735	-1.48824e-10	2.23264e-05	-1.54743	-1.48824e-10	3.08672e-05	-1.14504	-1.48824e-10
110616122	rs151266864	4.93512e-14	-1.91949	-1.48824e-10	1.38374e-05	-2.02582	-1.48824e-10	1.20895e-05	-2.0824	-1.48824e-10
110616992	rs117769729	2.87361e-14	-1.58569	-0.874603	5.10273e-06	-2.12971	-0.893712	4.582e-06	-2.13881	-0.913786
110618235	rs16940805	2.34552e-11	4.2444	-1.48824e-10	2.73503e-05	-1.34447	-1.48824e-10	1.9353e-05	-1.61188	-1.48824e-10
110618512	rs7299230	2.1261e-11	4.14618	-1.48824e-10	2.09211e-05	-1.61244	-1.48824e-10	2.74513e-05	-1.26232	-1.48824e-10
110618890	rs7314552	2.1261e-11	4.14618	-1.48824e-10	2.09211e-05	-1.61244	-1.48824e-10	2.74513e-05	-1.26232	-1.48824e-10
110619349	rs11065340	1.30238e-13	-0.949082	-1.48824e-10	2.99896e-05	-1.25235	-1.48824e-10	2.48945e-05	-1.36008	-1.48824e-10
110619797	rs68087637	2.80766e-11	4.42425	-1.48824e-10	2.29989e-05	-1.51775	-1.48824e-10	3.121e-05	-1.13399	-1.48824e-10
110620661	rs7300045	1.89853e-10	5.39623	0.939331	2.50019e-05	-2.11679	0.682543	4.46008e-05	-1.36899	0.592011
110622124	rs113002107	3.97412e-14	-2.13606	-1.48824e-10	2.04618e-05	-1.63464	-1.48824e-10	1.67009e-05	-1.75927	-1.48824e-10
110622224	rs7959516	1.25449e-11	3.61862	-1.48824e-10	1.82221e-05	-1.75057	-1.48824e-10	2.33913e-05	-1.42236	-1.48824e-10
110622543	rs55929416	3.05751e-11	4.50949	-1.48824e-10	2.3325e-05	-1.50367	-1.48824e-10	3.1541e-05	-1.12344	-1.48824e-10
110623185	rs143069967	1.00133e-13	-1.21195	-1.48824e-10	1.41385e-05	-2.0043	-1.48824e-10	1.24659e-05	-2.05173	-1.48824e-10
110623247	rs142680607	2.00224e-12	1.78358	-1.48824e-10	0.000107233	0.021808	-1.48824e-10	4.69924e-05	-0.724744	-1.48824e-10
110624668	rs933851	3.03176e-12	2.19845	-1.48824e-10	1.78793e-05	-1.76956	-1.48824e-10	1.20158e-05	-2.08851	-1.48824e-10
110625149	rs7952823	4.91724e-05	19.4597	-0.659533	5.52793e-06	-1.8447	-1.09869	9.50951e-06	-1.23115	-1.09129
110625863	rs139539599	3.96474e-14	-2.13842	-1.48824e-10	1.8025e-05	-1.76144	-1.48824e-10	1.49794e-05	-1.86805	-1.48824e-10
110625875	rs146675733	1.15974e-13	-1.06508	-1.48824e-10	1.25062e-05	-2.12698	-1.48824e-10	1.21234e-05	-2.07959	-1.48824e-10
110627087	rs117955319	1.16756e-13	-1.05836	-1.48824e-10	1.25151e-05	-2.12626	-1.48824e-10	1.21426e-05	-2.07801	-1.48824e-10
110627912	rs73205085	5.07011e-11	5.01525	-1.48824e-10	3.27683e-05	-1.16374	-1.48824e-10	4.76387e-05	-0.711085	-1.48824e-10
110629266	rs12296821	5.34869e-05	19.4597	-0.575427	5.49261e-06	-1.8447	-1.1051	9.4169e-06	-1.23115	-1.10108
110629424	rs1609904	9.96717e-14	-1.21657	-1.48824e-10	1.34351e-05	-2.05533	-1.48824e-10	1.19619e-05	-2.093	-1.48824e-10
110629492	rs7296679	7.06362e-08	12.2546	-1.48824e-10	1.23655e-05	-2.13829	-1.48824e-10	1.42709e-05	-1.91651	-1.48824e-10
110630007	rs73205088	1.35001e-13	-0.913163	-1.48824e-10	1.85621e-05	-1.73208	-1.48824e-10	1.38885e-05	-1.94367	-1.48824e-10
110630220	rs61940951	4.01499e-13	0.176758	-1.48824e-10	1.67143e-05	-1.83693	-1.48824e-10	3.09673e-05	-1.1418	-1.48824e-10
110631881	rs117624317	1.12198e-13	-2.77629e-10	-1.09819	3.51059e-05	-2.77629e-10	-1.09483	3.20931e-05	-2.77629e-10	-1.10609
110631942	rs4766491	5.34057e-12	3.52828	-0.76364	1.1212e-05	-1.58331	-0.652906	8.01911e-06	-1.80246	-0.690444
110634881	rs12230591	4.85567e-12	3.75304	-1.08359	6.3054e-05	0.316494	-0.825702	3.83121e-05	-0.146371	-0.782593
110636014	rs147066960	1.14571e-13	-1.07725	-1.48824e-10	1.24906e-05	-2.12823	-1.48824e-10	1.20891e-05	-2.08243	-1.48824e-10
110639325	rs141060153	1.14571e-13	-1.07725	-1.48824e-10	1.24906e-05	-2.12823	-1.48824e-10	1.20891e-05	-2.08243	-1.48824e-10
110640258	rs56341753	1.7475e-11	3.95008	-1.48824e-10	1.9123e-05	-1.70231	-1.48824e-10	2.52779e-05	-1.3448	-1.48824e-10
110640799	rs117646453	1.14571e-13	-1.07725	-1.48824e-10	1.24906e-05	-2.12823	-1.48824e-10	1.20891e-05	-2.08243	-1.48824e-10
110642190	rs12318836	1.0623e-10	5.75492	-1.48824e-10	2.12208e-05	-1.59822	-1.48824e-10	3.07331e-05	-1.14939	-1.48824e-10
110644045	rs7966591	3.05751e-11	4.50949	-1.48824e-10	2.3325e-05	-1.50367	-1.48824e-10	3.1541e-05	-1.12344	-1.48824e-10
110644353	rs139052516	1.08999e-13	-1.12711	-1.48824e-10	1.25379e-05	-2.12444	-1.48824e-10	1.20943e-05	-2.08199	-1.48824e-10
110645829	rs17619763	1.29505e-11	3.65044	-1.48824e-10	1.81763e-05	-1.75308	-1.48824e-10	2.31682e-05	-1.43195	-1.48824e-10
110649787	rs186074870	4.00896e-14	-2.12733	-1.48824e-10	1.29039e-05	-2.09567	-1.48824e-10	1.25137e-05	-2.04791	-1.48824e-10
110650498	rs11065505	1.10389e-13	-1.11443	-1.48824e-10	3.31469e-05	-1.15225	-1.48824e-10	2.79177e-05	-1.24547	-1.48824e-10
110651538	rs117527228	1.14571e-13	-1.07725	-1.48824e-10	1.24906e-05	-2.12823	-1.48824e-10	1.20891e-05	-2.08243	-1.48824e-10
110651971	rs77637411	5.54342e-14	-1.80325	-1.48824e-10	1.27341e-05	-2.10892	-1.48824e-10	1.17131e-05	-2.11403	-1.48824e-10
110653329	rs12814584	6.32682e-13	0.631521	-1.48824e-10	1.35013e-05	-2.05041	-1.48824e-10	1.15777e-05	-2.12565	-1.48824e-10
110653857	rs56017468	1.26897e-11	3.6301	-1.48824e-10	1.80813e-05	-1.75832	-1.48824e-10	2.30044e-05	-1.43905	-1.48824e-10
110657241	rs117122590	8.80588e-14	-1.34044	-1.48824e-10	0.0003116	1.08852	-1.48824e-10	0.000216405	0.802422	-1.48824e-10
110658284	rs183094943	1.80696e-13	-2.77629e-10	-0.621634	5.89552e-05	-2.77629e-10	-0.576422	5.35028e-05	-2.77629e-10	-0.594996
110659314	rs2339404	2.99788e-14	-1.68852	-0.729436	1.32162e-05	-1.86254	-0.209218	9.95371e-06	-2.0551	-0.221684
110660556	rs73206845	1.13763e-11	3.52084	-1.48824e-10	1.75878e-05	-1.78599	-1.48824e-10	2.2153e-05	-1.47676	-1.48824e-10
110660970	rs71442737	6.03806e-13	0.584806	-1.48824e-10	1.33913e-05	-2.05859	-1.48824e-10	1.15426e-05	-2.12869	-1.48824e-10
110661421	rs111989101	1.82447e-11	3.99318	-1.48824e-10	1.93461e-05	-1.69071	-1.48824e-10	2.56757e-05	-1.32919	-1.48824e-10
110661547	rs149014112	2.36795e-12	3.01422	-1.06289	6.62886e-06	-1.74334	-1.01842	5.05126e-06	-1.92058	-1.03451
110662327	rs7304243	1.53914e-05	17.4679	0.17075	1.25813e-05	-2.02728	-0.0937064	2.64383e-05	-1.14884	-0.15108
110662699	rs144677725	1.80137e-13	-2.77629e-10	-0.624728	5.87648e-05	-2.77629e-10	-0.579657	5.33331e-05	-2.77629e-10	-0.598174
110663996	rs146456612	4.00299e-14	-2.12882	-1.48824e-10	2.25622e-05	-1.53692	-1.48824e-10	2.018e-05	-1.57004	-1.48824e-10
110665833	rs151256800	4.75568e-14	-1.95652	-1.48824e-10	1.28084e-05	-2.1031	-1.48824e-10	1.1685e-05	-2.11642	-1.48824e-10
110666136	rs56838584	2.70587e-11	4.38732	-1.48824e-10	2.24694e-05	-1.54105	-1.48824e-10	3.00808e-05	-1.17084	-1.48824e-10
110667701	rs118073722	1.12446e-13	-1.09598	-1.48824e-10	1.24682e-05	-2.13002	-1.48824e-10	1.20378e-05	-2.08668	-1.48824e-10
110667874	rs148858023	4.02234e-14	-2.124	-1.48824e-10	2.72603e-05	-1.34777	-1.48824e-10	2.43623e-05	-1.38169	-1.48824e-10
110668284	rs78304912	3.49372e-14	-1.31233	-0.95256	4.72722e-06	-2.13181	-0.968053	4.39926e-06	-2.10914	-0.984148
110670879	rs186728711	1.88101e-13	-2.77629e-10	-0.58147	5.83854e-05	-2.77629e-10	-0.586134	5.45443e-05	-2.77629e-10	-0.575717
110671316	rs113255605	5.03162e-14	-1.90012	-1.48824e-10	2.37476e-05	-1.48572	-1.48824e-10	1.93521e-05	-1.61193	-1.48824e-10
110672016	rs142052325	1.9922e-13	-0.524037	-1.48824e-10	1.23951e-05	-2.1359	-1.48824e-10	1.1769e-05	-2.10926	-1.48824e-10
110672353	rs73206847	9.99972e-12	3.39186	-1.48824e-10	1.704e-05	-1.81764	-1.48824e-10	2.12074e-05	-1.52038	-1.48824e-10
110672978	rs7980838	2.33805e-11	4.24121	-1.48824e-10	2.15099e-05	-1.58469	-1.48824e-10	2.84494e-05	-1.22661	-1.48824e-10
110674200	rs117756843	8.82725e-14	-1.33802	-1.48824e-10	1.24188e-05	-2.13399	-1.48824e-10	1.17151e-05	-2.11385	-1.48824e-10
110675363	rs144825998	1.20114e-13	-2.77629e-10	-1.03	3.48008e-05	-2.77629e-10	-1.10356	3.30803e-05	-2.77629e-10	-1.07579
110675565	rs113295553	7.83552e-14	-1.4572	-1.48824e-10	1.23892e-05	-2.13638	-1.48824e-10	1.17031e-05	-2.11488	-1.48824e-10
110676035	rs79768321	1.41073e-13	-2.77629e-10	-0.86917	4.12192e-05	-2.77629e-10	-0.934296	3.76525e-05	-2.77629e-10	-0.946331
110676974	rs76409839	2.21419e-13	-2.77629e-10	-0.418392	7.01546e-05	-2.77629e-10	-0.402499	6.04069e-05	-2.77629e-10	-0.473627
110676982	rs11065606	1.15133e-13	-2.77629e-10	-1.07236	4.92449e-05	-2.77629e-10	-0.756395	4.64095e-05	-2.77629e-10	-0.737226
110679508	rs117794619	1.09657e-13	-1.12109	-1.48824e-10	1.24412e-05	-2.13219	-1.48824e-10	1.19718e-05	-2.09217	-1.48824e-10
110681099	rs141391620	6.71619e-13	0.691243	-1.48824e-10	1.24234e-05	-2.13362	-1.48824e-10	0.000266162	1.00938	-1.48824e-10
110683227	rs3026418	1.59332e-13	-2.77629e-10	-0.747456	4.13228e-05	-2.77629e-10	-0.931785	4.04608e-05	-2.77629e-10	-0.874396
110686133	rs933852	4.14752e-13	0.209234	-1.48824e-10	2.3549e-05	-1.49412	-1.48824e-10	2.00668e-05	-1.57566	-1.48824e-10
110687971	rs3026424	2.82166e-14	-1.55089	-0.927644	4.78026e-06	-2.13872	-0.949989	4.36184e-06	-2.13796	-0.963874
110688168	rs3026425	3.63407e-11	4.68225	-1.48824e-10	2.34906e-05	-1.4966	-1.48824e-10	3.25043e-05	-1.09336	-1.48824e-10
110690355	rs11616012	1.00938e-11	3.40123	-1.48824e-10	0.000110763	0.0541971	-1.48824e-10	7.1242e-05	-0.308649	-1.48824e-10
110690544	rs78432222	1.10318e-11	3.49009	-1.48824e-10	2.1545e-05	-1.58306	-1.48824e-10	1.59101e-05	-1.80777	-1.48824e-10
110690569	rs3026427	4.70641e-08	11.8486	-1.48824e-10	1.24616e-05	-2.13055	-1.48824e-10	1.33041e-05	-1.98666	-1.48824e-10
110691916	rs77964048	3.63407e-11	4.68225	-1.48824e-10	2.34906e-05	-1.4966	-1.48824e-10	3.25043e-05	-1.09336	-1.48824e-10
110692391	rs560818824	1.20937e-12	1.27941	-1.48824e-10	2.82148e-05	-1.31335	-1.48824e-10	2.86812e-05	-1.21849	-1.48824e-10
110693202	rs73206852	9.929e-13	1.08218	-1.48824e-10	1.25373e-05	-2.12449	-1.48824e-10	1.14691e-05	-2.13507	-1.48824e-10
110693253	rs147517686	1.9481e-13	-2.77629e-10	-0.546424	6.35302e-05	-2.77629e-10	-0.501685	5.9038e-05	-2.77629e-10	-0.49655
110694247	rs145950689	1.09455e-13	-1.12294	-1.48824e-10	1.24393e-05	-2.13234	-1.48824e-10	1.19671e-05	-2.09257	-1.48824e-10
110695391	rs139462120	1.45323e-11	3.76568	-1.48824e-10	0.00013961	0.285653	-1.48824e-10	8.80607e-05	-0.096704	-1.48824e-10
110696091	rs142206459	1.1527e-13	-1.07117	-1.48824e-10	1.24983e-05	-2.12761	-1.48824e-10	1.21061e-05	-2.08102	-1.48824e-10
110696757	rs1265775	1.07043e-13	-1.14522	-1.48824e-10	3.61311e-05	-1.06604	-1.48824e-10	3.0717e-05	-1.14992	-1.48824e-10
110697109	rs112417603	2.65699e-11	4.36908	-1.48824e-10	2.12463e-05	-1.59702	-1.48824e-10	2.91524e-05	-1.20219	-1.48824e-10
110697330	rs117121174	1.19881e-13	-2.77629e-10	-1.03194	3.4798e-05	-2.77629e-10	-1.10364	3.3055e-05	-2.77629e-10	-1.07656
110697448	rs10774599	3.91252e-08	11.7956	-0.131749	6.30051e-06	-2.11792	-0.694651	6.52344e-06	-2.00777	-0.691555
110697965	rs12300276	1.13114e-12	1.21253	-1.48824e-10	2.71799e-05	-1.35072	-1.48824e-10	1.54746e-05	-1.83553	-1.48824e-10
110700723	rs144160672	1.20573e-13	-2.77629e-10	-1.0262	5.693e-05	-2.77629e-10	-0.611378	5.4608e-05	-2.77629e-10	-0.574551
110701835	rs59107571	2.97451e-11	4.48197	-1.48824e-10	2.30023e-05	-1.51761	-1.48824e-10	3.19358e-05	-1.111	-1.48824e-10
110702051	rs60971459	1.30844e-11	3.66073	-1.48824e-10	1.80399e-05	-1.76062	-1.48824e-10	2.2989e-05	-1.43971	-1.48824e-10
110704135	rs118152719	1.14571e-13	-1.07725	-1.48824e-10	1.24906e-05	-2.12823	-1.48824e-10	1.20891e-05	-2.08243	-1.48824e-10
110704487	rs11065611	3.51568e-12	3.37228	-1.02574	7.82332e-06	-1.62807	-0.96802	5.74273e-06	-1.8384	-0.988397
110705800	rs1986123	5.07017e-08	12.0998	-0.176816	6.10145e-06	-2.12092	-0.723758	6.43993e-06	-1.99144	-0.720774
110706778	rs61940957	1.82751e-12	1.69226	-1.48824e-10	2.58004e-05	-1.40281	-1.48824e-10	1.43198e-05	-1.91309	-1.48824e-10
110707091	rs149994594	1.57528e-13	-2.77629e-10	-0.758845	4.7769e-05	-2.77629e-10	-0.786824	4.32486e-05	-2.77629e-10	-0.807766
110707761	rs77759104	4.05187e-14	-1.3299	-0.786781	5.50191e-06	-2.13881	-0.809291	5.00565e-06	-2.13106	-0.833105
110707987	rs76959914	6.79042e-12	4.09611	-1.09129	8.72747e-05	0.614309	-0.798448	4.02631e-05	-0.136084	-0.743211
110708025	rs140638363	1.07475e-13	-1.14119	-1.48824e-10	1.24221e-05	-2.13372	-1.48824e-10	1.19214e-05	-2.0964	-1.48824e-10
110708533	rs11065612	1.78159e-12	1.66682	-1.48824e-10	2.60913e-05	-1.3916	-1.48824e-10	1.44092e-05	-1.90686	-1.48824e-10
110708746	rs73206853	9.36714e-11	5.6291	-1.48824e-10	1.95256e-05	-1.68147	-1.48824e-10	2.83691e-05	-1.22943	-1.48824e-10
110711037	rs189244610	1.94588e-13	-2.77629e-10	-0.547563	6.03901e-05	-2.77629e-10	-0.552375	5.64358e-05	-2.77629e-10	-0.541628
110712212	rs6606683	2.14805e-11	4.15645	-1.48824e-10	1.95598e-05	-1.67972	-1.48824e-10	2.63326e-05	-1.30392	-1.48824e-10
110712308	rs7302576	1.86976e-11	4.0177	-1.48824e-10	1.92914e-05	-1.69354	-1.48824e-10	2.55553e-05	-1.33389	-1.48824e-10
110716775	rs56306150	1.33813e-11	3.68316	-1.48824e-10	1.81438e-05	-1.75487	-1.48824e-10	2.31691e-05	-1.43191	-1.48824e-10
110716802	rs3847950	6.0986e-13	0.594782	-1.48824e-10	2.56176e-05	-1.40992	-1.48824e-10	2.16278e-05	-1.50075	-1.48824e-10
110716986	rs112732599	4.01098e-14	-2.12683	-1.48824e-10	1.86298e-05	-1.72844	-1.48824e-10	1.4794e-05	-1.88051	-1.48824e-10
110719321	rs558822961	1.30659e-13	-2.77629e-10	-0.945856	4.09974e-05	-2.77629e-10	-0.93969	3.76617e-05	-2.77629e-10	-0.946088
110719741	rs186425832	1.11459e-13	-2.77629e-10	-1.10479	3.47569e-05	-2.77629e-10	-1.10482	3.24339e-05	-2.77629e-10	-1.09552
110720195	rs148774375	4.15082e-14	-2.09256	-1.48824e-10	1.3419e-05	-2.05652	-1.48824e-10	1.31006e-05	-2.00207	-1.48824e-10
110721952	rs3026440	1.77566e-13	-2.77629e-10	-0.639103	4.90231e-05	-2.77629e-10	-0.760908	4.64959e-05	-2.77629e-10	-0.735366
110722632	rs3026444	2.09609e-12	1.82938	-1.48824e-10	2.35646e-05	-1.49345	-1.48824e-10	1.37258e-05	-1.95545	-1.48824e-10
110723203	rs3026445	9.80063e-08	12.5821	-1.48824e-10	1.24362e-05	-2.13259	-1.48824e-10	1.38334e-05	-1.94765	-1.48824e-10
110723245	rs4766428	0.995955	28.9875	-0.271187	4.17335e-06	-2.13781	-1.08667	4.80433e-06	-1.90714	-1.09807
110723570	rs3026446	6.36782e-13	0.637979	-1.48824e-10	2.61976e-05	-1.38753	-1.48824e-10	2.20859e-05	-1.47979	-1.48824e-10
110723798	rs12820398	1.76149e-12	1.65547	-1.48824e-10	3.93311e-05	-0.981185	-1.48824e-10	3.59564e-05	-0.992424	-1.48824e-10
110724272	rs3026447	1.80268e-10	6.28375	-1.48824e-10	2.30435e-05	-1.51582	-1.48824e-10	3.49619e-05	-1.02047	-1.48824e-10
110726081	rs2098140	3.786e-11	4.7232	-1.48824e-10	2.28531e-05	-1.52411	-1.48824e-10	3.26367e-05	-1.08929	-1.48824e-10
110726302	rs3887669	4.40822e-10	7.17795	-1.48824e-10	0.00024905	0.864453	-1.48824e-10	0.000338005	1.24833	-1.48824e-10
110726530	rs3026448	1.15208e-13	-2.77629e-10	-1.07171	3.58695e-05	-2.77629e-10	-1.07331	3.41946e-05	-2.77629e-10	-1.04266
110727849	rs3026452	5.94033e-12	3.95907	-1.088	8.3273e-05	0.566812	-0.797888	4.00013e-05	-0.139843	-0.745974
110728001	rs75013764	2.20667e-12	1.88079	-1.48824e-10	2.2875e-05	-1.52316	-1.48824e-10	1.3649e-05	-1.96107	-1.48824e-10
110728976	rs150891384	2.29533e-13	-0.3824	-1.48824e-10	0.00135913	2.5614	-1.48824e-10	0.000889963	2.21645	-1.48824e-10
110729009	rs113745636	4.2012e-14	-2.08049	-1.48824e-10	1.42191e-05	-1.99861	-1.48824e-10	1.27842e-05	-2.02652	-1.48824e-10
110729133	rs116911740	3.96642e-14	-2.138	-1.48824e-10	1.98132e-05	-1.66685	-1.48824e-10	1.42245e-05	-1.91977	-1.48824e-10
110729807	rs35235621	5.73852e-13	0.533924	-1.48824e-10	2.47542e-05	-1.44421	-1.48824e-10	2.49379e-05	-1.35834	-1.48824e-10
110730709	rs117253246	1.1283e-13	-1.09256	-1.48824e-10	1.24721e-05	-2.12971	-1.48824e-10	1.2047e-05	-2.08591	-1.48824e-10
110730851	rs75415123	3.35375e-12	2.29939	-1.48824e-10	0.000139468	0.284639	-1.48824e-10	0.000177038	0.601634	-1.48824e-10
110731375	rs73206854	5.16625e-11	5.03404	-1.48824e-10	2.5384e-05	-1.41908	-1.48824e-10	3.65141e-05	-0.977032	-1.48824e-10
110731631	rs190682439	1.39021e-11	3.72135	-1.48824e-10	0.000305444	1.06857	-1.48824e-10	0.000803414	2.11414	-1.48824e-10
110731745	rs141317973	5.81456e-12	3.68435	-0.834675	1.1045e-05	-1.51599	-0.73523	8.23136e-06	-1.69767	-0.769114
110732468	rs140879759	1.80385e-12	1.67923	-1.48824e-10	9.69744e-05	-0.0787528	-1.48824e-10	4.35497e-05	-0.800827	-1.48824e-10
110732781	rs12228378	8.46769e-12	4.29267	-1.0671	9.81982e-05	0.801686	-0.867898	4.50735e-05	0.0558223	-0.822258
110734218	rs76858926	2.06232e-12	1.81314	-1.48824e-10	2.16378e-05	-1.57876	-1.48824e-10	1.36355e-05	-1.96205	-1.48824e-10
110735132	rs117368690	1.12758e-13	-2.77629e-10	-1.09321	3.86225e-05	-2.77629e-10	-0.999366	3.70072e-05	-2.77629e-10	-0.963617
110736619	rs117422279	1.12156e-13	-1.09855	-1.48824e-10	1.24652e-05	-2.13026	-1.48824e-10	1.20309e-05	-2.08725	-1.48824e-10
110737375	rs77822113	2.31695e-13	-2.77629e-10	-0.373024	6.27179e-05	-2.77629e-10	-0.514553	6.14595e-05	-2.77629e-10	-0.456353
110737813	rs192810166	1.20234e-13	-2.77629e-10	-1.02901	3.61215e-05	-2.77629e-10	-1.06631	3.34114e-05	-2.77629e-10	-1.06583
110737836	rs61942560	2.0176e-12	1.79122	-1.48824e-10	2.17498e-05	-1.5736	-1.48824e-10	1.37565e-05	-1.95322	-1.48824e-10
110739719	rs112303164	3.96379e-14	-2.13866	-1.48824e-10	2.35572e-05	-1.49377	-1.48824e-10	1.75838e-05	-1.70775	-1.48824e-10
110739833	rs138266326	2.68837e-13	-2.77629e-10	-0.224344	8.45627e-05	-2.77629e-10	-0.215707	8.17441e-05	-2.77629e-10	-0.171137
110740470	rs117391689	4.84109e-13	0.363862	-1.48824e-10	1.26602e-05	-2.11474	-1.48824e-10	0.0001814	0.625974	-1.48824e-10
110741356	rs10774600	1.22754e-13	-1.00827	-1.48824e-10	3.10548e-05	-1.21745	-1.48824e-10	2.59857e-05	-1.31718	-1.48824e-10
110741510	rs141147622	1.10761e-13	-1.11108	-1.48824e-10	1.24515e-05	-2.13136	-1.48824e-10	1.19977e-05	-2.09001	-1.48824e-10
110742991	rs12320025	2.12365e-10	6.44761	-1.48824e-10	2.4308e-05	-1.4624	-1.48824e-10	3.77107e-05	-0.944786	-1.48824e-10
110743984	rs7965279	2.40513e-14	-1.81559	-0.822669	1.02798e-05	-1.95936	-0.363668	7.8748e-06	-2.1038	-0.407261
110744044	rs55727991	1.76181e-11	3.95824	-1.48824e-10	1.92948e-05	-1.69336	-1.48824e-10	2.52442e-05	-1.34614	-1.48824e-10
110744701	rs117887629	1.152e-13	-2.77629e-10	-1.07178	3.57165e-05	-2.77629e-10	-1.07759	3.29174e-05	-2.77629e-10	-1.08073
110744872	rs78178630	3.7327e-13	0.103855	-1.48824e-10	1.71738e-05	-1.80982	-1.48824e-10	2.95267e-05	-1.18943	-1.48824e-10
110745138	rs148668919	8.11372e-14	-1.42231	-1.48824e-10	0.000438625	1.43044	-1.48824e-10	0.000261955	0.993442	-1.48824e-10
110747419	rs4630352	8.76604e-08	12.7129	-0.242386	5.48273e-06	-2.13869	-0.812906	6.40076e-06	-1.90855	-0.809768
110747443	rs141242745	1.06605e-13	-1.14932	-1.48824e-10	1.24151e-05	-2.13429	-1.48824e-10	1.19015e-05	-2.09806	-1.48824e-10
110748735	rs3026456	1.6859e-11	3.91419	-1.48824e-10	1.90676e-05	-1.70521	-1.48824e-10	2.48477e-05	-1.36197	-1.48824e-10
110749356	rs183118030	1.1283e-13	-1.09256	-1.48824e-10	1.24721e-05	-2.12971	-1.48824e-10	1.2047e-05	-2.08591	-1.48824e-10
110749918	rs7960988	5.26128e-11	5.05227	-1.48824e-10	2.59863e-05	-1.39563	-1.48824e-10	3.7084e-05	-0.961544	-1.48824e-10
110750094	rs117293389	1.09455e-13	-1.12294	-1.48824e-10	1.24393e-05	-2.13234	-1.48824e-10	1.19671e-05	-2.09257	-1.48824e-10
110750303	rs142826405	2.47486e-13	-0.307092	-1.48824e-10	3.00799e-05	-1.24934	-1.48824e-10	2.13438e-05	-1.51397	-1.48824e-10
110751932	rs181355123	6.10915e-14	-1.70607	-1.48824e-10	1.26117e-05	-2.11858	-1.48824e-10	1.1706e-05	-2.11463	-1.48824e-10
110752215	rs78925260	5.09587e-14	-1.88743	-1.48824e-10	1.31614e-05	-2.07591	-1.48824e-10	1.2077e-05	-2.08342	-1.48824e-10
110752966	rs141715902	5.46264e-14	-1.81793	-1.48824e-10	1.27027e-05	-2.11139	-1.48824e-10	1.27174e-05	-2.03176	-1.48824e-10
110753198	rs3026457	1.00522e-11	4.45067	-1.05356	0.000106535	0.908829	-0.893555	4.80939e-05	0.148515	-0.850091
110754097	rs3026459	1.09453e-11	4.53758	-1.05536	0.000113445	0.968028	-0.88991	5.08295e-05	0.199839	-0.846092
110754692	rs60730125	1.22833e-13	-2.77629e-10	-1.00762	3.87347e-05	-2.77629e-10	-0.996465	3.58395e-05	-2.77629e-10	-0.995681
110755484	rs149279614	1.09455e-13	-1.12294	-1.48824e-10	1.24393e-05	-2.13234	-1.48824e-10	1.19671e-05	-2.09257	-1.48824e-10
110756569	rs7967246	3.92601e-11	4.75952	-1.48824e-10	2.47279e-05	-1.44527	-1.48824e-10	3.51567e-05	-1.01491	-1.48824e-10
110757585	rs3026465	9.10553e-11	5.24712	0.353651	1.47064e-05	-2.11876	0.153838	2.53234e-05	-1.35794	0.014933
110758081	rs3026468	1.7216e-11	3.93515	-1.48824e-10	1.91751e-05	-1.69959	-1.48824e-10	2.50352e-05	-1.35445	-1.48824e-10
110758351	rs3026469	4.00642e-14	-2.12797	-1.48824e-10	3.22077e-05	-1.18099	-1.48824e-10	3.21575e-05	-1.10408	-1.48824e-10
110758652	rs79685248	4.62097e-14	-1.98526	-1.48824e-10	1.40724e-05	-2.00898	-1.48824e-10	1.28694e-05	-2.01988	-1.48824e-10
110758950	rs139435961	3.61217e-14	-1.41014	-0.82141	5.34494e-06	-2.13645	-0.8406	4.91145e-06	-2.13703	-0.846131
110759843	rs60219027	1.6859e-11	3.91419	-1.48824e-10	1.90676e-05	-1.70521	-1.48824e-10	2.48477e-05	-1.36197	-1.48824e-10
110761075	rs118088931	1.00493e-09	8.00199	-1.48824e-10	0.000337352	1.16793	-1.48824e-10	0.000484007	1.60737	-1.48824e-10
110761843	rs75730213	1.01861e-11	3.41033	-1.48824e-10	0.000126592	0.187766	-1.48824e-10	8.45246e-05	-0.137688	-1.48824e-10
110762232	rs185320379	8.6551e-14	-1.35771	-1.48824e-10	2.63172e-05	-1.38298	-1.48824e-10	2.42944e-05	-1.38449	-1.48824e-10
110762756	rs12310834	2.05408e-10	6.41431	-1.48824e-10	2.40823e-05	-1.47172	-1.48824e-10	3.7246e-05	-0.957186	-1.48824e-10
110763354	rs11065627	1.07385e-11	4.49406	-1.03092	0.000104951	0.938362	-0.938069	4.67795e-05	0.17411	-0.903395
110763746	rs142230058	6.93742e-13	-2.77629e-10	0.723653	0.000221098	-2.77629e-10	0.745405	0.000169061	-2.77629e-10	0.555531
110763925	rs117656211	6.03983e-14	-1.71749	-1.48824e-10	1.2644e-05	-2.11602	-1.48824e-10	1.17387e-05	-2.11184	-1.48824e-10
110766166	rs11065628	8.09169e-08	12.7392	-0.348754	5.38445e-06	-2.13876	-0.83093	6.29494e-06	-1.90659	-0.828397
110766767	rs17187412	1.61014e-11	3.86821	-1.48824e-10	1.88356e-05	-1.71745	-1.48824e-10	2.44431e-05	-1.37838	-1.48824e-10
110767721	rs73206857	5.00271e-11	5.00187	-1.48824e-10	2.55703e-05	-1.41177	-1.48824e-10	3.63375e-05	-0.981881	-1.48824e-10
110769301	rs112414115	3.17777e-11	4.54807	-1.48824e-10	2.2104e-05	-1.55744	-1.48824e-10	3.08028e-05	-1.14712	-1.48824e-10
110771429	rs117734975	1.11871e-13	-1.1011	-1.48824e-10	1.24624e-05	-2.13049	-1.48824e-10	1.20241e-05	-2.08782	-1.48824e-10
110773444	rs117894071	1.78688e-13	-2.77629e-10	-0.632806	5.01227e-05	-2.77629e-10	-0.738726	4.94449e-05	-2.77629e-10	-0.673872
110775609	rs56128816	5.12411e-11	5.02585	-1.48824e-10	2.5767e-05	-1.40411	-1.48824e-10	3.66903e-05	-0.972219	-1.48824e-10
110775610	rs55859138	1.61014e-11	3.86821	-1.48824e-10	1.88356e-05	-1.71745	-1.48824e-10	2.44431e-05	-1.37838	-1.48824e-10
110775621	rs147753396	1.74951e-13	-2.77629e-10	-0.653944	5.46687e-05	-2.77629e-10	-0.651908	5.19731e-05	-2.77629e-10	-0.624005
110775774	rs35685291	1.14078e-11	4.56963	-1.04603	0.000113426	0.989907	-0.911957	5.05425e-05	0.218827	-0.870742
110775989	rs11065630	8.43166e-14	-1.38387	-1.48824e-10	1.35362e-05	-2.04783	-1.48824e-10	1.34954e-05	-1.97238	-1.48824e-10
110778383	rs11065631	3.47531e-11	4.63758	-1.48824e-10	2.46314e-05	-1.44918	-1.48824e-10	3.17598e-05	-1.11653	-1.48824e-10
110779034	rs3026479	3.10673e-11	4.52546	-1.48824e-10	2.41464e-05	-1.46906	-1.48824e-10	3.35334e-05	-1.06219	-1.48824e-10
110780107	rs56243033	1.74341e-11	3.94773	-1.48824e-10	2.47853e-05	-1.44295	-1.48824e-10	1.78435e-05	-1.69309	-1.48824e-10
110780540	rs3026482	2.44783e-12	1.98451	-1.48824e-10	2.11603e-05	-1.60107	-1.48824e-10	1.32562e-05	-1.99027	-1.48824e-10
110780612	rs7971568	1.41279e-11	3.73746	-1.48824e-10	1.82041e-05	-1.75155	-1.48824e-10	2.33429e-05	-1.42444	-1.48824e-10
110780905	rs3026483	3.48786e-11	4.64118	-1.48824e-10	2.27244e-05	-1.52976	-1.48824e-10	3.19337e-05	-1.11107	-1.48824e-10
110781360	rs3026484	5.62254e-13	0.513507	-1.48824e-10	2.4572e-05	-1.45159	-1.48824e-10	2.08016e-05	-1.5397	-1.48824e-10
110781628	rs55823622	1.6859e-11	3.91419	-1.48824e-10	1.90676e-05	-1.70521	-1.48824e-10	2.48477e-05	-1.36197	-1.48824e-10
110782532	rs3026486	1.57692e-11	3.84737	-1.48824e-10	1.87321e-05	-1.72296	-1.48824e-10	2.42628e-05	-1.38579	-1.48824e-10
110783241	rs1860561	2.44783e-12	1.98451	-1.48824e-10	2.11603e-05	-1.60107	-1.48824e-10	1.32562e-05	-1.99027	-1.48824e-10
110783604	rs117090219	4.04404e-14	-2.11862	-1.48824e-10	1.52305e-05	-1.9299	-1.48824e-10	1.54771e-05	-1.83537	-1.48824e-10
110784578	rs3026489	1.12446e-13	-1.09598	-1.48824e-10	1.35141e-05	-2.04946	-1.48824e-10	1.38408e-05	-1.94711	-1.48824e-10
110786054	rs139155700	1.10551e-13	-1.11297	-1.48824e-10	1.24495e-05	-2.13152	-1.48824e-10	1.19928e-05	-2.09042	-1.48824e-10
110787877	rs117740426	1.11208e-13	-1.10704	-1.48824e-10	1.24558e-05	-2.13101	-1.48824e-10	1.20083e-05	-2.08913	-1.48824e-10
110788855	rs9540	4.18115e-14	-2.08528	-1.48824e-10	1.25219e-05	-2.12572	-1.48824e-10	1.15522e-05	-2.12785	-1.48824e-10
110789311	rs117934771	2.45008e-13	-2.77629e-10	-0.317156	6.54126e-05	-2.77629e-10	-0.472486	6.37958e-05	-2.77629e-10	-0.419043
110789332	rs117609955	4.66018e-13	0.325777	-1.48824e-10	2.50216e-05	-1.43346	-1.48824e-10	2.12649e-05	-1.51767	-1.48824e-10
110789372	rs2339511	3.43883e-11	4.62702	-1.48824e-10	2.26928e-05	-1.53115	-1.48824e-10	3.12426e-05	-1.13295	-1.48824e-10
110789703	rs1814251	8.26718e-11	5.50419	-1.48824e-10	1.89291e-05	-1.7125	-1.48824e-10	2.74683e-05	-1.2617	-1.48824e-10
110792131	rs11612572	9.0879e-12	3.43341	-0.137158	2.20183e-05	-1.60935	0.0480202	1.55114e-05	-1.824	-0.00915894
110792357	rs116906071	2.7464e-11	4.40218	-1.48824e-10	0.000121102	0.143436	-1.48824e-10	5.72496e-05	-0.527311	-1.48824e-10
110792479	rs78430096	9.27557e-14	-1.28848	-1.48824e-10	1.59483e-05	-1.88385	-1.48824e-10	1.70713e-05	-1.73733	-1.48824e-10
110792946	rs76598575	8.49304e-14	-1.37662	-1.48824e-10	1.39077e-05	-2.02075	-1.48824e-10	1.20236e-05	-2.08786	-1.48824e-10
110793075	rs148495672	1.34333e-13	-0.918122	-1.48824e-10	1.32924e-05	-2.06601	-1.48824e-10	1.21256e-05	-2.07941	-1.48824e-10
110793826	rs557318113	1.73421e-13	-2.77629e-10	-0.662727	5.41896e-05	-2.77629e-10	-0.660711	5.15038e-05	-2.77629e-10	-0.633075
110794453	rs141929180	1.07227e-13	-1.1435	-1.48824e-10	1.24201e-05	-2.13388	-1.48824e-10	1.19157e-05	-2.09687	-1.48824e-10
110794806	rs113095227	8.55996e-14	-1.36877	-1.48824e-10	1.34668e-05	-2.05297	-1.48824e-10	1.34015e-05	-1.97936	-1.48824e-10
110795208	rs73206859	1.22961e-13	-1.00658	-1.48824e-10	1.75734e-05	-1.78682	-1.48824e-10	2.02436e-05	-1.56689	-1.48824e-10
110797730	rs12313391	1.56954e-12	1.54009	-1.48824e-10	2.44014e-05	-1.45856	-1.48824e-10	1.474e-05	-1.88416	-1.48824e-10
110798322	rs7297096	1.57692e-11	3.84737	-1.48824e-10	1.87321e-05	-1.72296	-1.48824e-10	2.42628e-05	-1.38579	-1.48824e-10
110798561	rs192578293	1.18265e-11	4.59866	-1.039	0.000114309	1.00974	-0.924028	5.07406e-05	0.236045	-0.88405
110798562	rs73206861	6.12673e-05	19.4528	-0.432737	5.3901e-06	-1.86579	-1.10285	8.5971e-06	-1.31738	-1.10592
110799242	rs147768390	2.10411e-13	-2.77629e-10	-0.469386	6.60992e-05	-2.77629e-10	-0.462044	6.3477e-05	-2.77629e-10	-0.424053
110799944	rs12811603	4.65602e-05	18.1597	0.585838	2.05332e-05	-1.78585	0.154691	5.96176e-05	-0.626487	0.139708
110800166	rs6606684	1.67292e-12	1.60388	-1.48824e-10	2.35031e-05	-1.49607	-1.48824e-10	1.43017e-05	-1.91435	-1.48824e-10
110800254	rs55951950	1.64755e-11	3.89118	-1.48824e-10	1.89508e-05	-1.71135	-1.48824e-10	2.46441e-05	-1.37019	-1.48824e-10
110800789	rs138371095	1.08439e-13	-1.13226	-1.48824e-10	1.26936e-05	-2.11211	-1.48824e-10	1.1453e-05	-2.13648	-1.48824e-10
110801413	rs112404249	5.6307e-14	-1.78763	-1.48824e-10	1.62225e-05	-1.8668	-1.48824e-10	1.71722e-05	-1.73144	-1.48824e-10
110802707	rs140441196	3.10673e-11	4.52546	-1.48824e-10	2.41464e-05	-1.46906	-1.48824e-10	3.35334e-05	-1.06219	-1.48824e-10
110803794	rs61942582	6.3839e-13	0.640501	-1.48824e-10	1.38747e-05	-2.02313	-1.48824e-10	1.47074e-05	-1.88638	-1.48824e-10
110803934	rs189856160	2.09237e-13	-2.77629e-10	-0.474981	6.57283e-05	-2.77629e-10	-0.46767	6.31105e-05	-2.77629e-10	-0.429843
110804178	rs28675894	3.63761e-14	-1.12329	-1.10124	4.23956e-06	-2.10448	-1.10426	3.9415e-06	-2.09876	-1.10441
110805082	rs145798258	1.13961e-13	-1.08259	-1.48824e-10	1.2484e-05	-2.12875	-1.48824e-10	1.20743e-05	-2.08365	-1.48824e-10
110806289	rs147300876	1.12606e-13	-1.09455	-1.48824e-10	1.24698e-05	-2.12989	-1.48824e-10	1.20417e-05	-2.08636	-1.48824e-10
110806871	rs56116206	3.31072e-11	4.58906	-1.48824e-10	2.23738e-05	-1.54531	-1.48824e-10	3.12941e-05	-1.1313	-1.48824e-10
110806874	rs139084282	1.11303e-13	-2.77629e-10	-1.10619	3.47338e-05	-2.77629e-10	-1.10549	3.2088e-05	-2.77629e-10	-1.10625
110807122	rs143868643	3.26983e-14	-1.22917	-1.10195	4.10542e-06	-2.13618	-1.10471	3.86268e-06	-2.11853	-1.10484
110808094	rs58610388	1.7216e-11	3.93515	-1.48824e-10	1.91751e-05	-1.69959	-1.48824e-10	2.50352e-05	-1.35445	-1.48824e-10
110808631	rs73206863	2.27278e-10	6.51548	-1.48824e-10	0.000198507	0.637623	-1.48824e-10	0.000267017	1.01258	-1.48824e-10
110809435	rs118028525	9.25524e-14	-1.29067	-1.48824e-10	1.44189e-05	-1.98466	-1.48824e-10	1.24217e-05	-2.05529	-1.48824e-10
110809859	rs28665218	2.15264e-10	6.46117	-1.48824e-10	2.96062e-05	-1.26521	-1.48824e-10	5.19244e-05	-0.624942	-1.48824e-10
110810137	rs59686008	2.64116e-13	-2.77629e-10	-0.242059	8.39744e-05	-2.77629e-10	-0.222688	8.2729e-05	-2.77629e-10	-0.159161
110811197	rs117586468	1.12606e-13	-1.09455	-1.48824e-10	1.24698e-05	-2.12989	-1.48824e-10	1.20417e-05	-2.08636	-1.48824e-10
110812345	rs4131851	3.64087e-11	4.68412	-1.48824e-10	2.29417e-05	-1.52024	-1.48824e-10	3.32606e-05	-1.07036	-1.48824e-10
110812553	rs4131850	3.73141e-11	4.70868	-1.48824e-10	2.31124e-05	-1.51283	-1.48824e-10	3.35859e-05	-1.06062	-1.48824e-10
110812657	rs4131852	3.64087e-11	4.68412	-1.48824e-10	2.29417e-05	-1.52024	-1.48824e-10	3.32606e-05	-1.07036	-1.48824e-10
110812923	rs117338451	4.27772e-14	-2.06244	-1.48824e-10	2.83256e-05	-1.30943	-1.48824e-10	2.22643e-05	-1.47174	-1.48824e-10
110814415	rs57154770	3.73141e-11	4.70868	-1.48824e-10	2.31124e-05	-1.51283	-1.48824e-10	3.35859e-05	-1.06062	-1.48824e-10
110815093	rs118018382	1.11871e-13	-1.1011	-1.48824e-10	1.24624e-05	-2.13049	-1.48824e-10	1.20241e-05	-2.08782	-1.48824e-10
110815922	rs28609096	0.00018124	20.6575	-0.55287	6.59495e-06	-1.6609	-1.10599	1.21646e-05	-0.973154	-1.10305
110815950	rs28397252	3.73141e-11	4.70868	-1.48824e-10	2.31124e-05	-1.51283	-1.48824e-10	3.35859e-05	-1.06062	-1.48824e-10
110816291	rs56122570	3.9509e-11	4.76584	-1.48824e-10	2.33529e-05	-1.50248	-1.48824e-10	3.5185e-05	-1.01411	-1.48824e-10
110816505	rs73206866	1.01724e-09	8.01416	-1.48824e-10	0.000354629	1.21787	-1.48824e-10	0.00054347	1.72324	-1.48824e-10
110816507	rs55913108	5.26128e-11	5.05227	-1.48824e-10	2.59863e-05	-1.39563	-1.48824e-10	3.7084e-05	-0.961544	-1.48824e-10
110816835	rs73206868	5.26128e-11	5.05227	-1.48824e-10	2.59863e-05	-1.39563	-1.48824e-10	3.7084e-05	-0.961544	-1.48824e-10
110817193	rs56184938	3.82436e-11	4.73328	-1.48824e-10	2.32853e-05	-1.50538	-1.48824e-10	3.39159e-05	-1.05085	-1.48824e-10
110818195	rs139552832	1.15378e-13	-2.77629e-10	-1.07023	3.60869e-05	-2.77629e-10	-1.06727	3.4244e-05	-2.77629e-10	-1.04122
110818214	rs150013087	1.34035e-11	4.71912	-1.0343	0.000114546	1.01933	-0.931553	5.13285e-05	0.255883	-0.892367
110818749	rs147873940	1.05464e-12	1.14251	-1.48824e-10	1.83454e-05	-1.74382	-1.48824e-10	1.39778e-05	-1.93726	-1.48824e-10
110819139	rs28637922	3.03978e-09	9.49567	-0.386819	5.65012e-06	-2.10922	-0.812304	5.47755e-06	-2.07506	-0.799011
110819182	rs151094104	4.33362e-14	-2.04946	-1.48824e-10	1.30185e-05	-2.08683	-1.48824e-10	1.19438e-05	-2.09452	-1.48824e-10
110819513	rs138556976	2.51155e-13	-0.292379	-1.48824e-10	1.50741e-05	-1.94022	-1.48824e-10	1.21415e-05	-2.0781	-1.48824e-10
110819760	rs61942585	1.73379e-13	-0.662968	-1.48824e-10	0.000107342	0.0228155	-1.48824e-10	4.41577e-05	-0.786964	-1.48824e-10
110819953	rs73206870	3.87813e-11	4.74725	-1.48824e-10	2.45422e-05	-1.45281	-1.48824e-10	3.5862e-05	-0.995054	-1.48824e-10
110821009	rs28592908	3.39059e-11	4.6129	-1.48824e-10	2.24579e-05	-1.54156	-1.48824e-10	3.23399e-05	-1.09843	-1.48824e-10
110821939	rs28816104	4.25418e-14	-1.93831	-0.129645	2.16957e-05	-2.02473	0.448643	1.81087e-05	-2.12894	0.450599
110822018	rs117814277	9.01625e-14	-1.31683	-1.48824e-10	0.000509222	1.57968	-1.48824e-10	0.000298279	1.1233	-1.48824e-10
110822442	rs149218420	1.66533e-13	-2.77629e-10	-0.703255	5.00061e-05	-2.77629e-10	-0.741055	4.60563e-05	-2.77629e-10	-0.744867
110823331	rs73206871	6.3181e-14	-1.67244	-1.48824e-10	1.26081e-05	-2.11886	-1.48824e-10	1.24694e-05	-2.05146	-1.48824e-10
110823398	rs137890406	1.09836e-13	-1.11946	-1.48824e-10	1.24428e-05	-2.13206	-1.48824e-10	1.1976e-05	-2.09183	-1.48824e-10
110823724	rs28482181	1.09682e-11	4.54273	-1.05842	0.000107677	0.913684	-0.887751	4.70379e-05	0.12039	-0.844166
110824112	rs56130410	1.87872e-11	4.02248	-1.48824e-10	1.95785e-05	-1.67877	-1.48824e-10	2.63981e-05	-1.30144	-1.48824e-10
110824471	rs60339427	5.26128e-11	5.05227	-1.48824e-10	2.59863e-05	-1.39563	-1.48824e-10	3.7084e-05	-0.961544	-1.48824e-10
110825883	rs117200300	1.12205e-13	-2.77629e-10	-1.09812	3.58702e-05	-2.77629e-10	-1.07329	3.31315e-05	-2.77629e-10	-1.07425
110825910	rs142843654	3.20567e-13	-0.0483553	-1.48824e-10	1.6628e-05	-1.84211	-1.48824e-10	1.71773e-05	-1.73114	-1.48824e-10
110825979	rs28505800	1.11174e-11	4.55709	-1.05927	0.000108924	0.923389	-0.885934	4.75268e-05	0.12874	-0.842177
110826208	rs28569834	3.45264e-10	6.93362	-1.48824e-10	2.81562e-05	-1.31543	-1.48824e-10	4.63756e-05	-0.737958	-1.48824e-10
110826209	rs28580853	3.15031e-10	6.84198	-1.48824e-10	2.7394e-05	-1.34288	-1.48824e-10	4.47416e-05	-0.773826	-1.48824e-10
110826267	rs79239201	9.01625e-14	-1.31683	-1.48824e-10	0.000509222	1.57968	-1.48824e-10	0.000298279	1.1233	-1.48824e-10
110826463	rs28670753	3.34611e-10	6.90228	-1.48824e-10	2.78922e-05	-1.32485	-1.48824e-10	4.58087e-05	-0.750256	-1.48824e-10
110826718	rs140644527	9.57871e-13	1.04627	-1.48824e-10	5.33075e-05	-0.677123	-1.48824e-10	2.56181e-05	-1.33143	-1.48824e-10
110827136	rs34681975	8.66863e-14	-1.35615	-1.48824e-10	1.26383e-05	-2.11647	-1.48824e-10	1.22215e-05	-2.07153	-1.48824e-10
110827509	rs59022837	3.87813e-11	4.74725	-1.48824e-10	2.45422e-05	-1.45281	-1.48824e-10	3.5862e-05	-0.995054	-1.48824e-10
110827516	rs28695619	9.80305e-13	1.06942	-1.48824e-10	3.98013e-05	-0.969299	-1.48824e-10	3.22526e-05	-1.10113	-1.48824e-10
110827923	rs78843188	3.77927e-11	4.72142	-1.48824e-10	2.41861e-05	-1.46742	-1.48824e-10	3.57712e-05	-0.997587	-1.48824e-10
110828170	rs149509859	1.09836e-13	-1.11946	-1.48824e-10	1.24428e-05	-2.13206	-1.48824e-10	1.1976e-05	-2.09183	-1.48824e-10
110829036	rs28555214	0.000416026	19.8461	1.08951	3.10449e-05	-1.81436	0.596594	8.58721e-05	-0.662431	0.540559
110829254	rs57821814	3.78442e-11	4.72279	-1.48824e-10	2.43538e-05	-1.46051	-1.48824e-10	3.55067e-05	-1.00501	-1.48824e-10
110829536	rs112552996	4.86415e-14	-1.93397	-1.48824e-10	2.42375e-05	-1.4653	-1.48824e-10	2.0531e-05	-1.55279	-1.48824e-10
110831541	rs148833222	1.12008e-13	-2.77629e-10	-1.09987	3.48541e-05	-2.77629e-10	-1.10203	3.26277e-05	-2.77629e-10	-1.08957
110832027	rs34840178	0.000286131	21.0942	-0.5329	6.88347e-06	-1.61767	-1.10641	1.32199e-05	-0.888575	-1.10443
110832125	rs35026231	5.12411e-11	5.02585	-1.48824e-10	2.5767e-05	-1.40411	-1.48824e-10	3.66903e-05	-0.972219	-1.48824e-10
110832527	rs188419180	2.34597e-13	-2.77629e-10	-0.360576	6.45239e-05	-2.77629e-10	-0.486164	6.44842e-05	-2.77629e-10	-0.40831
110832681	rs147921327	1.12606e-13	-1.09455	-1.48824e-10	1.24698e-05	-2.12989	-1.48824e-10	1.20417e-05	-2.08636	-1.48824e-10
110833260	rs117462029	1.10551e-13	-1.11297	-1.48824e-10	1.24495e-05	-2.13152	-1.48824e-10	1.19928e-05	-2.09042	-1.48824e-10
110833534	rs138788614	1.27669e-13	-0.969008	-1.48824e-10	1.53732e-05	-1.92057	-1.48824e-10	1.22506e-05	-2.06916	-1.48824e-10
110833536	rs149357519	5.12411e-11	5.02585	-1.48824e-10	2.5767e-05	-1.40411	-1.48824e-10	3.66903e-05	-0.972219	-1.48824e-10
110833763	rs56127909	3.73141e-11	4.70868	-1.48824e-10	2.31124e-05	-1.51283	-1.48824e-10	3.35859e-05	-1.06062	-1.48824e-10
110833869	rs56251637	3.73141e-11	4.70868	-1.48824e-10	2.31124e-05	-1.51283	-1.48824e-10	3.35859e-05	-1.06062	-1.48824e-10
110834606	rs28653722	3.73141e-11	4.70868	-1.48824e-10	2.31124e-05	-1.51283	-1.48824e-10	3.35859e-05	-1.06062	-1.48824e-10
110834659	rs28480627	5.12411e-11	5.02585	-1.48824e-10	2.5767e-05	-1.40411	-1.48824e-10	3.66903e-05	-0.972219	-1.48824e-10
110834923	rs145518850	1.11208e-13	-1.10704	-1.48824e-10	1.24558e-05	-2.13101	-1.48824e-10	1.20083e-05	-2.08913	-1.48824e-10
110835015	rs73206878	1.5364e-11	3.82133	-1.48824e-10	1.85539e-05	-1.73252	-1.48824e-10	2.45372e-05	-1.37454	-1.48824e-10
110835991	rs28554115	5.12411e-11	5.02585	-1.48824e-10	2.5767e-05	-1.40411	-1.48824e-10	3.66903e-05	-0.972219	-1.48824e-10
110836321	rs79447402	1.52308e-13	-0.792541	-1.48824e-10	0.000960295	2.21404	-1.48824e-10	0.000549149	1.73364	-1.48824e-10
110836335	rs148885004	1.46672e-13	-2.77629e-10	-0.830246	4.27122e-05	-2.77629e-10	-0.898715	4.0034e-05	-2.77629e-10	-0.885001
110836696	rs117278527	8.13537e-14	-1.41964	-1.48824e-10	1.25645e-05	-2.12233	-1.48824e-10	1.15018e-05	-2.13223	-1.48824e-10
110837297	rs140605189	1.10551e-13	-1.11297	-1.48824e-10	1.24495e-05	-2.13152	-1.48824e-10	1.19928e-05	-2.09042	-1.48824e-10
110837715	rs138172421	1.73503e-11	4.96493	-1.02201	0.000143368	1.26166	-0.949447	6.14356e-05	0.455473	-0.912215
110839594	rs56264688	3.37256e-11	4.60756	-1.48824e-10	2.24223e-05	-1.54314	-1.48824e-10	3.22723e-05	-1.10052	-1.48824e-10
110840515	rs73206882	3.73141e-11	4.70868	-1.48824e-10	2.31124e-05	-1.51283	-1.48824e-10	3.35859e-05	-1.06062	-1.48824e-10
110841186	rs148387490	1.25695e-13	-0.984587	-1.48824e-10	1.26659e-05	-2.11428	-1.48824e-10	1.15616e-05	-2.12704	-1.48824e-10
110841207	rs148822220	1.10931e-13	-1.10954	-1.48824e-10	1.24531e-05	-2.13123	-1.48824e-10	1.20018e-05	-2.08968	-1.48824e-10
110841379	rs75347070	1.63597e-12	-2.77629e-10	1.58154	0.000364058	-2.77629e-10	1.24411	0.000369546	-2.77629e-10	1.33754
110841437	rs141147170	1.10931e-13	-1.10954	-1.48824e-10	1.24531e-05	-2.13123	-1.48824e-10	1.20018e-05	-2.08968	-1.48824e-10
110841998	rs56209636	5.26128e-11	5.05227	-1.48824e-10	2.59863e-05	-1.39563	-1.48824e-10	3.7084e-05	-0.961544	-1.48824e-10
110843413	rs111298771	2.01153e-12	1.7882	-1.48824e-10	2.06113e-05	-1.62736	-1.48824e-10	1.31339e-05	-1.99953	-1.48824e-10
110843461	rs28813775	7.91121e-05	18.5494	0.726329	2.40658e-05	-1.77634	0.303928	7.07676e-05	-0.558152	0.242823
110843701	rs57726737	3.73141e-11	4.70868	-1.48824e-10	2.31124e-05	-1.51283	-1.48824e-10	3.35859e-05	-1.06062	-1.48824e-10
110843797	rs28764794	0.000404987	21.3949	-0.486266	7.20925e-06	-1.5718	-1.10603	1.41599e-05	-0.81806	-1.10626
110843972	rs149013204	1.50627e-13	-0.803642	-1.48824e-10	1.30779e-05	-2.08228	-1.48824e-10	1.18449e-05	-2.10283	-1.48824e-10
110844189	rs28811332	8.47042e-05	18.6177	0.726329	2.42856e-05	-1.76725	0.303928	7.21193e-05	-0.539232	0.242823
110844920	rs28840785	5.12411e-11	5.02585	-1.48824e-10	2.5767e-05	-1.40411	-1.48824e-10	3.66903e-05	-0.972219	-1.48824e-10
110845040	rs28772589	3.73141e-11	4.70868	-1.48824e-10	2.31124e-05	-1.51283	-1.48824e-10	3.35859e-05	-1.06062	-1.48824e-10
110845626	rs145669855	1.10931e-13	-1.10954	-1.48824e-10	1.24531e-05	-2.13123	-1.48824e-10	1.20018e-05	-2.08968	-1.48824e-10
110845764	rs28771124	5.23037e-13	0.441206	-1.48824e-10	1.42459e-05	-1.99673	-1.48824e-10	1.43636e-05	-1.91003	-1.48824e-10
110847507	rs58417334	3.82436e-11	4.73328	-1.48824e-10	2.32853e-05	-1.50538	-1.48824e-10	3.39159e-05	-1.05085	-1.48824e-10
110849549	rs73206883	9.43827e-11	5.63667	-1.48824e-10	3.06737e-05	-1.2298	-1.48824e-10	3.94471e-05	-0.899771	-1.48824e-10
110849891	rs28447445	1.44461e-12	1.45714	-1.48824e-10	4.11461e-05	-0.936071	-1.48824e-10	3.38224e-05	-1.05361	-1.48824e-10
110850015	rs28413501	4.29492e-11	4.84933	-1.48824e-10	2.43691e-05	-1.45989	-1.48824e-10	3.41902e-05	-1.04279	-1.48824e-10
110850112	rs138764788	2.27473e-11	4.21375	-1.48824e-10	0.000186591	0.575717	-1.48824e-10	0.000114998	0.170181	-1.48824e-10
110850241	rs28404862	2.86144e-11	4.44322	-1.48824e-10	2.13688e-05	-1.59127	-1.48824e-10	3.02758e-05	-1.16438	-1.48824e-10
110851190	rs73206886	4.29492e-11	4.84933	-1.48824e-10	2.43691e-05	-1.45989	-1.48824e-10	3.41902e-05	-1.04279	-1.48824e-10
110851422	rs116919748	7.62275e-10	7.72561	-1.48824e-10	0.000209238	0.690272	-1.48824e-10	0.000309647	1.1607	-1.48824e-10
110852028	rs188846551	1.16339e-13	-2.77629e-10	-1.06194	3.52416e-05	-2.77629e-10	-1.09097	3.30275e-05	-2.77629e-10	-1.07739
110853675	rs146284145	5.03096e-12	3.59251	-0.887597	9.80242e-06	-1.55953	-0.811045	7.24974e-06	-1.78532	-0.808441
110855753	rs73206888	4.09324e-14	-2.10652	-1.48824e-10	2.30237e-05	-1.51667	-1.48824e-10	1.87049e-05	-1.64594	-1.48824e-10
110856124	rs151077602	5.40791e-12	3.59251	-0.815344	1.06519e-05	-1.55953	-0.727936	7.8807e-06	-1.78532	-0.724989
110857221	rs140042790	9.70259e-14	-1.24347	-1.48824e-10	1.24321e-05	-2.13291	-1.48824e-10	1.19529e-05	-2.09376	-1.48824e-10
110857324	rs138107887	1.41111e-10	6.03886	-1.48824e-10	4.27272e-05	-0.898363	-1.48824e-10	9.12839e-05	-0.0607558	-1.48824e-10
110857694	rs7976889	0.000164741	20.4087	-0.399475	6.27006e-06	-1.71751	-1.0999	1.14887e-05	-1.02872	-1.10465
110857966	rs7977149	1.27987e-12	1.33607	-1.48824e-10	1.27372e-05	-2.10867	-1.48824e-10	1.14938e-05	-2.13292	-1.48824e-10
110858303	rs143044003	1.12168e-13	-2.77629e-10	-1.09845	3.54875e-05	-2.77629e-10	-1.08402	3.29494e-05	-2.77629e-10	-1.07976
110859697	rs116275536	1.64344e-11	4.88535	-0.996665	0.000121919	1.13245	-0.982291	5.36571e-05	0.354516	-0.946633
110861330	rs7976753	4.63443e-11	4.92541	-1.48824e-10	2.49574e-05	-1.43603	-1.48824e-10	3.52404e-05	-1.01254	-1.48824e-10
110863233	rs146759103	9.70259e-14	-1.24347	-1.48824e-10	1.24321e-05	-2.13291	-1.48824e-10	1.19529e-05	-2.09376	-1.48824e-10
110863487	rs185139515	2.0816e-11	4.12503	-1.48824e-10	2.82237e-05	-1.31304	-1.48824e-10	2.00271e-05	-1.57765	-1.48824e-10
110863841	rs139151983	5.26417e-14	-1.85494	-1.48824e-10	1.32743e-05	-2.06737	-1.48824e-10	1.2362e-05	-2.06011	-1.48824e-10
110863885	rs75170261	1.11285e-13	-2.77629e-10	-1.10635	3.50762e-05	-2.77629e-10	-1.09568	3.23463e-05	-2.77629e-10	-1.09823
110864593	rs11829321	3.16016e-11	4.54251	-1.48824e-10	2.41022e-05	-1.4709	-1.48824e-10	3.4754e-05	-1.02644	-1.48824e-10
110865979	rs140181222	5.31634e-14	-1.84508	-1.48824e-10	1.32105e-05	-2.07219	-1.48824e-10	1.22995e-05	-2.06517	-1.48824e-10
110866543	rs17792048	3.04289e-11	4.5047	-1.48824e-10	2.38861e-05	-1.4799	-1.48824e-10	3.42161e-05	-1.04203	-1.48824e-10
110867725	rs61117387	4.16053e-11	4.81754	-1.48824e-10	2.53548e-05	-1.42023	-1.48824e-10	3.55211e-05	-1.0046	-1.48824e-10
110869335	rs55754138	3.0703e-11	4.51367	-1.48824e-10	2.28392e-05	-1.52472	-1.48824e-10	3.26839e-05	-1.08785	-1.48824e-10
110870156	rs79284414	1.11307e-13	-2.77629e-10	-1.10615	3.47339e-05	-2.77629e-10	-1.10548	3.21311e-05	-2.77629e-10	-1.10491
110871075	rs201852485	1.19584e-13	-2.77629e-10	-1.03443	3.73308e-05	-2.77629e-10	-1.03338	3.4922e-05	-2.77629e-10	-1.02161
110871949	rs150543240	9.06646e-12	3.29389	-1.48824e-10	0.000117424	0.112588	-1.48824e-10	7.88356e-05	-0.207365	-1.48824e-10
110871953	rs139514090	7.94345e-14	-1.44352	-1.48824e-10	0.000224079	0.7588	-1.48824e-10	9.86903e-05	0.0172558	-1.48824e-10
110872227	rs188861387	5.50884e-13	0.493077	-1.48824e-10	3.41324e-05	-1.12295	-1.48824e-10	2.18326e-05	-1.49133	-1.48824e-10
110872335	rs55833146	3.95917e-11	4.76793	-1.48824e-10	2.49553e-05	-1.43611	-1.48824e-10	3.48185e-05	-1.02458	-1.48824e-10
110873251	rs148123683	4.07697e-11	4.79725	-1.48824e-10	2.39783e-05	-1.47605	-1.48824e-10	3.34942e-05	-1.06336	-1.48824e-10
110874583	rs73206893	1.45956e-12	1.46745	-1.48824e-10	1.26149e-05	-2.11832	-1.48824e-10	1.14838e-05	-2.1338	-1.48824e-10
110876009	rs61106808	2.73751e-10	6.70153	-1.48824e-10	2.81153e-05	-1.31689	-1.48824e-10	4.61249e-05	-0.743377	-1.48824e-10
110876156	rs28726282	1.66731e-12	1.60052	-1.48824e-10	4.47297e-05	-0.852563	-1.48824e-10	3.66171e-05	-0.974214	-1.48824e-10
110876296	rs200381460	1.16103e-13	-2.77629e-10	-1.06397	3.61166e-05	-2.77629e-10	-1.06645	3.40035e-05	-2.77629e-10	-1.04827
110876328	rs73206894	3.08967e-11	4.51996	-1.48824e-10	2.18505e-05	-1.56897	-1.48824e-10	3.11874e-05	-1.13472	-1.48824e-10
110876386	rs142099211	1.29304e-13	-0.956281	-1.48824e-10	1.27202e-05	-2.11001	-1.48824e-10	1.15966e-05	-2.12402	-1.48824e-10
110876458	rs34903295	2.38181e-14	-2.11415	-0.53385	5.11027e-06	-2.09786	-0.924084	4.68808e-06	-2.13343	-0.89628
110876585	rs35163997	3.08967e-11	4.51996	-1.48824e-10	2.18505e-05	-1.56897	-1.48824e-10	3.11874e-05	-1.13472	-1.48824e-10
110877682	rs55885183	3.08967e-11	4.51996	-1.48824e-10	2.18505e-05	-1.56897	-1.48824e-10	3.11874e-05	-1.13472	-1.48824e-10
110879113	rs60016215	3.01567e-11	4.49572	-1.48824e-10	2.16965e-05	-1.57605	-1.48824e-10	3.08956e-05	-1.14412	-1.48824e-10
110879226	rs12822385	9.65077e-05	18.531	0.943423	2.56594e-05	-1.91395	0.505658	6.23043e-05	-0.893939	0.451239
110879652	rs61942595	5.6698e-13	0.521877	-1.48824e-10	1.7125e-05	-1.81266	-1.48824e-10	1.81361e-05	-1.67683	-1.48824e-10
110879968	rs73206895	3.98184e-11	4.77364	-1.48824e-10	2.38042e-05	-1.48334	-1.48824e-10	3.31846e-05	-1.07264	-1.48824e-10
110880135	rs12227893	3.06588e-11	5.49856	-0.986329	0.000225204	1.75661	-0.992803	9.0115e-05	0.884947	-0.958591
110880613	rs55741511	2.90581e-11	4.45861	-1.48824e-10	2.35629e-05	-1.49353	-1.48824e-10	3.346e-05	-1.06438	-1.48824e-10
110881155	rs11614598	7.99306e-14	-1.43729	-1.48824e-10	1.23955e-05	-2.13586	-1.48824e-10	1.18953e-05	-2.09859	-1.48824e-10
110881221	rs191514641	3.96357e-14	-2.13872	-1.48824e-10	1.87251e-05	-1.72334	-1.48824e-10	1.54729e-05	-1.83564	-1.48824e-10
110881935	rs11609364	2.13143e-11	4.14868	-1.48824e-10	2.76496e-05	-1.33359	-1.48824e-10	2.00483e-05	-1.57658	-1.48824e-10
110881944	rs118080572	4.00733e-14	-2.12774	-1.48824e-10	2.13202e-05	-1.59355	-1.48824e-10	1.35221e-05	-1.9704	-1.48824e-10
110881986	rs6606685	2.64945e-10	6.66883	-1.48824e-10	2.7837e-05	-1.32683	-1.48824e-10	4.55305e-05	-0.756349	-1.48824e-10
110882793	rs117949116	9.80012e-14	-1.23347	-1.48824e-10	1.23712e-05	-2.13783	-1.48824e-10	1.17775e-05	-2.10854	-1.48824e-10
110883796	rs10744765	2.06066e-12	1.81233	-1.48824e-10	1.95375e-05	-1.68086	-1.48824e-10	1.28866e-05	-2.01855	-1.48824e-10
110883799	rs12311902	2.57199e-10	6.63916	-1.48824e-10	2.75878e-05	-1.33583	-1.48824e-10	4.49991e-05	-0.768089	-1.48824e-10
110883813	rs73417389	3.36109e-14	-1.21133	-1.09227	4.20024e-06	-2.11904	-1.09902	3.90433e-06	-2.11465	-1.09799
110884307	rs76142162	3.87992e-11	4.74771	-1.48824e-10	2.36153e-05	-1.4913	-1.48824e-10	3.28489e-05	-1.08281	-1.48824e-10
110884380	rs7294342	3.87992e-11	4.74771	-1.48824e-10	2.36153e-05	-1.4913	-1.48824e-10	3.28489e-05	-1.08281	-1.48824e-10
110885069	rs139446226	1.99222e-13	-2.77629e-10	-0.524027	5.40955e-05	-2.77629e-10	-0.662449	5.34611e-05	-2.77629e-10	-0.595776
110885246	rs117870920	9.89161e-14	-1.22418	-1.48824e-10	1.24528e-05	-2.13125	-1.48824e-10	1.20057e-05	-2.08935	-1.48824e-10
110885336	rs73206896	2.94357e-11	4.47152	-1.48824e-10	2.15444e-05	-1.58308	-1.48824e-10	3.06079e-05	-1.15347	-1.48824e-10
110887369	rs78341143	2.89235e-14	-1.43879	-1.015	4.4309e-06	-2.13451	-1.03009	4.08624e-06	-2.13818	-1.02893
110888857	rs3759384	0.000196871	20.5907	-0.403321	6.7088e-06	-1.64951	-1.10027	1.23244e-05	-0.958305	-1.10484
110889072	rs7312469	2.87962e-11	4.44955	-1.48824e-10	2.14079e-05	-1.58944	-1.48824e-10	3.03498e-05	-1.16194	-1.48824e-10
110889483	rs3759382	2.87962e-11	4.44955	-1.48824e-10	2.14079e-05	-1.58944	-1.48824e-10	3.03498e-05	-1.16194	-1.48824e-10
110890249	rs149405863	9.84157e-14	-1.22925	-1.48824e-10	1.24472e-05	-2.13171	-1.48824e-10	1.19916e-05	-2.09053	-1.48824e-10
110892144	rs73191804	6.42165e-14	-1.3019	-0.354293	2.69727e-05	-0.941403	-0.416972	2.19461e-05	-1.09005	-0.396093
110892449	rs7306167	3.78079e-11	4.72183	-1.48824e-10	2.3429e-05	-1.49922	-1.48824e-10	3.25181e-05	-1.09293	-1.48824e-10
110892784	rs147741938	4.29285e-14	-2.05891	-1.48824e-10	1.48198e-05	-1.95723	-1.48824e-10	1.47671e-05	-1.88233	-1.48824e-10
110894557	rs11065647	0.000290394	20.9671	-0.391072	7.10765e-06	-1.59296	-1.09907	1.34531e-05	-0.871322	-1.1042
110895603	rs118078809	1.24557e-13	-2.77629e-10	-0.993687	3.92124e-05	-2.77629e-10	-0.984207	3.64383e-05	-2.77629e-10	-0.97911
110897202	rs10849896	2.71842e-07	14.2163	-0.613972	7.79099e-05	0.806502	-1.10415	0.000118267	1.29812	-1.09991
110897558	rs11541440	4.83296e-14	-1.9404	-1.48824e-10	1.23985e-05	-2.13563	-1.48824e-10	1.16506e-05	-2.11938	-1.48824e-10
110898913	rs117173376	1.99111e-13	-0.524583	-1.48824e-10	0.00153973	2.68616	-1.48824e-10	0.000857798	2.17964	-1.48824e-10
110899587	rs79666908	1.84851e-11	4.97988	-0.973608	0.000137093	1.27201	-1.00455	5.8394e-05	0.464511	-0.972029
110899822	rs116937377	2.67353e-11	4.37529	-1.48824e-10	0.000207445	0.681665	-1.48824e-10	0.000126812	0.267973	-1.48824e-10
110899913	rs73191806	3.50749e-11	4.64679	-1.48824e-10	2.29017e-05	-1.52199	-1.48824e-10	3.15833e-05	-1.1221	-1.48824e-10
110900773	rs143560732	4.07697e-11	4.79725	-1.48824e-10	2.39783e-05	-1.47605	-1.48824e-10	3.34942e-05	-1.06336	-1.48824e-10
110901326	rs9737712	2.57199e-10	6.63916	-1.48824e-10	2.75878e-05	-1.33583	-1.48824e-10	4.49991e-05	-0.768089	-1.48824e-10
110901339	rs76044375	2.94357e-11	4.47152	-1.48824e-10	2.15444e-05	-1.58308	-1.48824e-10	3.06079e-05	-1.15347	-1.48824e-10
110901472	rs78446569	1.37677e-11	3.71163	-1.48824e-10	1.80368e-05	-1.76078	-1.48824e-10	2.35997e-05	-1.4135	-1.48824e-10
110901549	rs117863408	9.61453e-14	-1.25259	-1.48824e-10	1.24232e-05	-2.13363	-1.48824e-10	1.19287e-05	-2.09579	-1.48824e-10
110901691	rs56273026	3.69301e-11	4.69834	-1.48824e-10	2.32619e-05	-1.50638	-1.48824e-10	3.22217e-05	-1.10209	-1.48824e-10
110901758	rs12297709	2.51779e-10	6.61786	-1.48824e-10	2.71324e-05	-1.35247	-1.48824e-10	4.36446e-05	-0.798652	-1.48824e-10
110901953	rs56408169	1.76424e-10	6.2622	-1.48824e-10	0.000193706	0.613139	-1.48824e-10	0.000253146	0.959234	-1.48824e-10
110902563	rs12579800	2.83623e-07	14.2646	-0.619886	7.95602e-05	0.827037	-1.10372	0.000121004	1.3203	-1.09921
110903380	rs6606686	3.84513e-09	9.34387	-1.48824e-10	1.26609e-05	-2.11468	-1.48824e-10	1.24835e-05	-2.05032	-1.48824e-10
110904075	rs10160981	2.11833e-12	1.83994	-1.48824e-10	1.93561e-05	-1.69019	-1.48824e-10	1.28254e-05	-2.0233	-1.48824e-10
110904685	rs73191808	3.00955e-11	4.49368	-1.48824e-10	2.26915e-05	-1.53121	-1.48824e-10	3.23866e-05	-1.09698	-1.48824e-10
110905434	rs80133799	1.87447e-13	-2.77629e-10	-0.584949	4.42795e-05	-2.77629e-10	-0.862678	4.53532e-05	-2.77629e-10	-0.760249
110905869	rs7958683	2.23217e-12	1.89228	-1.48824e-10	1.90232e-05	-1.70754	-1.48824e-10	1.2714e-05	-2.03202	-1.48824e-10
110906208	rs76781855	4.655e-13	-2.77629e-10	0.324664	0.0001196	-2.77629e-10	0.130949	0.000115063	-2.77629e-10	0.170752
110906880	rs7963504	3.08338e-11	4.51792	-1.48824e-10	2.28589e-05	-1.52386	-1.48824e-10	3.26997e-05	-1.08737	-1.48824e-10
110907573	rs1968048	0.000279018	20.9671	-0.431031	7.08243e-06	-1.59296	-1.10262	1.343e-05	-0.871322	-1.10592
110907639	rs73191809	1.31586e-11	3.66638	-1.48824e-10	1.78317e-05	-1.77222	-1.48824e-10	2.3228e-05	-1.42937	-1.48824e-10
110908254	rs12369492	4.02903e-10	5.83488	1.25312	2.87324e-05	-2.12896	0.83378	6.15273e-05	-1.22934	0.774087
110908623	rs75673775	4.24181e-13	-2.77629e-10	0.231713	0.00011079	-2.77629e-10	0.0544379	0.000105391	-2.77629e-10	0.0829475
110908817	rs9652060	2.29484e-12	1.91997	-1.48824e-10	1.88528e-05	-1.71654	-1.48824e-10	1.26576e-05	-2.03648	-1.48824e-10
110909179	rs60439011	3.53809e-11	4.65548	-1.48824e-10	2.271e-05	-1.5304	-1.48824e-10	3.09921e-05	-1.141	-1.48824e-10
110909763	rs117733689	3.4339e-11	4.62559	-1.48824e-10	0.000284021	0.995849	-1.48824e-10	0.00017962	0.616111	-1.48824e-10
110909778	rs148167533	2.67173e-11	4.37462	-1.48824e-10	2.26766e-05	-1.53187	-1.48824e-10	3.1578e-05	-1.12227	-1.48824e-10
110910279	rs73191812	3.10876e-11	4.52612	-1.48824e-10	2.26448e-05	-1.53327	-1.48824e-10	3.20352e-05	-1.10789	-1.48824e-10
110911239	rs56119242	3.53809e-11	4.65548	-1.48824e-10	2.271e-05	-1.5304	-1.48824e-10	3.09921e-05	-1.141	-1.48824e-10
110914373	rs73191814	3.03427e-11	4.50187	-1.48824e-10	2.24802e-05	-1.54057	-1.48824e-10	3.17315e-05	-1.11742	-1.48824e-10
110914627	rs145903726	1.05335e-13	-1.1613	-1.48824e-10	1.25362e-05	-2.12458	-1.48824e-10	1.21923e-05	-2.07393	-1.48824e-10
110914698	rs73191815	1.32598e-11	3.67405	-1.48824e-10	1.77007e-05	-1.7796	-1.48824e-10	2.28355e-05	-1.44641	-1.48824e-10
110915231	rs10735076	2.29484e-12	1.91997	-1.48824e-10	1.88528e-05	-1.71654	-1.48824e-10	1.26576e-05	-2.03648	-1.48824e-10
110915650	rs181843235	1.16229e-13	-1.06289	-1.48824e-10	1.26154e-05	-2.11828	-1.48824e-10	1.14676e-05	-2.1352	-1.48824e-10
110916637	rs188113631	1.27728e-13	-2.77629e-10	-0.968546	3.80021e-05	-2.77629e-10	-1.01556	3.58906e-05	-2.77629e-10	-0.994254
110916850	rs142189652	9.84157e-14	-1.22925	-1.48824e-10	1.24472e-05	-2.13171	-1.48824e-10	1.19916e-05	-2.09053	-1.48824e-10
110916984	rs199954425	3.61075e-13	-2.77629e-10	0.0706375	9.20151e-05	-2.77629e-10	-0.131247	9.21647e-05	-2.77629e-10	-0.051153
110917372	rs11065651	2.86098e-10	6.74564	-1.48824e-10	2.82006e-05	-1.31386	-1.48824e-10	4.58948e-05	-0.74838	-1.48824e-10
110917692	rs150513834	8.56956e-14	-1.36765	-1.48824e-10	1.24901e-05	-2.12827	-1.48824e-10	1.1504e-05	-2.13204	-1.48824e-10
110918229	rs55772285	2.90332e-11	4.45775	-1.48824e-10	2.12183e-05	-1.59834	-1.48824e-10	2.97563e-05	-1.18169	-1.48824e-10
110918564	rs73191816	2.96169e-11	4.47765	-1.48824e-10	2.23178e-05	-1.54782	-1.48824e-10	3.14321e-05	-1.1269	-1.48824e-10
110918673	rs73191817	3.63043e-11	4.68125	-1.48824e-10	2.28861e-05	-1.52267	-1.48824e-10	3.13001e-05	-1.13111	-1.48824e-10
110918721	rs73191818	2.83409e-11	4.43361	-1.48824e-10	2.10725e-05	-1.60523	-1.48824e-10	2.94844e-05	-1.19087	-1.48824e-10
110918858	rs117942379	1.02772e-13	-1.18594	-1.48824e-10	1.25007e-05	-2.12742	-1.48824e-10	1.21166e-05	-2.08016	-1.48824e-10
110919455	rs117558782	4.66717e-14	-1.97531	-1.48824e-10	1.24772e-05	-2.1293	-1.48824e-10	1.18047e-05	-2.10623	-1.48824e-10
110920182	rs73191819	2.5591e-11	4.33155	-1.48824e-10	2.06986e-05	-1.62313	-1.48824e-10	2.90111e-05	-1.20705	-1.48824e-10
110921460	rs144979606	1.92347e-13	-2.77629e-10	-0.559146	6.12501e-05	-2.77629e-10	-0.538234	5.95322e-05	-2.77629e-10	-0.488213
110922742	rs34734286	1.05531e-12	1.14314	-1.48824e-10	1.50679e-05	-1.94063	-1.48824e-10	1.21795e-05	-2.07498	-1.48824e-10
110922929	rs7956133	1.90813e-11	5.00829	-0.970272	0.00012932	1.21652	-1.00743	5.61129e-05	0.427979	-0.975343
110923871	rs7139314	3.42648e-11	4.62343	-1.48824e-10	2.27412e-05	-1.52902	-1.48824e-10	3.12993e-05	-1.13114	-1.48824e-10
110924001	rs16940878	2.06461e-11	4.11683	-1.48824e-10	2.8058e-05	-1.31893	-1.48824e-10	1.98933e-05	-1.58435	-1.48824e-10
110926259	rs147431355	1.03796e-13	-1.17602	-1.48824e-10	1.25145e-05	-2.12631	-1.48824e-10	1.21466e-05	-2.07768	-1.48824e-10
110926519	rs756822	3.97923e-14	-2.13478	-1.48824e-10	2.67845e-05	-1.36538	-1.48824e-10	1.95504e-05	-1.60173	-1.48824e-10
110927733	rs61942599	5.52836e-13	0.496614	-1.48824e-10	1.7274e-05	-1.804	-1.48824e-10	1.84435e-05	-1.66002	-1.48824e-10
110927882	rs17851852	9.55973e-14	-1.2583	-1.48824e-10	1.24179e-05	-2.13406	-1.48824e-10	1.19137e-05	-2.09704	-1.48824e-10
110928448	rs61942600	2.22091e-13	-0.415362	-1.48824e-10	1.86691e-05	-1.72633	-1.48824e-10	2.64922e-05	-1.29788	-1.48824e-10
110928668	rs117047645	1.0589e-13	-1.15605	-1.48824e-10	1.25442e-05	-2.12394	-1.48824e-10	1.22089e-05	-2.07257	-1.48824e-10
110928771	rs77038962	8.49883e-14	-1.37593	-1.48824e-10	1.28238e-05	-2.1019	-1.48824e-10	1.17064e-05	-2.11459	-1.48824e-10
110929261	rs4766492	0.000365099	21.1941	-0.389087	7.36765e-06	-1.55761	-1.09849	1.42025e-05	-0.817743	-1.10357
110929456	rs75152921	8.23459e-14	-1.40752	-1.48824e-10	1.28111e-05	-2.10289	-1.48824e-10	1.14787e-05	-2.13424	-1.48824e-10
110930494	rs139208550	4.94619e-13	-2.77629e-10	0.385341	0.000161663	-2.77629e-10	0.432314	0.000126961	-2.77629e-10	0.26915
110930685	rs141732041	4.64461e-14	-1.98015	-1.48824e-10	1.24924e-05	-2.12808	-1.48824e-10	1.18309e-05	-2.10402	-1.48824e-10
110930686	rs146963972	4.61591e-14	-1.98635	-1.48824e-10	1.25135e-05	-2.12639	-1.48824e-10	1.18664e-05	-2.10102	-1.48824e-10
110931054	rs56017652	2.64256e-11	4.36364	-1.48824e-10	2.06593e-05	-1.62503	-1.48824e-10	2.87145e-05	-1.21733	-1.48824e-10
110932310	rs56298262	2.52444e-11	4.31791	-1.48824e-10	2.03966e-05	-1.63783	-1.48824e-10	2.82259e-05	-1.23449	-1.48824e-10
110932820	rs118053970	2.15274e-11	4.15863	-1.48824e-10	2.36935e-05	-1.488	-1.48824e-10	3.19742e-05	-1.1098	-1.48824e-10
110934729	rs192507731	6.38804e-13	-2.77629e-10	0.641151	0.000197519	-2.77629e-10	0.632633	0.000186115	-2.77629e-10	0.651633
110935268	rs184629901	1.83316e-08	11.6169	-0.711206	5.62642e-05	0.468603	-1.09174	6.72015e-05	0.715681	-1.08272
110936564	rs73191824	3.35382e-11	4.60199	-1.48824e-10	2.70891e-05	-1.35407	-1.48824e-10	3.33575e-05	-1.06745	-1.48824e-10
110937818	rs16940881	3.29111e-11	4.58312	-1.48824e-10	2.22265e-05	-1.55191	-1.48824e-10	3.01481e-05	-1.16861	-1.48824e-10
110938643	rs61942601	8.31257e-13	0.904492	-1.48824e-10	2.01666e-05	-1.64917	-1.48824e-10	2.21311e-05	-1.47775	-1.48824e-10
110939421	rs6606687	3.28034e-12	2.27726	-1.48824e-10	1.69689e-05	-1.82182	-1.48824e-10	1.20643e-05	-2.08448	-1.48824e-10
110940748	rs57216167	2.96169e-11	4.47765	-1.48824e-10	2.23178e-05	-1.54782	-1.48824e-10	3.14321e-05	-1.1269	-1.48824e-10
110941725	rs141349325	1.07296e-13	-1.14286	-1.48824e-10	1.2565e-05	-2.12228	-1.48824e-10	1.22511e-05	-2.06911	-1.48824e-10
110942205	rs73191825	1.21673e-11	3.58806	-1.48824e-10	1.73305e-05	-1.80073	-1.48824e-10	2.21725e-05	-1.47588	-1.48824e-10
110943001	rs73191826	2.74412e-11	4.40135	-1.48824e-10	2.11134e-05	-1.60329	-1.48824e-10	2.97933e-05	-1.18045	-1.48824e-10
110943084	rs73191827	7.25722e-13	0.768719	-1.48824e-10	2.75906e-05	-1.33572	-1.48824e-10	2.52357e-05	-1.34647	-1.48824e-10
110943289	rs77994744	9.85728e-14	-1.22765	-1.48824e-10	0.000430109	1.41084	-1.48824e-10	0.000169963	0.560852	-1.48824e-10
110944299	rs61942603	4.427e-10	6.01622	1.16598	2.6546e-05	-2.13327	0.758947	6.19783e-05	-1.1536	0.705648
110945566	rs142402461	2.74221e-11	5.34468	-0.944023	0.000172526	1.52592	-1.02857	7.07312e-05	0.686918	-1.00276
110945617	rs140267291	8.82894e-14	-1.33783	-1.48824e-10	1.53505e-05	-1.92205	-1.48824e-10	1.5859e-05	-1.81099	-1.48824e-10
110946121	rs73191828	2.64256e-11	4.36364	-1.48824e-10	2.06593e-05	-1.62503	-1.48824e-10	2.87145e-05	-1.21733	-1.48824e-10
110947185	rs56887341	3.3687e-11	4.60642	-1.48824e-10	2.23804e-05	-1.54501	-1.48824e-10	3.04166e-05	-1.15974	-1.48824e-10
110947256	rs150174222	3.31836e-13	-2.77629e-10	-0.0138053	9.59466e-05	-2.77629e-10	-0.0894083	9.00495e-05	-2.77629e-10	-0.0743713
110947783	rs7956963	2.64256e-11	4.36364	-1.48824e-10	2.06593e-05	-1.62503	-1.48824e-10	2.87145e-05	-1.21733	-1.48824e-10
110948906	rs73191829	2.74768e-11	4.40265	-1.48824e-10	2.4658e-05	-1.4481	-1.48824e-10	3.50496e-05	-1.01797	-1.48824e-10
110950376	rs4766497	0.000415204	21.2754	-0.341822	7.5041e-06	-1.54471	-1.09304	1.45352e-05	-0.798335	-1.09982
110952383	rs11065656	6.75143e-14	-1.60611	-1.48824e-10	1.7235e-05	-1.80626	-1.48824e-10	1.86856e-05	-1.64698	-1.48824e-10
110952507	rs11065657	1.16678e-13	-2.77629e-10	-1.05903	3.58417e-05	-2.77629e-10	-1.07409	3.27757e-05	-2.77629e-10	-1.08504
110953220	rs148377820	3.3687e-11	4.60642	-1.48824e-10	2.23804e-05	-1.54501	-1.48824e-10	3.04166e-05	-1.15974	-1.48824e-10
110953874	rs144396754	1.50632e-13	-2.77629e-10	-0.803608	4.78253e-05	-2.77629e-10	-0.785644	4.17252e-05	-2.77629e-10	-0.843625
110954021	rs57299791	2.52444e-11	4.31791	-1.48824e-10	2.03966e-05	-1.63783	-1.48824e-10	2.82259e-05	-1.23449	-1.48824e-10
110954206	rs61942604	9.16256e-13	1.00185	-1.48824e-10	2.09793e-05	-1.60966	-1.48824e-10	2.31679e-05	-1.43196	-1.48824e-10
110955884	rs6606688	3.19604e-12	2.25122	-1.48824e-10	1.70885e-05	-1.81479	-1.48824e-10	1.20997e-05	-2.08155	-1.48824e-10
110955902	rs12226942	1.56111e-11	4.85997	-1.02268	0.000125241	1.1293	-0.952264	5.26901e-05	0.306399	-0.916702
110956370	rs56379265	2.57997e-11	4.33967	-1.48824e-10	2.05209e-05	-1.63176	-1.48824e-10	2.84569e-05	-1.22634	-1.48824e-10
110956371	rs145919991	1.95623e-13	-0.542257	-1.48824e-10	0.00149334	2.65557	-1.48824e-10	0.00083333	2.1507	-1.48824e-10
110956874	rs56245768	9.72555e-14	-1.24111	-1.48824e-10	0.000418818	1.38424	-1.48824e-10	0.000166066	0.537658	-1.48824e-10
110957160	rs55929252	2.46484e-11	4.29402	-1.48824e-10	2.02617e-05	-1.64447	-1.48824e-10	2.7975e-05	-1.24342	-1.48824e-10
110959292	rs79482134	9.42116e-14	-1.2729	-1.48824e-10	0.000450281	1.45667	-1.48824e-10	0.000151384	0.445092	-1.48824e-10
110960196	rs34513555	9.60927e-12	4.29994	-0.947903	7.85979e-05	0.73699	-1.02585	3.60892e-05	0.0108818	-0.999619
110961031	rs143092426	1.05218e-13	-1.16242	-1.48824e-10	1.25345e-05	-2.12472	-1.48824e-10	1.21888e-05	-2.07421	-1.48824e-10
110961082	rs57837519	4.57029e-10	7.21405	-1.48824e-10	3.30365e-05	-1.15559	-1.48824e-10	5.67885e-05	-0.535396	-1.48824e-10
110961123	rs57726856	3.39059e-11	4.6129	-1.48824e-10	2.24579e-05	-1.54156	-1.48824e-10	3.23399e-05	-1.09843	-1.48824e-10
110961261	rs74836173	2.04136e-13	-0.49966	-1.48824e-10	1.53729e-05	-1.92059	-1.48824e-10	1.66202e-05	-1.76411	-1.48824e-10
110962069	rs117396119	1.1002e-13	-1.11779	-1.48824e-10	1.26074e-05	-2.11891	-1.48824e-10	1.23341e-05	-2.06236	-1.48824e-10
110962702	rs55991901	3.47449e-11	4.63734	-1.48824e-10	2.26221e-05	-1.53427	-1.48824e-10	3.26521e-05	-1.08882	-1.48824e-10
110962939	rs7964931	4.57029e-10	7.21405	-1.48824e-10	3.30365e-05	-1.15559	-1.48824e-10	5.67885e-05	-0.535396	-1.48824e-10
110963097	rs56188306	4.5146e-11	4.89921	-1.48824e-10	2.47524e-05	-1.44428	-1.48824e-10	3.48742e-05	-1.02298	-1.48824e-10
110963596	rs34887431	4.1622e-14	-2.08982	-1.48824e-10	4.19987e-05	-0.915562	-1.48824e-10	4.08776e-05	-0.864149	-1.48824e-10
110963608	rs145764900	4.5146e-11	4.89921	-1.48824e-10	2.47524e-05	-1.44428	-1.48824e-10	3.48742e-05	-1.02298	-1.48824e-10
110963796	rs12826975	5.53367e-14	-1.80501	-1.48824e-10	1.26689e-05	-2.11405	-1.48824e-10	1.1452e-05	-2.13656	-1.48824e-10
110963841	rs73191834	3.28511e-11	4.58129	-1.48824e-10	2.33059e-05	-1.50449	-1.48824e-10	3.35368e-05	-1.06209	-1.48824e-10
110964763	rs78642665	1.11324e-13	-2.77629e-10	-1.10601	3.4761e-05	-2.77629e-10	-1.10471	3.22524e-05	-2.77629e-10	-1.10114
110965078	rs140572760	7.03725e-13	-2.77629e-10	0.737941	0.000207208	-2.77629e-10	0.680521	0.000211182	-2.77629e-10	0.777992
110966177	rs73191836	1.20751e-11	3.58045	-1.48824e-10	1.7455e-05	-1.79357	-1.48824e-10	2.25453e-05	-1.4592	-1.48824e-10
110966730	rs142616776	2.73859e-11	4.39934	-1.48824e-10	2.20579e-05	-1.55953	-1.48824e-10	3.12043e-05	-1.13417	-1.48824e-10
110967091	rs150554824	3.64087e-11	4.68412	-1.48824e-10	2.29417e-05	-1.52024	-1.48824e-10	3.32606e-05	-1.07036	-1.48824e-10
110967408	rs73191837	8.22044e-14	-1.40924	-1.48824e-10	1.24238e-05	-2.13359	-1.48824e-10	1.15109e-05	-2.13143	-1.48824e-10
110967544	rs73191838	1.58602e-12	1.55054	-1.48824e-10	1.27581e-05	-2.10704	-1.48824e-10	1.15258e-05	-2.13014	-1.48824e-10
110967652	rs73191839	3.4483e-11	4.62978	-1.48824e-10	2.36571e-05	-1.48954	-1.48824e-10	3.41957e-05	-1.04263	-1.48824e-10
110967847	rs61582364	4.42686e-11	4.87958	-1.48824e-10	2.39801e-05	-1.47598	-1.48824e-10	3.29303e-05	-1.08034	-1.48824e-10
110968119	rs59527539	4.74631e-11	4.94926	-1.48824e-10	2.51462e-05	-1.42849	-1.48824e-10	3.55781e-05	-1.003	-1.48824e-10
110968146	rs117554792	9.97467e-14	-1.21581	-1.48824e-10	1.24625e-05	-2.13047	-1.48824e-10	1.20292e-05	-2.08739	-1.48824e-10
110970457	rs73191840	2.73859e-11	4.39934	-1.48824e-10	2.20579e-05	-1.55953	-1.48824e-10	3.12043e-05	-1.13417	-1.48824e-10
110971666	rs16940885	3.94394e-11	4.76407	-1.48824e-10	2.32203e-05	-1.50817	-1.48824e-10	3.35111e-05	-1.06286	-1.48824e-10
110973846	rs3825391	2.90969e-14	-1.97881	-0.469007	1.36646e-05	-2.04999	0.0116005	1.16633e-05	-2.13551	0.0172302
110974744	rs73191841	3.90624e-13	0.149298	-1.48824e-10	1.23878e-05	-2.13648	-1.48824e-10	1.14558e-05	-2.13623	-1.48824e-10
110974890	rs10849900	0.000179436	19.4134	0.681263	2.32994e-05	-1.82797	0.323197	6.33745e-05	-0.68531	0.259642
110975119	rs11065661	7.60638e-14	-1.48687	-1.48824e-10	1.51314e-05	-1.93643	-1.48824e-10	1.51418e-05	-1.85727	-1.48824e-10
110975429	rs138754266	3.9661e-14	-2.13808	-1.48824e-10	1.34251e-05	-2.05607	-1.48824e-10	1.32157e-05	-1.99332	-1.48824e-10
110975675	rs6606689	2.69829e-12	2.08193	-1.48824e-10	1.60592e-05	-1.87692	-1.48824e-10	1.1803e-05	-2.10638	-1.48824e-10
110976409	rs3825390	9.37692e-09	11.0658	-0.830511	5.12012e-05	0.339125	-1.05656	6.23305e-05	0.600627	-1.04291
110978032	rs12311093	3.32223e-08	12.1829	-0.682606	7.63814e-05	0.784599	-1.10206	9.61517e-05	1.08651	-1.09531
110978682	rs140542521	1.15699e-11	3.53772	-1.48824e-10	1.72737e-05	-1.80401	-1.48824e-10	2.22168e-05	-1.47388	-1.48824e-10
110979424	rs144571957	1.47542e-13	-2.77629e-10	-0.824336	4.5895e-05	-2.77629e-10	-0.826844	4.43639e-05	-2.77629e-10	-0.782306
110979539	rs2028004	2.93585e-12	2.1663	-1.48824e-10	1.62657e-05	-1.86414	-1.48824e-10	1.18032e-05	-2.10636	-1.48824e-10
110979819	rs138761562	3.24974e-13	-0.0347016	-1.48824e-10	1.64964e-05	-1.85006	-1.48824e-10	1.28103e-05	-2.02448	-1.48824e-10
110980389	rs117370607	4.40539e-14	-2.03303	-1.48824e-10	1.2751e-05	-2.10759	-1.48824e-10	1.2223e-05	-2.07141	-1.48824e-10
110980915	rs16940894	1.11655e-13	-2.77629e-10	-1.10303	5.11804e-05	-2.77629e-10	-0.717844	5.00118e-05	-2.77629e-10	-0.662472
110981666	rs141034698	3.59785e-13	-2.77629e-10	0.0670587	9.01376e-05	-2.77629e-10	-0.151863	9.58976e-05	-2.77629e-10	-0.0114491
110982366	rs144828139	7.40062e-14	-1.5143	-1.48824e-10	1.23601e-05	-2.13873	-1.48824e-10	1.14323e-05	-2.13829	-1.48824e-10
110985442	rs7312139	3.78838e-11	4.72383	-1.48824e-10	2.46683e-05	-1.44768	-1.48824e-10	3.43619e-05	-1.03778	-1.48824e-10
110986233	rs117607554	5.89704e-13	0.561174	-1.48824e-10	3.24489e-05	-1.17353	-1.48824e-10	2.77533e-05	-1.25138	-1.48824e-10
110986507	rs73191842	4.65198e-14	-1.97857	-1.48824e-10	5.18677e-05	-0.704503	-1.48824e-10	3.4557e-05	-1.03212	-1.48824e-10
110986511	rs139389803	5.00326e-13	0.396812	-1.48824e-10	6.00387e-05	-0.558211	-1.48824e-10	5.88891e-05	-0.499074	-1.48824e-10
110987868	rs77177215	1.09174e-13	-1.1255	-1.48824e-10	1.26445e-05	-2.11598	-1.48824e-10	1.14268e-05	-2.13877	-1.48824e-10
110988886	rs11065663	6.06184e-11	5.19391	-1.48824e-10	2.79563e-05	-1.32256	-1.48824e-10	4.35956e-05	-0.799775	-1.48824e-10
110989379	rs146655558	6.75236e-14	-1.60597	-1.48824e-10	1.24199e-05	-2.1339	-1.48824e-10	1.15059e-05	-2.13187	-1.48824e-10
110991101	rs73191843	3.2025e-14	-1.97801	-0.373921	1.58102e-05	-2.02768	0.135135	1.32177e-05	-2.13287	0.139702
110991512	rs139146974	6.83916e-14	-1.5932	-1.48824e-10	1.24057e-05	-2.13505	-1.48824e-10	1.14901e-05	-2.13324	-1.48824e-10
110991932	rs11065664	8.04373e-14	-1.43097	-1.48824e-10	1.46936e-05	-1.96579	-1.48824e-10	1.46235e-05	-1.8921	-1.48824e-10
110992755	rs55972509	2.12962e-11	4.14784	-1.48824e-10	1.96711e-05	-1.67405	-1.48824e-10	2.70797e-05	-1.27595	-1.48824e-10
110993791	rs4766500	3.68305e-05	18.9527	-0.441538	8.13136e-06	-1.45874	-1.09873	1.53675e-05	-0.737864	-1.10461
110994021	rs150406857	2.03714e-13	-2.77629e-10	-0.501729	6.2338e-05	-2.77629e-10	-0.520629	6.09029e-05	-2.77629e-10	-0.46545
110994068	rs56159960	6.42257e-10	7.5543	-1.48824e-10	0.000292369	1.02482	-1.48824e-10	0.000431833	1.49331	-1.48824e-10
110996040	rs11065665	1.13209e-13	-2.77629e-10	-1.08921	3.49566e-05	-2.77629e-10	-1.09909	3.23416e-05	-2.77629e-10	-1.09838
110996263	rs73191844	9.16464e-14	-1.30051	-1.48824e-10	3.81229e-05	-1.01239	-1.48824e-10	3.09023e-05	-1.1439	-1.48824e-10
110996485	rs139715908	2.69124e-11	4.38189	-1.48824e-10	2.07745e-05	-1.61947	-1.48824e-10	2.96587e-05	-1.18498	-1.48824e-10
110997356	rs185553826	1.43817e-13	-2.77629e-10	-0.849904	4.5242e-05	-2.77629e-10	-0.841174	4.38808e-05	-2.77629e-10	-0.793254
110997493	rs73191845	2.44009e-11	4.28393	-1.48824e-10	2.13207e-05	-1.59352	-1.48824e-10	2.98334e-05	-1.1791	-1.48824e-10
110997851	rs140959207	2.90253e-13	-0.147696	-1.48824e-10	1.31126e-05	-2.07962	-1.48824e-10	1.30585e-05	-2.00529	-1.48824e-10
110997860	rs76147916	1.1306e-13	-2.77629e-10	-1.09053	3.52209e-05	-2.77629e-10	-1.09156	3.32391e-05	-2.77629e-10	-1.07101
110999032	rs56123836	3.33967e-11	4.59776	-1.48824e-10	2.2567e-05	-1.53671	-1.48824e-10	3.09912e-05	-1.14103	-1.48824e-10
111000057	rs11065667	3.03978e-11	5.4526	-0.948918	0.000186725	1.60155	-1.02512	7.58932e-05	0.75338	-0.998783
111002311	rs7957299	2.6812e-14	-2.1323	-0.397302	1.47946e-05	-2.05727	0.0983334	1.27243e-05	-2.13873	0.107507
111002610	rs150761989	2.42336e-13	-0.328124	-1.48824e-10	1.51674e-05	-1.93405	-1.48824e-10	1.18073e-05	-2.10601	-1.48824e-10
111002958	rs11065668	1.21712e-11	4.5373	-0.948918	9.22421e-05	0.896335	-1.02512	4.14666e-05	0.14894	-0.998783
111003148	rs75654152	1.11379e-13	-2.77629e-10	-1.10551	3.52151e-05	-2.77629e-10	-1.09172	3.29645e-05	-2.77629e-10	-1.0793
111003457	rs58535454	3.33967e-11	4.59776	-1.48824e-10	2.2567e-05	-1.53671	-1.48824e-10	3.09912e-05	-1.14103	-1.48824e-10
111004409	rs78387306	1.4493e-13	-2.77629e-10	-0.842197	4.95834e-05	-2.77629e-10	-0.749544	4.57868e-05	-2.77629e-10	-0.750734
111005286	rs148234162	4.08597e-14	-2.1083	-1.48824e-10	2.37816e-05	-1.48429	-1.48824e-10	1.90533e-05	-1.62749	-1.48824e-10
111005611	rs34191496	2.96721e-10	5.8892	0.892897	2.23885e-05	-2.13607	0.591416	5.03049e-05	-1.17545	0.518821
111007279	rs4766430	2.87129e-12	2.14407	-1.48824e-10	1.62886e-05	-1.86273	-1.48824e-10	1.18545e-05	-2.10202	-1.48824e-10
111009318	rs186099186	4.18735e-14	-2.08379	-1.48824e-10	1.4477e-05	-1.98064	-1.48824e-10	1.3353e-05	-1.98299	-1.48824e-10
111010042	rs142564954	1.43131e-13	-0.854687	-1.48824e-10	0.000729166	1.9387	-1.48824e-10	0.000486176	1.61184	-1.48824e-10
111010624	rs191158192	4.06989e-13	0.190339	-1.48824e-10	5.10545e-05	-0.720306	-1.48824e-10	4.99227e-05	-0.664254	-1.48824e-10
111010642	rs61942622	1.78245e-13	-0.635291	-1.48824e-10	2.22045e-05	-1.5529	-1.48824e-10	2.11218e-05	-1.52443	-1.48824e-10
111013790	rs61942623	1.50419e-13	-0.805025	-1.48824e-10	2.32171e-05	-1.50831	-1.48824e-10	2.029e-05	-1.5646	-1.48824e-10
111015121	rs1265742	4.04451e-12	2.48667	-1.48824e-10	1.50517e-05	-1.94171	-1.48824e-10	1.15433e-05	-2.12863	-1.48824e-10
111016287	rs56065235	1.18076e-11	3.55805	-1.48824e-10	1.73595e-05	-1.79906	-1.48824e-10	2.23722e-05	-1.46691	-1.48824e-10
111016630	rs16940902	2.86177e-14	-2.13402	-0.3304	1.60045e-05	-2.06541	0.185077	1.38899e-05	-2.13814	0.194575
111016698	rs112488935	9.34349e-14	-1.28118	-1.48824e-10	4.33733e-05	-0.883356	-1.48824e-10	3.41382e-05	-1.04431	-1.48824e-10
111017091	rs11065670	2.96472e-11	5.33967	-0.860988	0.000151984	1.45961	-1.08904	5.97388e-05	0.593187	-1.07794
111017205	rs73191849	1.65249e-10	6.19676	-1.48824e-10	0.000192577	0.607294	-1.48824e-10	0.000256202	0.971237	-1.48824e-10
111017607	rs111612251	3.73668e-11	4.71009	-1.48824e-10	2.3627e-05	-1.49081	-1.48824e-10	3.31099e-05	-1.0749	-1.48824e-10
111018167	rs148331092	2.06109e-11	4.11513	-1.48824e-10	2.12298e-05	-1.59779	-1.48824e-10	2.92089e-05	-1.20026	-1.48824e-10
111020179	rs74728497	2.12113e-11	4.14384	-1.48824e-10	2.04791e-05	-1.63379	-1.48824e-10	2.82743e-05	-1.23278	-1.48824e-10
111020325	rs11065671	1.12056e-13	-2.77629e-10	-1.09945	3.48187e-05	-2.77629e-10	-1.10305	3.2158e-05	-2.77629e-10	-1.10407
111022160	rs12231707	2.93047e-14	-2.13034	-0.31036	1.66361e-05	-2.05251	0.210892	1.4245e-05	-2.13881	0.220484
111023446	rs188180608	4.05381e-13	0.186381	-1.48824e-10	5.08971e-05	-0.723394	-1.48824e-10	4.97658e-05	-0.667403	-1.48824e-10
111023751	rs80233367	3.25488e-14	-1.32729	-1.00842	4.44802e-06	-2.13667	-1.02407	4.11762e-06	-2.13659	-1.02286
111024362	rs117097734	3.12061e-14	-1.36941	-1.00842	4.46031e-06	-2.13391	-1.02407	4.11072e-06	-2.13827	-1.02286
111025180	rs117507000	5.22259e-13	0.439716	-1.48824e-10	1.25914e-05	-2.12018	-1.48824e-10	1.17111e-05	-2.1142	-1.48824e-10
111025605	rs148399389	9.90335e-14	-1.22299	-1.48824e-10	0.000481959	1.52466	-1.48824e-10	0.000312026	1.16835	-1.48824e-10
111026620	rs12813324	9.42682e-13	1.03028	-1.48824e-10	1.71756e-05	-1.80971	-1.48824e-10	1.33983e-05	-1.9796	-1.48824e-10
111026784	rs1265744	3.00269e-05	18.8025	-0.495606	8.02694e-06	-1.46695	-1.10344	1.49138e-05	-0.766151	-1.10629
111027098	rs142394783	1.38343e-11	4.67397	-0.957514	0.000101304	0.988711	-1.02378	4.5097e-05	0.229232	-0.995147
111027361	rs56205958	3.10026e-11	4.52338	-1.48824e-10	2.20739e-05	-1.5588	-1.48824e-10	3.01204e-05	-1.16953	-1.48824e-10
111027770	rs149349595	4.0105e-14	-2.12695	-1.48824e-10	2.31692e-05	-1.51038	-1.48824e-10	1.42107e-05	-1.92074	-1.48824e-10
111030120	rs139066244	1.11557e-13	-2.77629e-10	-1.10391	3.47804e-05	-2.77629e-10	-1.10415	3.22135e-05	-2.77629e-10	-1.10234
111030490	rs1265746	2.02717e-12	1.79595	-1.48824e-10	5.02137e-05	-0.736912	-1.48824e-10	4.08817e-05	-0.864047	-1.48824e-10
111031847	rs9737665	6.12974e-11	5.20505	-1.48824e-10	2.82843e-05	-1.31089	-1.48824e-10	4.18696e-05	-0.840171	-1.48824e-10
111032305	rs73191851	2.16686e-11	4.16517	-1.48824e-10	2.06036e-05	-1.62773	-1.48824e-10	2.85046e-05	-1.22467	-1.48824e-10
111034730	rs145155026	2.6907e-11	5.33505	-0.953355	0.000197153	1.65913	-1.02835	7.66122e-05	0.766716	-1.00269
111034893	rs138978850	1.8046e-13	-2.77629e-10	-0.622936	5.71427e-05	-2.77629e-10	-0.607649	5.36773e-05	-2.77629e-10	-0.59174
111037344	rs11065675	8.58143e-14	-1.36626	-1.48824e-10	4.35226e-05	-0.879919	-1.48824e-10	3.50287e-05	-1.01856	-1.48824e-10
111038579	rs117895932	2.55752e-12	2.02834	-1.48824e-10	2.81469e-05	-1.31576	-1.48824e-10	1.9598e-05	-1.5993	-1.48824e-10
111042035	rs78281055	2.62167e-13	-2.77629e-10	-0.249466	8.36392e-05	-2.77629e-10	-0.226687	8.11656e-05	-2.77629e-10	-0.178239
111042723	rs149000379	1.60088e-13	-2.77629e-10	-0.742726	4.5535e-05	-2.77629e-10	-0.834718	4.45286e-05	-2.77629e-10	-0.778598
111044793	rs146921795	1.15699e-11	3.53772	-1.48824e-10	1.72737e-05	-1.80401	-1.48824e-10	2.22168e-05	-1.47388	-1.48824e-10
111045382	rs4259883	1.08912e-11	4.45844	-0.981183	0.000115779	1.099	-1.00052	5.21947e-05	0.35348	-0.973229
111045688	rs74409387	1.12148e-13	-2.77629e-10	-1.09863	3.48617e-05	-2.77629e-10	-1.10181	3.21254e-05	-2.77629e-10	-1.10508
111045898	rs7966169	3.12121e-11	4.53011	-1.48824e-10	2.27723e-05	-1.52766	-1.48824e-10	3.08354e-05	-1.14607	-1.48824e-10
111046196	rs111562279	2.4328e-11	4.28094	-1.48824e-10	2.13021e-05	-1.59439	-1.48824e-10	2.9799e-05	-1.18026	-1.48824e-10
111046745	rs145405908	5.77998e-14	-1.76146	-1.48824e-10	1.27931e-05	-2.10429	-1.48824e-10	1.18881e-05	-2.09919	-1.48824e-10
111048047	rs61942626	2.45338e-13	-0.315812	-1.48824e-10	1.38679e-05	-2.02362	-1.48824e-10	0.000132656	0.31303	-1.48824e-10
111049012	rs117571303	1.06014e-13	-1.15487	-1.48824e-10	1.23875e-05	-2.13651	-1.48824e-10	1.14286e-05	-2.13861	-1.48824e-10
111049693	rs2078390	1.15699e-11	3.53772	-1.48824e-10	1.72737e-05	-1.80401	-1.48824e-10	2.22168e-05	-1.47388	-1.48824e-10
111052465	rs684596	0.000174056	19.31	0.754244	2.48625e-05	-1.81619	0.376348	7.03541e-05	-0.64723	0.32604
111053015	rs148279441	2.11901e-13	-2.77629e-10	-0.46233	6.46989e-05	-2.77629e-10	-0.483456	6.1139e-05	-2.77629e-10	-0.461581
111053316	rs111310140	2.83655e-14	-1.38507	-1.0882	4.13076e-06	-2.13874	-1.09599	3.82521e-06	-2.13833	-1.09479
111054455	rs59698293	1.13145e-11	3.51539	-1.48824e-10	1.71806e-05	-1.80942	-1.48824e-10	2.2048e-05	-1.48151	-1.48824e-10
111054591	rs16940909	6.4533e-11	5.25649	-1.48824e-10	2.87788e-05	-1.29356	-1.48824e-10	4.27873e-05	-0.818488	-1.48824e-10
111055128	rs61663407	1.13145e-11	3.51539	-1.48824e-10	1.71806e-05	-1.80942	-1.48824e-10	2.2048e-05	-1.48151	-1.48824e-10
111057896	rs61942627	2.12547e-13	-0.459282	-1.48824e-10	1.46899e-05	-1.96604	-1.48824e-10	9.51847e-05	-0.0189116	-1.48824e-10
111059199	rs16940912	2.29207e-11	4.22135	-1.48824e-10	2.9148e-05	-1.28082	-1.48824e-10	2.05282e-05	-1.55293	-1.48824e-10
111059946	rs11065681	1.76998e-13	-2.77629e-10	-0.642311	5.43302e-05	-2.77629e-10	-0.65812	5.23375e-05	-2.77629e-10	-0.617018
111060864	rs35530276	1.14954e-12	1.22867	-1.48824e-10	2.85644e-05	-1.30104	-1.48824e-10	2.54145e-05	-1.33941	-1.48824e-10
111061189	rs140144956	6.46429e-13	-2.77629e-10	0.653016	0.000191179	-2.77629e-10	0.60001	0.000192011	-2.77629e-10	0.682823
111061652	rs7971825	2.22799e-11	4.19299	-1.48824e-10	1.99153e-05	-1.66171	-1.48824e-10	2.75379e-05	-1.25917	-1.48824e-10
111062540	rs11065682	3.88744e-14	-1.86626	-0.291848	1.97275e-05	-1.92145	0.250262	1.53503e-05	-2.08874	0.245143
111062852	rs1502337	1.99016e-05	18.5231	-0.627454	7.48765e-06	-1.53407	-1.10588	1.38195e-05	-0.846945	-1.10171
111064454	rs535796315	3.97433e-14	-2.13601	-1.48824e-10	1.32362e-05	-2.07024	-1.48824e-10	1.29669e-05	-2.01233	-1.48824e-10
111064605	rs61942628	8.18188e-14	-0.473205	-0.940734	6.24459e-06	-1.78179	-1.0397	9.81595e-06	-1.27318	-1.01755
111064889	rs117710997	2.14748e-13	-2.77629e-10	-0.448982	6.65702e-05	-2.77629e-10	-0.454943	6.62307e-05	-2.77629e-10	-0.381587
111065169	rs73419332	2.83712e-14	-1.38507	-1.088	4.13139e-06	-2.13874	-1.09584	3.82582e-06	-2.13833	-1.09463
111065358	rs117372652	1.16036e-13	-1.06455	-1.48824e-10	0.000589596	1.72624	-1.48824e-10	0.000223967	0.836767	-1.48824e-10
111068096	rs9783428	2.18055e-11	4.17147	-1.48824e-10	1.97982e-05	-1.66761	-1.48824e-10	2.73182e-05	-1.26718	-1.48824e-10
111070169	rs970228	3.2628e-11	4.57448	-1.48824e-10	2.24108e-05	-1.54366	-1.48824e-10	3.07151e-05	-1.14998	-1.48824e-10
111070549	rs11065683	3.2535e-11	5.56232	-0.990692	0.000282088	1.97941	-0.990389	0.000113572	1.12493	-0.967231
111071126	rs117885918	2.20191e-13	-0.42395	-1.48824e-10	1.96006e-05	-1.67764	-1.48824e-10	2.40254e-05	-1.39562	-1.48824e-10
111071548	rs117252984	2.39167e-12	1.9613	-1.48824e-10	1.7401e-05	-1.79667	-1.48824e-10	0.00371279	3.64481	-1.48824e-10
111073276	rs7131996	5.96719e-11	5.17817	-1.48824e-10	2.80307e-05	-1.3199	-1.48824e-10	4.13996e-05	-0.851459	-1.48824e-10
111073391	rs530033762	1.11286e-13	-2.77629e-10	-1.10634	3.47787e-05	-2.77629e-10	-1.10419	3.20807e-05	-2.77629e-10	-1.10648
111073525	rs148472073	5.74382e-14	-1.76774	-1.48824e-10	1.28179e-05	-2.10236	-1.48824e-10	1.19127e-05	-2.09712	-1.48824e-10
111074703	rs1106724	2.71623e-12	2.08855	-1.48824e-10	1.66605e-05	-1.84016	-1.48824e-10	1.19174e-05	-2.09673	-1.48824e-10
111075237	rs142163848	7.25887e-13	-2.77629e-10	0.768946	0.000231806	-2.77629e-10	0.792703	0.000182503	-2.77629e-10	0.632038
111075823	rs11065687	3.15573e-14	-2.13009	-0.236556	1.88837e-05	-2.03611	0.321209	1.58247e-05	-2.13812	0.324963
111081197	rs7953794	1.40064e-10	6.46816	-0.43676	1.90048e-05	-0.948607	-0.759903	3.0504e-05	-0.404794	-0.752079
111081549	rs75118465	9.90133e-14	-1.22319	-1.48824e-10	2.6078e-05	-1.39211	-1.48824e-10	2.29747e-05	-1.44034	-1.48824e-10
111081598	rs7961345	1.03731e-11	3.42852	-1.48824e-10	1.68284e-05	-1.83013	-1.48824e-10	2.14093e-05	-1.51091	-1.48824e-10
111082142	rs11065688	1.88488e-12	1.72317	-1.48824e-10	1.83173e-05	-1.74535	-1.48824e-10	1.24282e-05	-2.05477	-1.48824e-10
111082836	rs118096349	3.30804e-14	-1.31446	-1.00504	4.45913e-06	-2.13728	-1.02097	4.13348e-06	-2.13587	-1.01974
111083084	rs3864937	2.09464e-12	1.82869	-1.48824e-10	1.77273e-05	-1.7781	-1.48824e-10	1.22462e-05	-2.06952	-1.48824e-10
111083413	rs574803272	3.97815e-14	-2.13504	-1.48824e-10	1.3179e-05	-2.07457	-1.48824e-10	1.28906e-05	-2.01823	-1.48824e-10
111083980	rs3893403	2.17624e-11	4.16949	-1.48824e-10	2.0629e-05	-1.6265	-1.48824e-10	2.85515e-05	-1.22302	-1.48824e-10
111084540	rs7960705	3.02927e-11	4.50021	-1.48824e-10	2.19239e-05	-1.56562	-1.48824e-10	2.98558e-05	-1.17835	-1.48824e-10
111084684	rs10849902	1.1164e-13	-2.77629e-10	-1.10317	4.13704e-05	-2.77629e-10	-0.930634	3.91535e-05	-2.77629e-10	-0.90724
111085330	rs142817266	1.69368e-13	-2.77629e-10	-0.686377	5.18182e-05	-2.77629e-10	-0.705459	4.65146e-05	-2.77629e-10	-0.734964
111085368	rs80062825	2.9388e-14	-1.42197	-1.01589	4.41139e-06	-2.13811	-1.0309	4.19175e-06	-2.11187	-1.02975
111085880	rs2055466	3.78079e-11	4.72183	-1.48824e-10	2.3429e-05	-1.49922	-1.48824e-10	3.25181e-05	-1.09293	-1.48824e-10
111085924	rs117069837	8.98578e-13	0.982366	-1.48824e-10	2.47663e-05	-1.44371	-1.48824e-10	2.04981e-05	-1.5544	-1.48824e-10
111085985	rs12313203	2.18678e-12	1.87174	-1.48824e-10	1.74266e-05	-1.7952	-1.48824e-10	1.21404e-05	-2.07819	-1.48824e-10
111086449	rs56324794	1.94248e-11	4.05586	-1.48824e-10	1.919e-05	-1.69881	-1.48824e-10	2.6178e-05	-1.30981	-1.48824e-10
111090991	rs146067824	7.65017e-13	-2.77629e-10	0.821451	0.000244383	-2.77629e-10	0.845537	0.000191969	-2.77629e-10	0.682603
111091810	rs35050631	4.6969e-14	-1.96896	-1.48824e-10	4.24481e-05	-0.904919	-1.48824e-10	3.90674e-05	-0.909443	-1.48824e-10
111092532	rs140090110	4.3586e-14	-2.04371	-1.48824e-10	1.28308e-05	-2.10135	-1.48824e-10	1.23339e-05	-2.06238	-1.48824e-10
111093995	rs79439779	1.0978e-11	3.48521	-1.48824e-10	6.78979e-05	-0.435194	-1.48824e-10	8.10358e-05	-0.179839	-1.48824e-10
111094454	rs17682012	4.49511e-11	4.89488	-1.48824e-10	3.10919e-05	-1.21625	-1.48824e-10	4.73346e-05	-0.717489	-1.48824e-10
111096021	rs140027261	1.28742e-13	-2.77629e-10	-0.960635	3.86353e-05	-2.77629e-10	-0.999035	3.56717e-05	-2.77629e-10	-1.00037
111096388	rs150031259	1.35304e-13	-0.910921	-1.48824e-10	1.27478e-05	-2.10784	-1.48824e-10	1.24027e-05	-2.05681	-1.48824e-10
111096762	rs55882241	1.08074e-13	-1.13563	-1.48824e-10	0.000514662	1.59031	-1.48824e-10	0.000198816	0.717651	-1.48824e-10
111097512	rs147728349	1.13145e-11	3.51539	-1.48824e-10	1.71806e-05	-1.80942	-1.48824e-10	2.2048e-05	-1.48151	-1.48824e-10
111097568	rs187660330	7.48904e-14	-1.50242	-1.48824e-10	0.00113463	2.38086	-1.48824e-10	0.000382816	1.37282	-1.48824e-10
111097980	rs148826387	1.08437e-11	3.47289	-1.48824e-10	1.70063e-05	-1.81962	-1.48824e-10	2.17319e-05	-1.49595	-1.48824e-10
111098036	rs12818974	4.84593e-14	-1.93772	-1.48824e-10	4.60734e-05	-0.822964	-1.48824e-10	4.23977e-05	-0.827636	-1.48824e-10
111099721	rs73191857	7.43439e-10	7.70059	-1.48824e-10	0.000221082	0.745333	-1.48824e-10	0.000330925	1.22716	-1.48824e-10
111100482	rs144780826	4.73639e-13	0.341999	-1.48824e-10	1.86655e-05	-1.72652	-1.48824e-10	1.58642e-05	-1.81066	-1.48824e-10
111100627	rs73194012	3.42597e-11	4.62328	-1.48824e-10	2.40438e-05	-1.47332	-1.48824e-10	3.3554e-05	-1.06157	-1.48824e-10
111100677	rs73194013	2.17624e-11	4.16949	-1.48824e-10	2.0629e-05	-1.6265	-1.48824e-10	2.85515e-05	-1.22302	-1.48824e-10
111101217	rs112840554	4.58888e-14	-1.99223	-1.48824e-10	0.000111006	0.0563885	-1.48824e-10	5.47986e-05	-0.571066	-1.48824e-10
111101718	rs79682148	7.24261e-14	-1.53588	-1.48824e-10	1.58339e-05	-1.89104	-1.48824e-10	1.51663e-05	-1.85566	-1.48824e-10
111102242	rs77914508	7.12813e-14	-1.55181	-1.48824e-10	1.24483e-05	-2.13162	-1.48824e-10	1.1453e-05	-2.13648	-1.48824e-10
111102574	rs16940933	2.0319e-11	4.10087	-1.48824e-10	2.02322e-05	-1.64592	-1.48824e-10	2.78179e-05	-1.24905	-1.48824e-10
111102627	rs17625767	9.32798e-12	3.32233	-1.48824e-10	1.64192e-05	-1.85475	-1.48824e-10	2.06662e-05	-1.54623	-1.48824e-10
111102881	rs79433027	2.18401e-12	-2.77629e-10	1.87047	0.000636541	-2.77629e-10	1.80285	0.000627836	-2.77629e-10	1.86755
111103669	rs60027620	3.33482e-11	4.59631	-1.48824e-10	2.36331e-05	-1.49055	-1.48824e-10	3.24821e-05	-1.09404	-1.48824e-10
111103989	rs11609953	2.44029e-11	4.28401	-1.48824e-10	3.28258e-05	-1.16199	-1.48824e-10	2.33234e-05	-1.42528	-1.48824e-10
111103995	rs1814743	9.32798e-12	3.32233	-1.48824e-10	1.64192e-05	-1.85475	-1.48824e-10	2.06662e-05	-1.54623	-1.48824e-10
111104194	rs1814742	1.80954e-11	3.98497	-1.48824e-10	1.95914e-05	-1.67811	-1.48824e-10	2.66356e-05	-1.29248	-1.48824e-10
111104472	rs117650728	4.39482e-14	-2.03544	-1.48824e-10	1.27679e-05	-2.10627	-1.48824e-10	1.22468e-05	-2.06947	-1.48824e-10
111106082	rs7977229	4.5079e-11	4.89773	-1.48824e-10	2.60088e-05	-1.39477	-1.48824e-10	3.66496e-05	-0.973329	-1.48824e-10
111106185	rs7955616	4.5079e-11	4.89773	-1.48824e-10	2.60088e-05	-1.39477	-1.48824e-10	3.66496e-05	-0.973329	-1.48824e-10
111106588	rs80216200	7.04245e-14	-1.56391	-1.48824e-10	8.81973e-05	-0.173624	-1.48824e-10	8.02769e-05	-0.189249	-1.48824e-10
111107470	rs16940935	4.39156e-11	4.87158	-1.48824e-10	2.5789e-05	-1.40325	-1.48824e-10	3.62621e-05	-0.983956	-1.48824e-10
111108818	rs57320627	4.62754e-11	4.92392	-1.48824e-10	2.62317e-05	-1.38623	-1.48824e-10	3.70429e-05	-0.962655	-1.48824e-10
111110027	rs117988169	1.18194e-13	-2.77629e-10	-1.04612	3.73396e-05	-2.77629e-10	-1.03315	3.46987e-05	-2.77629e-10	-1.02803
111110763	rs61942632	8.20002e-13	0.89086	-1.48824e-10	1.59404e-05	-1.88435	-1.48824e-10	1.16897e-05	-2.11602	-1.48824e-10
111112098	rs59574270	2.42041e-11	4.27583	-1.48824e-10	2.84695e-05	-1.30437	-1.48824e-10	4.13567e-05	-0.852496	-1.48824e-10
111112319	rs10849903	3.64703e-08	12.1962	-0.602659	0.000121539	1.25052	-1.10349	0.000157976	1.59359	-1.10588
111113019	rs112147685	7.86181e-14	-1.45385	-1.48824e-10	1.58669e-05	-1.88897	-1.48824e-10	1.48482e-05	-1.87685	-1.48824e-10
111114942	rs871922	2.46315e-11	4.29333	-1.48824e-10	2.7851e-05	-1.32633	-1.48824e-10	4.05833e-05	-0.871375	-1.48824e-10
111115113	rs871921	5.49358e-08	12.6178	-0.614552	0.000149369	1.45707	-1.10386	0.000196146	1.8102	-1.10607
111116651	rs73194015	6.61968e-12	2.97935	-1.48824e-10	1.81502e-05	-1.75452	-1.48824e-10	2.40844e-05	-1.39317	-1.48824e-10
111116655	rs2339524	1.45979e-06	15.5909	-0.307839	8.82623e-06	-1.42329	-1.05218	1.74744e-05	-0.646092	-1.0679
111117018	rs55945007	5.93313e-13	1.67376	-1.10649	6.86513e-06	-1.621	-1.10575	9.53257e-06	-1.21425	-1.10577
111117285	rs12831873	8.2282e-13	0.89429	-1.48824e-10	1.55864e-05	-1.9068	-1.48824e-10	1.25692e-05	-2.04348	-1.48824e-10
111117931	rs56327628	1.29186e-11	3.64797	-1.48824e-10	2.23701e-05	-1.54547	-1.48824e-10	3.22198e-05	-1.10215	-1.48824e-10
111119631	rs7974047	1.47536e-11	3.7808	-1.48824e-10	2.3354e-05	-1.50243	-1.48824e-10	3.40979e-05	-1.0455	-1.48824e-10
111120092	rs142864122	1.31433e-12	-2.77629e-10	1.36263	0.000372644	-2.77629e-10	1.26742	0.000366747	-2.77629e-10	1.32994
111120747	rs55738592	2.08513e-11	4.12673	-1.48824e-10	2.49869e-05	-1.43485	-1.48824e-10	3.58452e-05	-0.99552	-1.48824e-10
111121119	rs1018134	2.13267e-11	4.14927	-1.48824e-10	2.51767e-05	-1.42728	-1.48824e-10	3.61925e-05	-0.985879	-1.48824e-10
111121302	rs1018133	2.08513e-11	4.12673	-1.48824e-10	2.49869e-05	-1.43485	-1.48824e-10	3.58452e-05	-0.99552	-1.48824e-10
111121341	rs77634420	6.90388e-14	-1.58378	-1.48824e-10	1.23739e-05	-2.13761	-1.48824e-10	1.14279e-05	-2.13867	-1.48824e-10
111121455	rs111630907	7.82135e-12	3.14616	-1.48824e-10	1.90175e-05	-1.70784	-1.48824e-10	2.5689e-05	-1.32867	-1.48824e-10
111122466	rs77048156	5.50743e-11	5.94633	-0.848343	0.000208879	1.78307	-1.09452	7.61116e-05	0.84344	-1.08597
111124809	rs118156615	1.25177e-12	1.31387	-1.48824e-10	1.50653e-05	-1.94081	-1.48824e-10	0.00182954	2.93709	-1.48824e-10
111124864	rs186291856	1.51002e-13	-2.77629e-10	-0.801156	4.79462e-05	-2.77629e-10	-0.78312	4.18206e-05	-2.77629e-10	-0.84134
111125551	rs11065694	8.73756e-11	6.40551	-0.845983	0.000308213	2.17261	-1.09502	0.000111197	1.2232	-1.08663
111125774	rs56179460	8.33375e-12	3.20962	-1.48824e-10	1.93679e-05	-1.68958	-1.48824e-10	2.63382e-05	-1.30371	-1.48824e-10
111126096	rs55752061	1.07593e-11	3.46508	-1.48824e-10	2.00758e-05	-1.65369	-1.48824e-10	2.67577e-05	-1.28791	-1.48824e-10
111126609	rs28720928	2.70662e-12	2.11759	-0.0325819	1.69015e-05	-1.79801	-0.027789	2.31494e-05	-1.44874	0.0159758
111126636	rs11829358	4.6719e-12	2.66191	-0.0310375	2.04837e-05	-1.60974	-0.0238334	3.10748e-05	-1.15308	0.0147435
111127697	rs73194018	5.87443e-12	2.85992	-1.48824e-10	1.79982e-05	-1.76293	-1.48824e-10	2.40299e-05	-1.39543	-1.48824e-10
111128119	rs141236766	1.88173e-13	-2.77629e-10	-0.581086	4.9935e-05	-2.77629e-10	-0.742477	4.87505e-05	-2.77629e-10	-0.688014
111128519	rs146312375	6.91022e-12	3.02231	-1.48824e-10	1.95954e-05	-1.6779	-1.48824e-10	2.67435e-05	-1.28844	-1.48824e-10
111129042	rs149193446	3.9526e-12	2.46368	-1.48824e-10	0.00013419	0.246059	-1.48824e-10	5.58259e-05	-0.552493	-1.48824e-10
111129390	rs184063786	2.06793e-13	-0.48673	-1.48824e-10	1.83555e-05	-1.74327	-1.48824e-10	1.28923e-05	-2.0181	-1.48824e-10
111129865	rs79248018	8.56179e-14	-1.36855	-1.48824e-10	2.38647e-05	-1.4808	-1.48824e-10	3.9651e-05	-0.894615	-1.48824e-10
111130398	rs56166205	6.47565e-12	2.95736	-1.48824e-10	1.84919e-05	-1.73587	-1.48824e-10	2.49572e-05	-1.35757	-1.48824e-10
111131192	rs142080176	1.06515e-13	-1.15017	-1.48824e-10	1.83051e-05	-1.74602	-1.48824e-10	1.19584e-05	-2.0933	-1.48824e-10
111131366	rs73194020	6.47565e-12	2.95736	-1.48824e-10	1.84919e-05	-1.73587	-1.48824e-10	2.49572e-05	-1.35757	-1.48824e-10
111131893	rs73194021	6.60288e-12	2.97681	-1.48824e-10	1.85936e-05	-1.73038	-1.48824e-10	2.51484e-05	-1.34994	-1.48824e-10
111133535	rs80044246	2.91531e-11	4.46187	-1.48824e-10	3.26147e-05	-1.16844	-1.48824e-10	5.00244e-05	-0.662219	-1.48824e-10
111136459	rs16940950	2.91599e-11	4.4621	-1.48824e-10	3.45139e-05	-1.11184	-1.48824e-10	5.57008e-05	-0.554737	-1.48824e-10
111137548	rs12580187	2.67527e-12	-2.77629e-10	2.07336	0.000594252	-2.77629e-10	1.7341	0.000560913	-2.77629e-10	1.75484
111137628	rs73194022	4.68761e-10	7.2394	-1.48824e-10	0.000217435	0.7287	-1.48824e-10	0.000344018	1.26596	-1.48824e-10
111137940	rs73194023	1.79624e-11	3.97759	-1.48824e-10	3.20511e-05	-1.18587	-1.48824e-10	5.15942e-05	-0.631321	-1.48824e-10
111138160	rs11065698	9.24488e-14	-1.29179	-1.48824e-10	3.14673e-05	-1.20425	-1.48824e-10	2.67055e-05	-1.28986	-1.48824e-10
111138558	rs7968913	8.91182e-12	3.27669	-1.48824e-10	2.24585e-05	-1.54153	-1.48824e-10	3.37342e-05	-1.05622	-1.48824e-10
111139070	rs16940954	7.32714e-11	6.27583	-0.892352	0.000283791	2.08064	-1.0856	0.000103935	1.14205	-1.07301
111139441	rs56989228	2.91599e-11	4.4621	-1.48824e-10	3.45139e-05	-1.11184	-1.48824e-10	5.57008e-05	-0.554737	-1.48824e-10
111140219	rs73194026	2.64723e-11	4.36541	-1.48824e-10	3.32294e-05	-1.14976	-1.48824e-10	5.31335e-05	-0.601924	-1.48824e-10
111140321	rs113511140	8.26187e-12	3.20096	-1.48824e-10	2.16771e-05	-1.57694	-1.48824e-10	3.19696e-05	-1.10995	-1.48824e-10
111140401	rs145480052	1.34934e-11	3.69151	-1.48824e-10	2.55576e-05	-1.41226	-1.48824e-10	3.77614e-05	-0.943442	-1.48824e-10
111141490	rs11065699	4.00559e-14	-2.12817	-1.48824e-10	4.29017e-05	-0.894289	-1.48824e-10	1.79864e-05	-1.68512	-1.48824e-10
111142793	rs55948838	5.1917e-11	5.03895	-1.48824e-10	4.53056e-05	-0.83977	-1.48824e-10	7.92051e-05	-0.20269	-1.48824e-10
111142855	rs61440260	5.333e-11	5.06581	-1.48824e-10	4.58267e-05	-0.828332	-1.48824e-10	8.03184e-05	-0.188732	-1.48824e-10
111143796	rs140163879	9.7552e-14	-1.23806	-1.48824e-10	1.2359e-05	-2.13882	-1.48824e-10	1.15308e-05	-2.12971	-1.48824e-10
111144317	rs73194027	8.98442e-12	3.2848	-1.48824e-10	2.22796e-05	-1.54953	-1.48824e-10	3.31741e-05	-1.07296	-1.48824e-10
111144760	rs11065701	9.62175e-14	-1.25184	-1.48824e-10	3.09136e-05	-1.222	-1.48824e-10	2.61067e-05	-1.31254	-1.48824e-10
111146978	rs149392358	5.89737e-14	-1.74136	-1.48824e-10	1.25335e-05	-2.1248	-1.48824e-10	1.168e-05	-2.11686	-1.48824e-10
111147458	rs373097791	2.24243e-13	-0.405716	-1.48824e-10	1.90823e-05	-1.70444	-1.48824e-10	1.36125e-05	-1.96375	-1.48824e-10
111147643	rs112599609	8.78876e-12	3.26278	-1.48824e-10	2.21189e-05	-1.55677	-1.48824e-10	3.28523e-05	-1.08271	-1.48824e-10
111148570	rs58663967	1.51177e-12	-2.77629e-10	1.50259	0.000487707	-2.77629e-10	1.53652	0.000480309	-2.77629e-10	1.5997
111148799	rs149924393	6.03086e-14	-1.71897	-1.48824e-10	1.24069e-05	-2.13495	-1.48824e-10	1.15637e-05	-2.12686	-1.48824e-10
111149160	rs77315090	4.22579e-14	-2.07466	-1.48824e-10	1.57478e-05	-1.8965	-1.48824e-10	1.30176e-05	-2.00843	-1.48824e-10
111149250	rs75615368	4.02236e-11	5.6459	-0.862142	0.000222216	1.84417	-1.09373	9.61505e-05	1.07475	-1.08356
111150302	rs111354540	8.42798e-12	3.22086	-1.48824e-10	2.18178e-05	-1.57047	-1.48824e-10	3.22505e-05	-1.1012	-1.48824e-10
111150655	rs9669771	1.32028e-11	3.66974	-1.48824e-10	2.53623e-05	-1.41993	-1.48824e-10	3.73915e-05	-0.953286	-1.48824e-10
111152516	rs145697543	1.19428e-11	3.56944	-1.48824e-10	2.4531e-05	-1.45326	-1.48824e-10	3.7712e-05	-0.944751	-1.48824e-10
111152517	rs58814974	6.62315e-11	5.28246	-1.48824e-10	5.03093e-05	-0.735009	-1.48824e-10	8.9971e-05	-0.0752434	-1.48824e-10
111152977	rs117602152	1.56406e-13	-2.77629e-10	-0.765989	4.89856e-05	-2.77629e-10	-0.761674	4.6096e-05	-2.77629e-10	-0.744004
111154129	rs11065704	1.18413e-13	-2.77629e-10	-1.04427	3.74752e-05	-2.77629e-10	-1.02952	3.48585e-05	-2.77629e-10	-1.02343
111154197	rs79104860	9.98567e-12	3.39046	-1.48824e-10	2.42144e-05	-1.46625	-1.48824e-10	3.66091e-05	-0.974433	-1.48824e-10
111154626	rs17682444	8.26187e-12	3.20096	-1.48824e-10	2.16771e-05	-1.57694	-1.48824e-10	3.19696e-05	-1.10995	-1.48824e-10
111154788	rs17682482	1.04196e-11	3.433	-1.48824e-10	2.45776e-05	-1.45136	-1.48824e-10	3.73324e-05	-0.954868	-1.48824e-10
111154902	rs79245315	1.13157e-13	-2.77629e-10	-1.08967	3.51442e-05	-2.77629e-10	-1.09374	3.22649e-05	-2.77629e-10	-1.10075
111155321	rs118122911	3.5639e-11	5.50976	-0.847012	0.000178143	1.62629	-1.0969	7.37206e-05	0.813452	-1.0879
111155491	rs57865940	5.06671e-11	5.01458	-1.48824e-10	4.48388e-05	-0.850126	-1.48824e-10	7.82097e-05	-0.215337	-1.48824e-10
111155531	rs11065706	1.07273e-12	1.15951	-1.48824e-10	1.48204e-05	-1.9572	-1.48824e-10	1.14819e-05	-2.13396	-1.48824e-10
111155947	rs10774603	9.46985e-06	17.3103	-0.157388	1.53929e-05	-0.920387	-0.998907	3.82e-05	0.0882486	-1.02014
111156008	rs17682644	8.08326e-12	3.1791	-1.48824e-10	2.15243e-05	-1.58402	-1.48824e-10	3.16647e-05	-1.11953	-1.48824e-10
111156829	rs79986271	8.67574e-11	6.40283	-0.850407	0.000338053	2.26624	-1.09624	0.000126389	1.35161	-1.08698
111158161	rs1050587	5.1917e-11	5.03895	-1.48824e-10	4.53056e-05	-0.83977	-1.48824e-10	7.92051e-05	-0.20269	-1.48824e-10
111158582	rs76017463	6.10282e-14	-1.70711	-1.48824e-10	1.23773e-05	-2.13734	-1.48824e-10	1.14289e-05	-2.13859	-1.48824e-10
111160003	rs1973505	8.92306e-08	13.1146	-0.626332	0.000303117	2.16477	-1.10385	0.000463502	2.67023	-1.10615
111162182	rs73194032	5.06671e-11	5.01458	-1.48824e-10	4.48388e-05	-0.850126	-1.48824e-10	7.82097e-05	-0.215337	-1.48824e-10
111163204	rs34378671	4.80288e-11	4.96111	-1.48824e-10	4.38351e-05	-0.872766	-1.48824e-10	7.60744e-05	-0.243018	-1.48824e-10
111163505	rs186244189	1.48508e-13	-2.77629e-10	-0.817809	4.71312e-05	-2.77629e-10	-0.800265	4.11773e-05	-2.77629e-10	-0.856843
111163621	rs150382617	4.02261e-14	-2.12393	-1.48824e-10	1.99787e-05	-1.65853	-1.48824e-10	1.72967e-05	-1.72421	-1.48824e-10
111163712	rs7136166	6.45907e-11	4.36413	0.893246	3.84383e-05	-1.61834	0.614199	2.70988e-05	-1.78004	0.504799
111164237	rs7960552	6.26904e-06	16.8788	-0.138324	1.38247e-05	-1.03055	-0.996191	3.31404e-05	-0.0535044	-1.02047
111164369	rs7960749	5.06671e-11	5.01458	-1.48824e-10	4.48388e-05	-0.850126	-1.48824e-10	7.82097e-05	-0.215337	-1.48824e-10
111164408	rs7967408	5.06671e-11	5.01458	-1.48824e-10	4.48388e-05	-0.850126	-1.48824e-10	7.82097e-05	-0.215337	-1.48824e-10
111164415	rs7960761	1.47847e-11	3.7829	-1.48824e-10	2.64017e-05	-1.37977	-1.48824e-10	3.93646e-05	-0.901865	-1.48824e-10
111164790	rs11833225	8.11365e-06	17.1491	-0.150715	1.47063e-05	-0.964575	-1.00035	3.61341e-05	0.0366448	-1.02414
111164875	rs55845219	8.08326e-12	3.1791	-1.48824e-10	2.15243e-05	-1.58402	-1.48824e-10	3.16647e-05	-1.11953	-1.48824e-10
111164891	rs117267468	3.41917e-12	2.31871	-1.48824e-10	0.000129058	0.20706	-1.48824e-10	4.98278e-05	-0.666158	-1.48824e-10
111164920	rs55661717	7.53065e-06	16.1629	0.760942	9.07636e-05	-0.55087	0.405928	4.0652e-05	-1.20071	0.331029
111164963	rs56339227	5.06671e-11	5.01458	-1.48824e-10	4.48388e-05	-0.850126	-1.48824e-10	7.82097e-05	-0.215337	-1.48824e-10
111165115	rs16940970	1.19332e-12	1.26605	-1.48824e-10	1.45041e-05	-1.97877	-1.48824e-10	1.14506e-05	-2.13668	-1.48824e-10
111165300	rs138180466	4.02219e-14	-2.12404	-1.48824e-10	1.32511e-05	-2.06912	-1.48824e-10	1.32114e-05	-1.99365	-1.48824e-10
111165793	rs73194035	4.26162e-11	4.84154	-1.48824e-10	3.64711e-05	-1.05668	-1.48824e-10	5.7586e-05	-0.521451	-1.48824e-10
111165801	rs117016336	4.07695e-14	-2.11051	-1.48824e-10	2.34576e-05	-1.49801	-1.48824e-10	1.8848e-05	-1.63833	-1.48824e-10
111165927	rs7132651	9.0973e-06	16.2238	0.888961	0.00010213	-0.532873	0.505919	4.60749e-05	-1.18687	0.442405
111166190	rs7298249	1.28705e-12	1.34166	-1.48824e-10	1.42755e-05	-1.99465	-1.48824e-10	1.14338e-05	-2.13815	-1.48824e-10
111166809	rs117657325	1.4437e-13	-2.77629e-10	-0.846071	4.57547e-05	-2.77629e-10	-0.829906	4.24277e-05	-2.77629e-10	-0.82693
111167266	rs61942637	1.21008e-12	1.27999	-1.48824e-10	1.37204e-05	-2.03432	-1.48824e-10	1.14403e-05	-2.13759	-1.48824e-10
111168170	rs75838694	3.34851e-11	5.47589	-0.875481	0.000175088	1.60254	-1.09045	7.2815e-05	0.792424	-1.07923
111168743	rs10774604	6.57586e-11	4.40148	0.873822	3.67127e-05	-1.63275	0.582672	2.58462e-05	-1.81561	0.493047
111169374	rs55728229	8.17796e-13	0.888165	-1.48824e-10	1.53489e-05	-1.92215	-1.48824e-10	1.94234e-05	-1.60825	-1.48824e-10
111170903	rs7301623	4.68784e-11	4.93686	-1.48824e-10	4.33891e-05	-0.882992	-1.48824e-10	7.51281e-05	-0.255536	-1.48824e-10
111171026	rs7301769	4.80288e-11	4.96111	-1.48824e-10	4.38351e-05	-0.872766	-1.48824e-10	7.60744e-05	-0.243018	-1.48824e-10
111171342	rs7967363	2.79339e-11	5.30308	-0.883936	0.000155522	1.48171	-1.08812	6.56339e-05	0.685585	-1.07622
111171493	rs112148402	1.25672e-11	3.6204	-1.48824e-10	2.49276e-05	-1.43723	-1.48824e-10	3.65693e-05	-0.975521	-1.48824e-10
111172256	rs12305489	7.15909e-06	17.0137	-0.140497	1.42745e-05	-0.997799	-0.996924	3.46379e-05	-0.00866383	-1.02112
111172339	rs73194038	7.13806e-12	3.05475	-1.48824e-10	2.06872e-05	-1.62369	-1.48824e-10	2.99993e-05	-1.17356	-1.48824e-10
111173050	rs80234710	1.11975e-13	-2.77629e-10	-1.10017	3.47992e-05	-2.77629e-10	-1.10361	3.25396e-05	-2.77629e-10	-1.09227
111173522	rs472007	6.89583e-06	16.9681	-0.132412	1.42124e-05	-1.00489	-0.99419	3.41067e-05	-0.0265338	-1.0187
111173587	rs605266	1.08111e-12	1.16729	-1.48824e-10	1.48312e-05	-1.95647	-1.48824e-10	1.14876e-05	-2.13346	-1.48824e-10
111174516	rs56386451	7.27968e-12	3.07439	-1.48824e-10	2.08158e-05	-1.61749	-1.48824e-10	3.02548e-05	-1.16508	-1.48824e-10
111174932	rs79397529	1.02707e-13	-1.18657	-1.48824e-10	1.2369e-05	-2.138	-1.48824e-10	1.15981e-05	-2.12389	-1.48824e-10
111176213	rs1107652	5.333e-11	5.06581	-1.48824e-10	4.58267e-05	-0.828332	-1.48824e-10	8.03184e-05	-0.188732	-1.48824e-10
111176494	rs4073472	1.41153e-11	3.73656	-1.48824e-10	2.59689e-05	-1.3963	-1.48824e-10	3.85416e-05	-0.922992	-1.48824e-10
111176536	rs79599420	1.18329e-13	-2.77629e-10	-1.04498	3.6605e-05	-2.77629e-10	-1.05302	3.33116e-05	-2.77629e-10	-1.06883
111176632	rs77746180	9.42502e-14	-1.27249	-1.48824e-10	1.23623e-05	-2.13855	-1.48824e-10	1.14944e-05	-2.13287	-1.48824e-10
111178304	rs75786650	1.00759e-13	-1.20572	-1.48824e-10	1.23633e-05	-2.13847	-1.48824e-10	1.15713e-05	-2.1262	-1.48824e-10
111179153	rs73194039	7.27968e-12	3.07439	-1.48824e-10	2.08158e-05	-1.61749	-1.48824e-10	3.02548e-05	-1.16508	-1.48824e-10
111180230	rs78987759	1.16435e-13	-2.77629e-10	-1.06111	3.60779e-05	-2.77629e-10	-1.06752	3.30385e-05	-2.77629e-10	-1.07706
111181106	rs73194040	4.33903e-11	4.85954	-1.48824e-10	4.20037e-05	-0.915443	-1.48824e-10	7.21976e-05	-0.295323	-1.48824e-10
111181785	rs57488849	1.59833e-11	3.86085	-1.48824e-10	2.65447e-05	-1.37437	-1.48824e-10	3.97611e-05	-0.89184	-1.48824e-10
111182883	rs117787068	4.51273e-14	-2.00896	-1.48824e-10	1.26092e-05	-2.11877	-1.48824e-10	1.2017e-05	-2.08841	-1.48824e-10
111183492	rs76558896	1.17886e-13	-2.77629e-10	-1.04873	3.85816e-05	-2.77629e-10	-1.00042	3.52422e-05	-2.77629e-10	-1.01249
111184850	rs61942639	3.98894e-06	16.3008	-0.0124774	1.29057e-05	-1.15152	-0.944013	2.91538e-05	-0.229406	-0.97274
111185391	rs9706102	2.46673e-11	4.29478	-1.48824e-10	4.05444e-05	-0.950802	-1.48824e-10	6.25176e-05	-0.439283	-1.48824e-10
111185692	rs139103060	8.10465e-12	3.18175	-1.48824e-10	2.15829e-05	-1.5813	-1.48824e-10	3.0795e-05	-1.14738	-1.48824e-10
111186767	rs113045410	2.79813e-11	4.42084	-1.48824e-10	4.28162e-05	-0.896284	-1.48824e-10	6.67221e-05	-0.374195	-1.48824e-10
111188067	rs11065711	1.88363e-06	14.9043	0.633688	9.68103e-05	-0.380819	0.300372	4.05222e-05	-1.12362	0.250739
111188337	rs9795913	2.28002e-12	1.91349	-1.48824e-10	5.80185e-05	-0.592438	-1.48824e-10	4.3715e-05	-0.79704	-1.48824e-10
111188456	rs36125392	5.37601e-14	-1.83392	-1.48824e-10	5.71654e-05	-0.607251	-1.48824e-10	5.48313e-05	-0.570469	-1.48824e-10
111188782	rs73194043	3.09463e-11	4.52156	-1.48824e-10	4.47445e-05	-0.852231	-1.48824e-10	7.03132e-05	-0.321771	-1.48824e-10
111189251	rs55885633	1.54693e-11	3.82817	-1.48824e-10	3.38212e-05	-1.13211	-1.48824e-10	5.30089e-05	-0.60427	-1.48824e-10
111189543	rs10161511	1.18161e-05	16.4248	0.949522	0.000125267	-0.390838	0.568082	5.61442e-05	-1.06139	0.514587
111189803	rs147679032	4.18509e-14	-2.08433	-1.48824e-10	1.236e-05	-2.13873	-1.48824e-10	1.14411e-05	-2.13752	-1.48824e-10
111191665	rs73194046	3.34309e-11	4.59879	-1.48824e-10	4.62951e-05	-0.818165	-1.48824e-10	7.32152e-05	-0.281328	-1.48824e-10
111191926	rs73194047	3.43336e-11	4.62543	-1.48824e-10	4.68451e-05	-0.806354	-1.48824e-10	7.42476e-05	-0.267326	-1.48824e-10
111192965	rs117544145	4.29267e-14	-2.05895	-1.48824e-10	1.29681e-05	-2.09071	-1.48824e-10	1.25194e-05	-2.04745	-1.48824e-10
111193499	rs10400410	1.78064e-11	3.96887	-1.48824e-10	3.58507e-05	-1.07384	-1.48824e-10	5.69525e-05	-0.532513	-1.48824e-10
111193500	rs138402390	1.52737e-13	-2.77629e-10	-0.789728	4.48158e-05	-2.77629e-10	-0.850638	4.14224e-05	-2.77629e-10	-0.85091
111193578	rs77338498	6.40895e-14	-1.65817	-1.48824e-10	1.58913e-05	-1.88743	-1.48824e-10	1.24993e-05	-2.04906	-1.48824e-10
111193858	rs12582139	1.46319e-11	4.64772	-0.875202	0.000134916	1.34198	-1.09052	6.61573e-05	0.696634	-1.07933
111195158	rs9706438	3.47564e-11	4.63767	-1.48824e-10	4.89045e-05	-0.76333	-1.48824e-10	7.98161e-05	-0.195005	-1.48824e-10
111195410	rs12300445	7.20638e-13	0.761689	-1.48824e-10	1.63731e-05	-1.85756	-1.48824e-10	1.18133e-05	-2.10551	-1.48824e-10
111196156	rs9300315	3.39236e-11	4.61342	-1.48824e-10	4.83737e-05	-0.774244	-1.48824e-10	7.87869e-05	-0.207983	-1.48824e-10
111196204	rs9300316	2.76505e-11	4.40895	-1.48824e-10	4.41637e-05	-0.865296	-1.48824e-10	7.06784e-05	-0.316591	-1.48824e-10
111197706	rs151242247	1.17502e-11	3.55318	-1.48824e-10	2.58323e-05	-1.40157	-1.48824e-10	3.92957e-05	-0.903615	-1.48824e-10
111198309	rs12231451	3.29727e-14	-1.82416	-0.498606	1.08103e-05	-2.13633	-0.136367	1.40218e-05	-1.79515	-0.138972
111198576	rs11830452	3.68776e-11	4.69691	-1.48824e-10	4.85145e-05	-0.771338	-1.48824e-10	7.94367e-05	-0.199771	-1.48824e-10
111199274	rs11611780	2.00201e-13	-0.863071	0.343946	2.48648e-05	-1.54616	0.106418	1.41679e-05	-1.97496	0.0512112
111199482	rs147979701	1.1128e-13	-2.77629e-10	-1.1064	3.46993e-05	-2.77629e-10	-1.10648	3.20947e-05	-2.77629e-10	-1.10604
111199556	rs9669740	1.23009e-11	3.59898	-1.48824e-10	2.62632e-05	-1.38503	-1.48824e-10	4.01452e-05	-0.882228	-1.48824e-10
111199943	rs114368233	1.81319e-12	2.58676	-0.90236	5.49085e-05	0.436637	-1.08417	3.11721e-05	-0.0645411	-1.07067
111200087	rs113618162	1.90895e-11	4.03845	-1.48824e-10	3.70312e-05	-1.04144	-1.48824e-10	6.07031e-05	-0.468736	-1.48824e-10
111200634	rs73194050	4.56717e-11	4.91079	-1.48824e-10	5.34332e-05	-0.674767	-1.48824e-10	8.90894e-05	-0.0850898	-1.48824e-10
111200637	rs9668929	4.42891e-07	13.4796	0.610758	6.50939e-05	-0.764944	0.287575	3.00382e-05	-1.40858	0.236316
111200724	rs117446677	1.16752e-13	-1.0584	-1.48824e-10	1.24284e-05	-2.13322	-1.48824e-10	1.16245e-05	-2.12161	-1.48824e-10
111201646	rs881961	1.98134e-11	4.07566	-1.48824e-10	3.80907e-05	-1.01323	-1.48824e-10	6.33261e-05	-0.426433	-1.48824e-10
111204031	rs74869743	4.81295e-11	4.9632	-1.48824e-10	5.47278e-05	-0.650828	-1.48824e-10	9.165e-05	-0.0567538	-1.48824e-10
111204186	rs73194051	3.3221e-11	4.59249	-1.48824e-10	4.6311e-05	-0.81782	-1.48824e-10	7.51536e-05	-0.255197	-1.48824e-10
111204765	rs141918241	2.74683e-13	-0.202829	-1.48824e-10	1.55513e-05	-1.90905	-1.48824e-10	1.45353e-05	-1.89815	-1.48824e-10
111204880	rs111726825	4.08673e-11	4.79964	-1.48824e-10	5.08063e-05	-0.72518	-1.48824e-10	8.39189e-05	-0.144879	-1.48824e-10
111207287	rs78568758	6.56328e-14	-1.63437	-1.48824e-10	1.23589e-05	-2.13882	-1.48824e-10	1.14516e-05	-2.1366	-1.48824e-10
111207445	rs11065716	2.38215e-12	2.5408	-0.583488	1.20753e-05	-1.65734	-0.504697	9.13834e-06	-1.89373	-0.468523
111207515	rs16940992	9.57823e-09	10.9487	-0.692095	0.000220657	1.84901	-1.1056	0.000336519	2.35039	-1.10647
111208581	rs57935351	2.00035e-11	4.08522	-1.48824e-10	3.77704e-05	-1.02168	-1.48824e-10	6.22001e-05	-0.444375	-1.48824e-10
111208823	rs11065717	4.6942e-11	4.93822	-1.48824e-10	5.41062e-05	-0.662251	-1.48824e-10	9.04195e-05	-0.0702707	-1.48824e-10
111209036	rs117378614	8.4102e-14	-1.38642	-1.48824e-10	0.00145116	2.62692	-1.48824e-10	0.000460601	1.5578	-1.48824e-10
111209799	rs112479207	4.56717e-11	4.91079	-1.48824e-10	5.34332e-05	-0.674767	-1.48824e-10	8.90894e-05	-0.0850898	-1.48824e-10
111212260	rs11834696	3.02132e-11	4.49759	-1.48824e-10	4.25043e-05	-0.903594	-1.48824e-10	6.70084e-05	-0.369913	-1.48824e-10
111212337	rs183474396	3.87224e-12	2.44314	-1.48824e-10	6.31859e-05	-0.507119	-1.48824e-10	6.00223e-05	-0.480014	-1.48824e-10
111212379	rs11832640	3.07525e-11	4.51528	-1.48824e-10	4.47593e-05	-0.851901	-1.48824e-10	7.21533e-05	-0.295937	-1.48824e-10
111212581	rs111707440	4.61512e-14	-1.98652	-1.48824e-10	1.47574e-05	-1.96146	-1.48824e-10	1.23288e-05	-2.0628	-1.48824e-10
111212712	rs17683336	3.00219e-11	4.49124	-1.48824e-10	4.42891e-05	-0.862462	-1.48824e-10	7.12469e-05	-0.30858	-1.48824e-10
111212762	rs11065719	1.07457e-06	14.9141	0.0626356	1.43152e-05	-1.09494	-0.896938	3.23217e-05	-0.173506	-0.925485
111213083	rs113906026	1.95625e-11	4.06292	-1.48824e-10	3.74158e-05	-1.03111	-1.48824e-10	6.14814e-05	-0.455997	-1.48824e-10
111213252	rs112903422	4.33474e-11	4.85856	-1.48824e-10	5.21791e-05	-0.698518	-1.48824e-10	8.66168e-05	-0.113237	-1.48824e-10
111213818	rs117492826	5.14879e-12	2.72807	-1.48824e-10	7.66918e-05	-0.313406	-1.48824e-10	5.46557e-05	-0.573676	-1.48824e-10
111214767	rs17190144	2.5849e-11	4.34158	-1.48824e-10	4.14942e-05	-0.927646	-1.48824e-10	6.5886e-05	-0.386804	-1.48824e-10
111214936	rs55946973	2.5849e-11	4.34158	-1.48824e-10	4.14942e-05	-0.927646	-1.48824e-10	6.5886e-05	-0.386804	-1.48824e-10
111215172	rs112623737	9.05079e-12	3.29216	-1.48824e-10	2.35623e-05	-1.49355	-1.48824e-10	3.48537e-05	-1.02357	-1.48824e-10
111215575	rs17793540	2.45838e-11	4.29139	-1.48824e-10	4.06059e-05	-0.949286	-1.48824e-10	6.4192e-05	-0.412851	-1.48824e-10
111216292	rs73194055	1.37646e-11	3.71141	-1.48824e-10	3.23461e-05	-1.17671	-1.48824e-10	5.13201e-05	-0.636648	-1.48824e-10
111216325	rs73194056	2.51778e-11	4.31527	-1.48824e-10	4.10256e-05	-0.939005	-1.48824e-10	6.49917e-05	-0.400471	-1.48824e-10
111216913	rs73194057	5.90981e-09	10.34	-0.566306	0.000160395	1.51627	-1.09183	0.000238465	1.99691	-1.09742
111218297	rs55680931	1.28042e-11	3.63908	-1.48824e-10	2.83392e-05	-1.30895	-1.48824e-10	4.35124e-05	-0.801684	-1.48824e-10
111219440	rs850518	3.04045e-14	-1.88136	-0.522499	1.05022e-05	-2.13144	-0.17018	1.25275e-05	-1.88169	-0.16511
111219809	rs11834902	1.54478e-11	3.82677	-1.48824e-10	3.39066e-05	-1.12959	-1.48824e-10	5.44247e-05	-0.577913	-1.48824e-10
111220925	rs75991894	1.51939e-13	-2.77629e-10	-0.794966	4.69916e-05	-2.77629e-10	-0.803232	4.27588e-05	-2.77629e-10	-0.819156
111220970	rs143491968	4.78518e-14	-1.95034	-1.48824e-10	1.24973e-05	-2.12769	-1.48824e-10	1.14975e-05	-2.1326	-1.48824e-10
111221131	rs7975139	2.8594e-11	4.4425	-1.48824e-10	4.33544e-05	-0.883793	-1.48824e-10	6.94489e-05	-0.33414	-1.48824e-10
111221408	rs1123852	2.1636e-11	4.16367	-1.48824e-10	3.84493e-05	-1.00386	-1.48824e-10	6.01002e-05	-0.478718	-1.48824e-10
111221740	rs73194059	2.10855e-11	4.13789	-1.48824e-10	3.80317e-05	-1.01478	-1.48824e-10	5.93112e-05	-0.491932	-1.48824e-10
111221941	rs73194061	2.10855e-11	4.13789	-1.48824e-10	3.80317e-05	-1.01478	-1.48824e-10	5.93112e-05	-0.491932	-1.48824e-10
111222018	rs79686706	2.59304e-14	-1.47839	-1.08464	4.22537e-06	-2.11884	-1.09326	3.84403e-06	-2.1363	-1.09191
111222102	rs143708413	8.20189e-14	-1.4115	-1.48824e-10	1.35594e-05	-2.04612	-1.48824e-10	1.28241e-05	-2.02341	-1.48824e-10
111222655	rs146910176	1.60986e-13	-2.77629e-10	-0.737133	3.61358e-05	-2.77629e-10	-1.06592	3.3092e-05	-2.77629e-10	-1.07544
111223294	rs73194062	1.31535e-11	3.666	-1.48824e-10	3.17575e-05	-1.19507	-1.48824e-10	5.01548e-05	-0.659617	-1.48824e-10
111224411	rs148615094	3.73876e-10	7.01323	-1.48824e-10	0.000185585	0.570314	-1.48824e-10	0.000285465	1.07939	-1.48824e-10
111225576	rs114787273	1.54017e-12	2.37902	-0.857825	4.76946e-05	0.3117	-1.10008	2.50936e-05	-0.258116	-1.094
111225650	rs56259130	2.0076e-11	4.08883	-1.48824e-10	3.72523e-05	-1.03549	-1.48824e-10	5.7842e-05	-0.517016	-1.48824e-10
111226229	rs113481175	1.28729e-11	3.64443	-1.48824e-10	3.14829e-05	-1.20376	-1.48824e-10	4.96122e-05	-0.670494	-1.48824e-10
111226383	rs113517930	4.83625e-14	-1.93972	-1.48824e-10	1.41222e-05	-2.00545	-1.48824e-10	1.19917e-05	-2.09052	-1.48824e-10
111226705	rs73194064	2.0076e-11	4.08883	-1.48824e-10	3.72523e-05	-1.03549	-1.48824e-10	5.7842e-05	-0.517016	-1.48824e-10
111227663	rs138613343	1.4568e-13	-2.77629e-10	-0.837037	4.04657e-05	-2.77629e-10	-0.952746	3.89336e-05	-2.77629e-10	-0.912873
111227738	rs7959899	7.31871e-12	3.07974	-1.48824e-10	2.09874e-05	-1.60928	-1.48824e-10	3.022e-05	-1.16623	-1.48824e-10
111228599	rs10774605	7.32474e-11	4.11858	1.26457	5.39318e-05	-1.71436	1.04888	4.11196e-05	-1.87759	1.01935
111228798	rs113511964	7.0262e-14	-1.56622	-1.48824e-10	1.23789e-05	-2.13721	-1.48824e-10	1.18266e-05	-2.10438	-1.48824e-10
111229645	rs850517	3.58848e-14	-2.13366	-0.104472	1.71075e-05	-1.60753	-0.206153	9.12702e-06	-2.1387	-0.224789
111229700	rs55799214	1.08091e-11	3.46969	-1.48824e-10	2.51202e-05	-1.42953	-1.48824e-10	3.61451e-05	-0.98719	-1.48824e-10
111229975	rs60184376	1.73881e-11	3.9451	-1.48824e-10	3.57887e-05	-1.07557	-1.48824e-10	5.51596e-05	-0.564499	-1.48824e-10
111231277	rs2339634	1.05717e-11	3.44749	-1.48824e-10	2.49229e-05	-1.43741	-1.48824e-10	3.57836e-05	-0.997241	-1.48824e-10
111231474	rs850515	5.06052e-14	-1.88051	-0.0138811	2.75779e-05	-1.22242	-0.113768	1.04224e-05	-2.09499	-0.135788
111231967	rs140313756	2.30491e-11	4.22693	-1.48824e-10	2.84482e-05	-1.30512	-1.48824e-10	4.09561e-05	-0.86223	-1.48824e-10
111232142	rs145301210	5.7906e-14	-1.75963	-1.48824e-10	4.04554e-05	-0.953	-1.48824e-10	4.3314e-05	-0.806254	-1.48824e-10
111232562	rs850514	4.74808e-14	-1.90488	-0.053243	2.53577e-05	-1.26885	-0.151271	9.94623e-06	-2.10467	-0.172868
111232760	rs2028006	3.60801e-14	-1.12624	-1.10647	4.11511e-06	-2.13309	-1.10545	3.87706e-06	-2.11399	-1.10567
111233661	rs149321231	5.40941e-14	-1.82772	-1.48824e-10	1.25798e-05	-2.12111	-1.48824e-10	1.17782e-05	-2.10848	-1.48824e-10
111234298	rs12825235	2.67876e-06	15.0005	0.889679	9.44701e-05	-0.732511	0.627594	4.83311e-05	-1.29046	0.593808
111235057	rs141120546	1.90458e-13	-0.569016	-1.48824e-10	2.42316e-05	-1.46554	-1.48824e-10	2.4049e-05	-1.39464	-1.48824e-10
111235110	rs59789826	1.95233e-11	4.06092	-1.48824e-10	3.75762e-05	-1.02683	-1.48824e-10	5.85229e-05	-0.505312	-1.48824e-10
111235721	rs2879525	8.36991e-11	4.2093	1.30724	5.78077e-05	-1.69049	1.09442	4.37491e-05	-1.8588	1.06254
111237979	rs78091364	5.91569e-14	-1.73825	-1.48824e-10	1.2433e-05	-2.13284	-1.48824e-10	1.16045e-05	-2.12334	-1.48824e-10
111239011	rs7967278	1.03399e-11	3.42532	-1.48824e-10	2.47283e-05	-1.44525	-1.48824e-10	3.54272e-05	-1.00725	-1.48824e-10
111239162	rs7967386	2.0948e-11	4.13135	-1.48824e-10	3.87183e-05	-0.996886	-1.48824e-10	6.06832e-05	-0.469063	-1.48824e-10
111239356	rs2520218	2.78177e-12	1.70945	0.402942	0.000122568	-0.0560064	0.21147	2.81752e-05	-1.42672	0.190435
111239359	rs2520217	6.21384e-14	-1.88051	0.191428	3.35531e-05	-1.22242	0.0823452	1.26541e-05	-2.09499	0.0582366
111239821	rs850511	5.55137e-14	-1.99325	0.191428	2.80316e-05	-1.40221	0.0823452	1.22667e-05	-2.12608	0.0582366
111240545	rs850510	6.32963e-14	-1.88877	0.218148	3.38891e-05	-1.23803	0.107924	1.2935e-05	-2.09835	0.0835556
111240951	rs73195822	1.75322e-10	6.25593	-1.48824e-10	0.000206543	0.67731	-1.48824e-10	0.000325797	1.21154	-1.48824e-10
111241321	rs34760981	5.42418e-14	-1.825	-1.48824e-10	5.8315e-05	-0.58734	-1.48824e-10	5.59473e-05	-0.550321	-1.48824e-10
111241569	rs117541020	5.88133e-14	-1.74408	-1.48824e-10	1.24074e-05	-2.13491	-1.48824e-10	1.15497e-05	-2.12808	-1.48824e-10
111242361	rs850509	3.11785e-12	1.78592	0.440529	0.000123674	-0.0821577	0.246608	2.91142e-05	-1.4288	0.225293
111242526	rs74952821	7.91926e-14	-1.44657	-1.48824e-10	0.00137115	2.5702	-1.48824e-10	0.000456378	1.54859	-1.48824e-10
111243466	rs117727844	6.30414e-13	0.62793	-1.48824e-10	2.74772e-05	-1.33984	-1.48824e-10	2.1974e-05	-1.48487	-1.48824e-10
111243912	rs7963121	1.69773e-11	3.92119	-1.48824e-10	3.54333e-05	-1.08555	-1.48824e-10	5.44935e-05	-0.57665	-1.48824e-10
111244338	rs6489925	6.52546e-14	-1.87537	0.235216	3.36033e-05	-1.26285	0.124268	1.31202e-05	-2.10032	0.0997359
111245280	rs7960693	2.75585e-12	1.70945	0.39358	0.000120374	-0.0560064	0.193406	2.78521e-05	-1.42672	0.1789
111245613	rs57302533	9.29794e-12	3.3191	-1.48824e-10	2.3826e-05	-1.48242	-1.48824e-10	3.37797e-05	-1.05487	-1.48824e-10
111245629	rs60579973	7.58312e-12	3.11523	-1.48824e-10	2.22278e-05	-1.55185	-1.48824e-10	3.08792e-05	-1.14465	-1.48824e-10
111246092	rs10083024	5.63172e-14	-1.96838	0.180931	2.93767e-05	-1.3475	0.0744988	1.22131e-05	-2.11804	0.0458118
111246453	rs7958142	6.0884e-14	-1.8992	0.189722	3.24012e-05	-1.25792	0.082919	1.25082e-05	-2.10248	0.0541293
111246640	rs7974845	6.11865e-14	-1.89424	0.189722	3.11423e-05	-1.29755	0.082919	1.24478e-05	-2.10732	0.0541293
111248624	rs11065724	1.18468e-06	13.9183	1.15603	0.000149725	-0.547798	0.903397	7.28121e-05	-1.14895	0.862098
111248643	rs7966263	6.56028e-14	-1.85279	0.217962	3.61137e-05	-1.18567	0.119143	1.33323e-05	-2.07575	0.0912062
111248777	rs6489954	6.56045e-14	-1.83248	0.197675	3.73616e-05	-1.13375	0.101198	1.30803e-05	-2.07399	0.0703668
111248903	rs7136934	2.9017e-12	1.7746	0.380003	0.000127575	-0.00800628	0.203514	2.8557e-05	-1.39854	0.175715
111249799	rs78852868	1.52167e-13	-2.77629e-10	-0.793469	4.46415e-05	-2.77629e-10	-0.854535	4.20088e-05	-2.77629e-10	-0.836851
111250731	rs60083502	1.31463e-14	-2.13633	-1.10598	8.07196e-06	-1.50882	-1.05598	7.07006e-06	-1.5489	-1.06997
111251102	rs7963064	1.66352e-11	3.90083	-1.48824e-10	2.33279e-05	-1.50355	-1.48824e-10	3.89054e-05	-0.913596	-1.48824e-10
111251437	rs7966257	3.04751e-12	2.20363	-1.48824e-10	1.71059e-05	-1.81378	-1.48824e-10	3.08306e-05	-1.14622	-1.48824e-10
111252145	rs7308152	5.55888e-14	-1.80047	-1.48824e-10	1.3674e-05	-2.0377	-1.48824e-10	1.61518e-05	-1.7927	-1.48824e-10
111252270	rs180808571	3.32029e-13	-0.0132248	-1.48824e-10	0.00196125	2.92814	-1.48824e-10	0.0018356	2.9404	-1.48824e-10
111252321	rs111963898	1.14115e-13	-1.08124	-1.48824e-10	1.31991e-05	-2.07305	-1.48824e-10	1.15987e-05	-2.12384	-1.48824e-10
111252651	rs2239191	4.77524e-13	1.45664	-1.10647	9.90776e-06	-1.25439	-1.10549	4.4691e-06	-1.97965	-1.0979
111253884	rs960669	3.48051e-12	3.35281	-1.01633	2.83202e-05	-0.277169	-1.03245	8.21104e-06	-1.40933	-1.05992
111254419	rs2078434	4.77826e-13	1.45664	-1.10584	9.89887e-06	-1.25439	-1.10639	4.45326e-06	-1.97965	-1.10145
111254708	rs117378411	1.47314e-13	-0.825881	-1.48824e-10	0.000919113	2.17021	-1.48824e-10	0.00073775	2.02888	-1.48824e-10
111255027	rs7960825	2.6207e-14	-1.44599	-1.10643	8.00183e-06	-1.46706	-1.10647	3.82557e-06	-2.13127	-1.10176
111255380	rs138721329	3.42914e-13	0.0190326	-1.48824e-10	7.4548e-05	-0.341757	-1.48824e-10	9.253e-05	-0.0471978	-1.48824e-10
111255676	rs34648858	1.1045e-12	1.1887	-1.48824e-10	1.34602e-05	-2.05346	-1.48824e-10	1.59252e-05	-1.80683	-1.48824e-10
111255871	rs75662672	1.62995e-13	-2.77629e-10	-0.724727	5.12144e-05	-2.77629e-10	-0.717179	4.854e-05	-2.77629e-10	-0.692342
111256009	rs7961774	2.65732e-12	3.16589	-1.09926	2.35594e-05	-0.389812	-1.10386	7.34692e-06	-1.47403	-1.10642
111256932	rs61942654	3.70102e-13	0.0953324	-1.48824e-10	7.99284e-05	-0.272069	-1.48824e-10	9.97496e-05	0.0279322	-1.48824e-10
111257005	rs117402400	4.25751e-14	-2.06718	-1.48824e-10	1.632e-05	-1.86081	-1.48824e-10	1.30845e-05	-2.0033	-1.48824e-10
111257563	rs2238146	4.61333e-11	5.18179	-0.26095	1.49152e-05	-1.65091	-0.299912	1.2203e-05	-1.67193	-0.401121
111258178	rs10849907	2.14659e-12	2.94409	-1.0909	2.08811e-05	-0.516162	-1.09819	6.80884e-06	-1.55102	-1.10549
111258880	rs117386814	1.78893e-13	-0.631658	-1.48824e-10	1.84678e-05	-1.73717	-1.48824e-10	1.82228e-05	-1.67206	-1.48824e-10
111258998	rs77908768	4.14368e-14	-2.09428	-1.48824e-10	2.20253e-05	-1.56101	-1.48824e-10	2.29317e-05	-1.44221	-1.48824e-10
111259306	rs117569823	1.1771e-13	-2.77629e-10	-1.05023	3.5483e-05	-2.77629e-10	-1.08415	3.31871e-05	-2.77629e-10	-1.07257
111259360	rs138572183	1.75315e-13	-2.77629e-10	-0.651862	5.51233e-05	-2.77629e-10	-0.643628	5.23603e-05	-2.77629e-10	-0.616581
111259412	rs4766510	3.09075e-12	3.30074	-1.08301	2.70372e-05	-0.263889	-1.0921	7.92063e-06	-1.40224	-1.10302
111259702	rs61942655	3.42914e-13	0.0190326	-1.48824e-10	7.4548e-05	-0.341757	-1.48824e-10	9.253e-05	-0.0471978	-1.48824e-10
111260556	rs1858886	5.94163e-12	3.6289	-0.757614	4.25195e-05	-0.114169	-0.789068	1.14687e-05	-1.27712	-0.857989
111261684	rs61942656	3.57256e-13	0.0600064	-1.48824e-10	7.73896e-05	-0.304348	-1.48824e-10	9.63393e-05	-0.00685471	-1.48824e-10
111261871	rs10849908	6.54523e-13	1.75663	-1.09117	1.16236e-05	-1.1023	-1.09787	4.81925e-06	-1.89639	-1.10572
111261974	rs35714777	3.04084e-12	3.29263	-1.09119	2.7041e-05	-0.258698	-1.09715	8.19766e-06	-1.36513	-1.10576
111262024	rs61942657	3.6789e-13	0.0893359	-1.48824e-10	7.94915e-05	-0.27755	-1.48824e-10	9.91623e-05	0.0220269	-1.48824e-10
111262258	rs150450062	3.70235e-13	0.09569	-1.48824e-10	7.88859e-05	-0.285197	-1.48824e-10	0.000108974	0.116377	-1.48824e-10
111262367	rs59322673	3.05115e-14	-1.30307	-1.09727	1.00845e-05	-1.24439	-1.09781	3.97532e-06	-2.08876	-1.10587
111262738	rs75474754	1.81905e-13	-2.77629e-10	-0.614963	5.72139e-05	-2.77629e-10	-0.606403	5.44033e-05	-2.77629e-10	-0.578305
111262972	rs117025490	1.26784e-13	-2.77629e-10	-0.975959	3.86059e-05	-2.77629e-10	-0.999796	3.77827e-05	-2.77629e-10	-0.942879
111263355	rs78928799	1.0588e-13	-1.15615	-1.48824e-10	1.28643e-05	-2.09874	-1.48824e-10	1.21362e-05	-2.07854	-1.48824e-10
111264360	rs113040326	3.96824e-14	-2.13754	-1.48824e-10	1.44704e-05	-1.9811	-1.48824e-10	1.32759e-05	-1.98878	-1.48824e-10
111264484	rs2214043	2.88386e-12	3.24011	-1.09167	2.47299e-05	-0.346409	-1.09878	7.7517e-06	-1.42074	-1.10608
111266677	rs10744766	5.5665e-12	3.55248	-0.746406	4.07662e-05	-0.159345	-0.786001	1.11906e-05	-1.3065	-0.853157
111267031	rs1476470	6.27952e-12	3.66934	-0.742738	4.3837e-05	-0.0901835	-0.782539	1.17424e-05	-1.26145	-0.850078
111267125	rs11832264	1.90164e-13	-2.77629e-10	-0.570563	5.9834e-05	-2.77629e-10	-0.561626	5.69639e-05	-2.77629e-10	-0.532313
111267837	rs144652473	3.16324e-13	-0.0616801	-1.48824e-10	0.00181961	2.85318	-1.48824e-10	0.00170287	2.86534	-1.48824e-10
111267845	rs10849909	7.12491e-12	3.78742	-0.734517	4.73993e-05	-0.0198129	-0.774779	1.23836e-05	-1.21519	-0.843169
111267930	rs10744767	7.0956e-12	3.78742	-0.738639	4.72152e-05	-0.0198129	-0.778671	1.23407e-05	-1.21519	-0.846636
111268326	rs80163177	3.80324e-11	5.00455	-0.276806	1.41723e-05	-1.69586	-0.306054	1.14957e-05	-1.71588	-0.416881
111268844	rs4766511	7.10469e-12	3.78742	-0.73736	4.64339e-05	-0.0198129	-0.795357	1.22342e-05	-1.21519	-0.855308
111269159	rs61942658	5.10442e-14	-1.88576	-1.48824e-10	2.75859e-05	-1.3359	-1.48824e-10	1.68986e-05	-1.7475	-1.48824e-10
111269276	rs117917275	4.29548e-13	0.244287	-1.48824e-10	1.36236e-05	-2.0414	-1.48824e-10	1.26407e-05	-2.03781	-1.48824e-10
111269473	rs11831718	2.59799e-13	-0.25854	-1.48824e-10	2.04925e-05	-1.63314	-1.48824e-10	2.25717e-05	-1.45803	-1.48824e-10
111269724	rs143467516	3.32941e-13	-0.0104834	-1.48824e-10	7.25675e-05	-0.368683	-1.48824e-10	8.98799e-05	-0.0762558	-1.48824e-10
111269859	rs74796761	1.98664e-13	-2.77629e-10	-0.52683	6.24437e-05	-2.77629e-10	-0.518934	5.97571e-05	-2.77629e-10	-0.484442
111271434	rs117179805	1.68311e-13	-0.692633	-1.48824e-10	1.36025e-05	-2.04295	-1.48824e-10	1.40376e-05	-1.93299	-1.48824e-10
111271991	rs7311770	2.46008e-13	-0.313082	-1.48824e-10	4.78379e-05	-0.785381	-1.48824e-10	2.06257e-05	-1.54819	-1.48824e-10
111272018	rs58378071	2.41272e-13	-2.77629e-10	-0.332522	7.44597e-05	-2.77629e-10	-0.342942	6.5858e-05	-2.77629e-10	-0.38723
111272128	rs7132904	6.11107e-12	3.6289	-0.729496	4.25592e-05	-0.114169	-0.788135	1.15744e-05	-1.27712	-0.848814
111272487	rs2188398	5.84545e-12	3.58862	-0.733645	4.13984e-05	-0.138011	-0.791947	1.13571e-05	-1.29265	-0.852243
111272553	rs2188399	3.22441e-14	-1.2437	-1.10141	9.63032e-06	-1.2845	-1.10379	3.94611e-06	-2.09572	-1.10628
111273197	rs146628400	2.1762e-11	4.16947	-1.48824e-10	5.09113e-05	-0.723115	-1.48824e-10	5.5643e-05	-0.555775	-1.48824e-10
111273611	rs140171250	3.44695e-13	0.024211	-1.48824e-10	7.49012e-05	-0.337031	-1.48824e-10	9.30029e-05	-0.0420994	-1.48824e-10
111273950	rs34236188	1.27404e-12	1.3315	-1.48824e-10	1.49454e-05	-1.9488	-1.48824e-10	1.69911e-05	-1.74204	-1.48824e-10
111274026	rs1811173	3.19067e-14	-1.25696	-1.09867	9.46689e-06	-1.30732	-1.09807	4.05353e-06	-2.06904	-1.1061
111274102	rs71458365	1.78553e-12	1.66902	-1.48824e-10	1.69794e-05	-1.8212	-1.48824e-10	2.04704e-05	-1.55575	-1.48824e-10
111274657	rs57310633	1.36341e-13	-0.00407015	-0.899217	1.05721e-05	-1.41165	-0.883333	1.12248e-05	-1.29773	-0.858876
111274672	rs34891880	4.87458e-14	-1.93183	-1.48824e-10	4.12611e-05	-0.933279	-1.48824e-10	3.62323e-05	-0.984779	-1.48824e-10
111274727	rs10849910	1.09431e-11	4.49623	-1.01422	3.61937e-05	-0.0198174	-1.0445	1.35589e-05	-0.896603	-1.07108
111274756	rs6490098	2.68494e-14	-1.43649	-1.09171	8.27741e-06	-1.44306	-1.09661	3.88504e-06	-2.11208	-1.10552
111274876	rs116875273	3.99277e-14	-2.13138	-1.48824e-10	1.464e-05	-1.96944	-1.48824e-10	1.46581e-05	-1.88974	-1.48824e-10
111274969	rs189864648	1.49891e-13	-0.808537	-1.48824e-10	0.00102622	2.28044	-1.48824e-10	0.000851707	2.17251	-1.48824e-10
111275201	rs4766431	2.7168e-14	-1.43485	-1.08156	8.3471e-06	-1.44142	-1.08986	3.89956e-06	-2.11176	-1.10211
111275385	rs12318210	7.70058e-12	3.52792	-0.397322	1.72144e-05	-1.35898	-0.448474	4.63491e-05	-0.325182	-0.413347
111276372	rs34461307	3.12946e-10	5.44876	1.38658	0.000429805	0.453473	0.956658	0.000132507	-0.571473	0.883378
111276470	rs28856446	6.71034e-12	3.45663	-0.463669	1.61472e-05	-1.35913	-0.512324	4.33949e-05	-0.325467	-0.478922
111276683	rs2283347	1.58864e-10	4.79359	1.36376	0.000288812	0.0766668	0.93591	9.71791e-05	-0.861177	0.863002
111277232	rs2239192	3.09578e-10	5.44876	1.37576	0.000425596	0.453473	0.946817	0.000131232	-0.571473	0.873713
111277267	rs117050838	1.01073e-13	-1.2026	-1.48824e-10	1.94154e-05	-1.68713	-1.48824e-10	1.22149e-05	-2.07208	-1.48824e-10
111277488	rs11065729	6.13717e-12	3.39216	-0.488485	1.50023e-05	-1.40883	-0.536173	3.92385e-05	-0.401632	-0.503439
111278164	rs7132833	1.64181e-13	-2.77629e-10	-0.71748	5.22133e-05	-2.77629e-10	-0.697863	4.93115e-05	-2.77629e-10	-0.676572
111278188	rs7132841	1.55354e-13	-2.77629e-10	-0.772743	4.93356e-05	-2.77629e-10	-0.754554	4.65233e-05	-2.77629e-10	-0.734776
111278708	rs35257993	9.21137e-13	1.00716	-1.48824e-10	1.39957e-05	-2.01445	-1.48824e-10	1.72115e-05	-1.72915	-1.48824e-10
111279341	rs876373	1.14064e-13	-1.08251	0.000823013	2.7191e-05	-1.11583	-0.234487	9.07331e-06	-2.06303	-0.306366
111279463	rs886131	3.91982e-10	5.75967	1.30086	0.000477493	0.636497	0.878852	0.000141055	-0.428465	0.802882
111279595	rs12312891	5.39815e-14	-1.82981	-1.48824e-10	1.28166e-05	-2.10246	-1.48824e-10	1.45245e-05	-1.89889	-1.48824e-10
111279635	rs12312903	4.47405e-14	-2.01757	-1.48824e-10	1.23659e-05	-2.13825	-1.48824e-10	1.24696e-05	-2.05144	-1.48824e-10
111279640	rs12312907	4.46196e-14	-2.02027	-1.48824e-10	1.23684e-05	-2.13805	-1.48824e-10	1.2441e-05	-2.05373	-1.48824e-10
111279949	rs138128199	1.5932e-13	-2.77629e-10	-0.74753	5.0629e-05	-2.77629e-10	-0.728676	4.77766e-05	-2.77629e-10	-0.708194
111280262	rs74995863	6.27605e-14	-1.67912	-1.48824e-10	3.00518e-05	-1.25028	-1.48824e-10	4.24552e-05	-0.826281	-1.48824e-10
111280407	rs6490126	1.85027e-14	-2.0662	-0.83433	5.54875e-06	-2.11705	-0.822581	5.30385e-06	-2.10694	-0.799354
111280408	rs78926994	9.20952e-13	1.00696	-1.48824e-10	4.09284e-05	-0.941376	-1.48824e-10	3.22395e-05	-1.10154	-1.48824e-10
111280485	rs76219755	1.48928e-13	-2.77629e-10	-0.814984	4.70634e-05	-2.77629e-10	-0.801704	4.44382e-05	-2.77629e-10	-0.780632
111280542	rs75325138	5.25197e-14	-1.85726	-1.48824e-10	2.41081e-05	-1.47065	-1.48824e-10	2.88669e-05	-1.21203	-1.48824e-10
111280604	rs2238147	1.96737e-13	-0.742238	0.205658	4.17713e-05	-0.879793	-0.0411976	1.18247e-05	-1.98442	-0.12012
111281108	rs34584785	3.27104e-13	-0.0281701	-1.48824e-10	1.31996e-05	-2.07302	-1.48824e-10	1.46346e-05	-1.89134	-1.48824e-10
111281463	rs148123394	2.44521e-12	1.98344	-1.48824e-10	1.7198e-05	-1.80841	-1.48824e-10	0.00160076	2.8035	-1.48824e-10
111281615	rs142256000	8.75605e-13	0.956468	-1.48824e-10	0.000137824	0.272777	-1.48824e-10	0.000245482	0.928493	-1.48824e-10
111281621	rs11065730	7.44329e-14	-1.50855	-1.48824e-10	1.46086e-05	-1.97159	-1.48824e-10	1.99886e-05	-1.57957	-1.48824e-10
111281636	rs12184466	3.22096e-13	-0.0435977	-1.48824e-10	0.000373034	1.26847	-1.48824e-10	0.00728066	4.31825	-1.48824e-10
111282220	rs7304923	8.82562e-14	-1.3382	-1.48824e-10	1.50575e-05	-1.94132	-1.48824e-10	1.19377e-05	-2.09503	-1.48824e-10
111283194	rs116725779	1.46792e-13	-0.829431	-1.48824e-10	2.92973e-05	-1.2757	-1.48824e-10	3.63762e-05	-0.980817	-1.48824e-10
111283448	rs118067687	1.62333e-12	-2.77629e-10	1.57378	0.000418444	-2.77629e-10	1.38334	0.000441758	-2.77629e-10	1.51603
111284273	rs73421306	2.25163e-13	0.626165	-1.02779	2.2555e-05	-0.511723	-1.02552	9.05847e-06	-1.34891	-1.02212
111284347	rs79192723	1.72087e-13	-0.670445	-1.48824e-10	3.72375e-05	-1.03588	-1.48824e-10	5.07119e-05	-0.648571	-1.48824e-10
111284360	rs55937036	4.16459e-14	-2.08925	-1.48824e-10	1.24854e-05	-2.12864	-1.48824e-10	1.33477e-05	-1.98339	-1.48824e-10
111284831	rs12303008	1.14783e-13	-1.0754	-1.48824e-10	1.62589e-05	-1.86456	-1.48824e-10	1.26459e-05	-2.0374	-1.48824e-10
111284872	rs2339635	1.24676e-13	-1.85811	0.865375	2.68466e-05	-1.76734	0.404279	2.01117e-05	-1.96624	0.392809
111285021	rs2339636	1.94411e-13	-1.72366	1.17519	2.82434e-05	-1.91743	0.605094	2.11623e-05	-2.12364	0.60113
111285298	rs2238148	1.86541e-13	-1.72243	1.13263	2.7229e-05	-1.91718	0.568264	2.03923e-05	-2.12391	0.564343
111285328	rs2299666	1.62932e-13	-2.00231	1.2772	3.9991e-05	-1.65814	0.693596	2.64058e-05	-1.99068	0.68953
111285357	rs74495119	1.82694e-13	-0.610635	-1.48824e-10	4.0919e-05	-0.941606	-1.48824e-10	5.1846e-05	-0.626453	-1.48824e-10
111285390	rs113065478	6.66163e-14	-1.6195	-1.48824e-10	1.26304e-05	-2.11709	-1.48824e-10	1.18809e-05	-2.0998	-1.48824e-10
111285655	rs61944262	1.66828e-13	-0.701484	-1.48824e-10	3.77634e-05	-1.02186	-1.48824e-10	4.73661e-05	-0.716824	-1.48824e-10
111285981	rs2299667	1.61622e-13	-2.00231	1.26912	3.92379e-05	-1.65814	0.674584	2.58673e-05	-1.99068	0.668925
111286094	rs7980320	1.18212e-13	-1.83554	0.78957	2.50017e-05	-1.76308	0.328825	1.84685e-05	-1.97107	0.312407
111287726	rs2283348	2.35186e-13	-1.26045	0.902379	1.92748e-05	-2.13488	0.440479	1.80976e-05	-2.09729	0.418338
111287914	rs61944264	1.83372e-13	-0.606928	-1.48824e-10	4.40656e-05	-0.867521	-1.48824e-10	4.53606e-05	-0.760087	-1.48824e-10
111287959	rs12308836	1.22343e-13	-1.01162	-1.48824e-10	1.57621e-05	-1.89559	-1.48824e-10	1.24613e-05	-2.05211	-1.48824e-10
111288122	rs2283349	1.14729e-13	-1.88265	0.80677	2.7126e-05	-1.70866	0.355953	1.9814e-05	-1.92395	0.335603
111288436	rs11065732	2.151e-13	-1.78412	1.33678	3.24692e-05	-1.91725	0.74434	2.41978e-05	-2.12291	0.734441
111288470	rs7973015	6.08609e-14	-1.70986	-1.48824e-10	1.24417e-05	-2.13214	-1.48824e-10	1.16266e-05	-2.12144	-1.48824e-10
111288698	rs7973272	1.98515e-13	-1.79365	1.26607	3.07677e-05	-1.9096	0.682866	2.28066e-05	-2.12081	0.673132
111288738	rs12310570	4.44437e-14	-1.97673	-0.0474898	1.00495e-05	-2.05286	-0.292814	8.91278e-06	-2.1295	-0.257748
111288843	rs10219717	1.73298e-13	-2.04713	1.38369	4.60754e-05	-1.60812	0.7852	2.96222e-05	-1.9614	0.775192
111289192	rs116110934	5.92493e-14	-1.73669	-1.48824e-10	1.24048e-05	-2.13511	-1.48824e-10	1.15679e-05	-2.12649	-1.48824e-10
111289694	rs1858887	1.24349e-13	-1.83554	0.840186	2.63024e-05	-1.76308	0.379543	1.94252e-05	-1.97107	0.362911
111289927	rs16941053	6.28088e-14	-1.67835	-1.48824e-10	1.24969e-05	-2.12772	-1.48824e-10	1.17057e-05	-2.11465	-1.48824e-10
111290088	rs145662970	1.23378e-13	-1.0032	-1.48824e-10	1.25951e-05	-2.11989	-1.48824e-10	1.15502e-05	-2.12803	-1.48824e-10
111290122	rs61944265	1.32276e-13	-0.933554	-1.48824e-10	3.08141e-05	-1.22523	-1.48824e-10	3.76049e-05	-0.947597	-1.48824e-10
111290354	rs12581453	1.66064e-13	0.330062	-1.03614	1.15284e-05	-1.16797	-1.04042	6.27467e-06	-1.70764	-1.03057
111290599	rs7952822	1.23035e-13	-1.00598	-1.48824e-10	1.68514e-05	-1.82876	-1.48824e-10	1.29298e-05	-2.0152	-1.48824e-10
111290721	rs78915675	1.39482e-13	-0.880509	-1.48824e-10	3.2273e-05	-1.17897	-1.48824e-10	3.96413e-05	-0.894859	-1.48824e-10
111290871	rs886132	1.91327e-13	-1.73299	1.16852	2.79208e-05	-1.89219	0.568365	2.06399e-05	-2.11746	0.569957
111291080	rs139604212	6.20223e-13	0.611631	-1.48824e-10	3.63712e-05	-1.05942	-1.48824e-10	1.91993e-05	-1.61985	-1.48824e-10
111291767	rs61944266	1.39736e-13	-0.878694	-1.48824e-10	3.23242e-05	-1.17738	-1.48824e-10	3.97129e-05	-0.893054	-1.48824e-10
111292585	rs756838	1.26014e-13	-1.99311	1.01105	2.53919e-05	-1.85414	0.435371	1.83344e-05	-2.09899	0.433037
111293235	rs79576587	1.87569e-13	0.463964	-1.04827	1.20508e-05	-1.11154	-1.05253	6.50906e-06	-1.65917	-1.04237
111293326	rs11836154	4.75266e-14	-1.95716	-1.48824e-10	1.23953e-05	-2.13588	-1.48824e-10	1.18859e-05	-2.09938	-1.48824e-10
111293470	rs76464604	1.11357e-13	-2.77629e-10	-1.1057	3.52561e-05	-2.77629e-10	-1.09056	3.22963e-05	-2.77629e-10	-1.09978
111293674	rs10774606	1.81568e-13	-1.73173	1.11491	2.61879e-05	-1.91031	0.522404	1.96212e-05	-2.12209	0.523974
111293851	rs79408676	1.93436e-13	-0.553502	-1.48824e-10	2.38889e-05	-1.47978	-1.48824e-10	2.18753e-05	-1.48937	-1.48824e-10
111294330	rs61944267	1.22445e-13	-1.01079	-1.48824e-10	2.53183e-05	-1.42167	-1.48824e-10	3.06848e-05	-1.15096	-1.48824e-10
111294520	rs11065733	1.10017e-13	-1.99911	0.881303	2.35683e-05	-1.8456	0.352301	1.66909e-05	-2.09575	0.335887
111294711	rs145269364	1.39125e-13	-0.883077	-1.48824e-10	3.22007e-05	-1.18121	-1.48824e-10	3.95402e-05	-0.897412	-1.48824e-10
111295322	rs61944268	1.39736e-13	-0.878694	-1.48824e-10	3.23242e-05	-1.17738	-1.48824e-10	3.97129e-05	-0.893054	-1.48824e-10
111296320	rs11065734	3.87098e-12	1.16622	1.27659	3.99012e-05	-1.62976	0.662969	2.2918e-05	-2.12836	0.685555
111296332	rs4766432	1.02448e-13	-1.97661	0.787511	1.98137e-05	-1.91248	0.245657	1.47818e-05	-2.11878	0.237444
111296822	rs113945414	1.22168e-13	-1.01305	-1.48824e-10	2.52725e-05	-1.42348	-1.48824e-10	3.06197e-05	-1.15309	-1.48824e-10
111297080	rs2078854	1.07051e-13	-1.80217	0.657037	2.08441e-05	-1.80034	0.184211	1.59125e-05	-1.98713	0.179507
111298120	rs7294551	9.67259e-14	-1.96254	0.715972	1.83577e-05	-1.92847	0.185318	1.38556e-05	-2.12333	0.17729
111298204	rs7310350	1.34737e-13	-1.736	0.820874	1.89972e-05	-1.98526	0.276357	1.52655e-05	-2.13837	0.289239
111298452	rs6490252	1.36606e-13	-0.901343	-1.48824e-10	1.78193e-05	-1.77292	-1.48824e-10	1.34052e-05	-1.97909	-1.48824e-10
111298498	rs147753205	1.34725e-13	-0.915211	-1.48824e-10	3.13105e-05	-1.20925	-1.48824e-10	3.82969e-05	-0.929361	-1.48824e-10
111298964	rs35293736	1.34119e-13	-2.77629e-10	-0.919719	4.09909e-05	-2.77629e-10	-0.939849	3.87848e-05	-2.77629e-10	-0.916703
111299801	rs117854645	2.55291e-13	-2.77629e-10	-0.276042	7.38227e-05	-2.77629e-10	-0.351534	7.3457e-05	-2.77629e-10	-0.278031
111299974	rs7303049	2.8278e-14	-2.02315	-0.453213	8.27761e-06	-2.07504	-0.464602	6.74251e-06	-2.13801	-0.528291
111299995	rs11065735	4.24554e-14	-2.06999	-1.48824e-10	1.28713e-05	-2.0982	-1.48824e-10	1.22334e-05	-2.07056	-1.48824e-10
111300010	rs2283351	1.82129e-14	-1.9798	-0.936513	4.783e-06	-2.12373	-0.964402	7.51754e-06	-1.56305	-0.994443
111300093	rs61940978	1.23997e-13	-0.998193	-1.48824e-10	2.56614e-05	-1.40821	-1.48824e-10	2.90463e-05	-1.20584	-1.48824e-10
111300173	rs141281927	4.3383e-14	-2.04838	-1.48824e-10	3.33104e-05	-1.14733	-1.48824e-10	2.75317e-05	-1.25939	-1.48824e-10
111300662	rs35413295	6.49883e-13	0.658345	-1.48824e-10	1.23628e-05	-2.13851	-1.48824e-10	1.30749e-05	-2.00404	-1.48824e-10
111300807	rs12811498	5.59752e-12	2.81163	-1.48824e-10	1.52958e-05	-1.92562	-1.48824e-10	2.53092e-05	-1.34356	-1.48824e-10
111300998	rs7310478	4.77038e-13	0.349148	-1.48824e-10	1.27499e-05	-2.10767	-1.48824e-10	1.51989e-05	-1.85351	-1.48824e-10
111301027	rs78398471	1.82146e-14	-1.94431	-0.971913	1.12088e-05	-1.18709	-1.04941	1.07447e-05	-1.17356	-1.02676
111301032	rs139988623	4.61069e-14	-1.98749	-1.48824e-10	1.28247e-05	-2.10183	-1.48824e-10	1.14983e-05	-2.13253	-1.48824e-10
111301417	rs2005675	1.68437e-14	-2.07492	-0.91955	4.86556e-06	-2.03793	-1.03309	4.11375e-06	-2.1318	-1.02859
111302072	rs2283352	1.89464e-14	-1.90103	-0.975798	1.18634e-05	-1.12781	-1.05193	1.19009e-05	-1.06837	-1.02975
111302295	rs2339637	1.14736e-12	1.22677	-1.48824e-10	3.91417e-05	-0.986011	-1.48824e-10	2.47853e-05	-1.36448	-1.48824e-10
111303033	rs35748628	5.32135e-13	1.42963	-0.971177	9.95297e-06	-1.31576	-1.03957	2.09901e-05	-0.511888	-1.01879
111306979	rs12816507	8.83538e-14	-0.232574	-1.10452	4.13319e-06	-2.13184	-1.10231	4.56187e-06	-1.95114	-1.10586
111308007	rs11609385	5.92543e-13	1.572	-1.00602	1.01682e-05	-1.27063	-1.0633	2.1316e-05	-0.468931	-1.04634
111308605	rs4766513	5.7232e-13	1.54525	-1.014	9.98597e-06	-1.28354	-1.06848	2.08093e-05	-0.486857	-1.05248
111308628	rs4766514	8.51943e-14	-0.267855	-1.10566	4.11774e-06	-2.13382	-1.10407	4.50975e-06	-1.96209	-1.1064
111308669	rs4766437	7.32906e-14	-1.52402	-1.48824e-10	1.26521e-05	-2.11538	-1.48824e-10	1.15665e-05	-2.12662	-1.48824e-10
111308745	rs73421339	1.8818e-14	-1.8579	-1.02573	1.26235e-05	-1.04079	-1.07685	1.26219e-05	-0.978873	-1.06042
111308801	rs4766515	5.62384e-13	1.54525	-1.03152	9.87773e-06	-1.28354	-1.07938	2.0537e-05	-0.486857	-1.06564
111309335	rs145469629	3.97269e-14	-2.13642	-1.48824e-10	1.43258e-05	-1.99114	-1.48824e-10	1.33772e-05	-1.98118	-1.48824e-10
111309472	rs11614320	1.90511e-14	-1.83292	-1.0384	1.31572e-05	-0.991921	-1.08431	1.31472e-05	-0.928662	-1.06986
111309665	rs11612523	1.89614e-14	-1.83709	-1.03895	1.30366e-05	-1	-1.08544	1.3027e-05	-0.936964	-1.07074
111310515	rs61940982	6.09237e-14	-1.70883	-1.48824e-10	1.74084e-05	-1.79625	-1.48824e-10	2.3235e-05	-1.42907	-1.48824e-10
111310563	rs61940983	2.26267e-13	-0.396732	-1.48824e-10	3.00453e-05	-1.25049	-1.48824e-10	3.49033e-05	-1.02215	-1.48824e-10
111310731	rs150632975	2.21928e-13	-0.416092	-1.48824e-10	2.96333e-05	-1.2643	-1.48824e-10	3.43668e-05	-1.03764	-1.48824e-10
111310738	rs80307312	2.21928e-13	-0.416092	-1.48824e-10	2.96333e-05	-1.2643	-1.48824e-10	3.43668e-05	-1.03764	-1.48824e-10
111310954	rs117946466	4.44391e-14	-2.02433	-1.48824e-10	1.39185e-05	-2.01998	-1.48824e-10	1.24318e-05	-2.05447	-1.48824e-10
111311035	rs61940984	2.26267e-13	-0.396732	-1.48824e-10	3.00453e-05	-1.25049	-1.48824e-10	3.49033e-05	-1.02215	-1.48824e-10
111311326	rs66929071	7.99431e-14	-0.330712	-1.10642	4.09718e-06	-2.13656	-1.10634	4.42804e-06	-1.98104	-1.10573
111311929	rs2238149	4.94861e-13	1.43658	-1.05075	9.27304e-06	-1.33548	-1.09061	1.88342e-05	-0.559361	-1.0797
111312012	rs117916236	1.79746e-13	-2.77629e-10	-0.6269	5.62785e-05	-2.77629e-10	-0.622888	4.96606e-05	-2.77629e-10	-0.669519
111312775	rs117160667	4.36644e-14	-2.04192	-1.48824e-10	1.41911e-05	-2.00059	-1.48824e-10	1.26381e-05	-2.03801	-1.48824e-10
111313245	rs7135295	1.89399e-14	-1.81174	-1.06543	1.35134e-05	-0.951242	-1.09828	1.34512e-05	-0.886885	-1.08878
111313623	rs61940985	2.37647e-13	-0.347663	-1.48824e-10	3.11198e-05	-1.21536	-1.48824e-10	3.63043e-05	-0.982795	-1.48824e-10
111314170	rs61940986	2.37647e-13	-0.347663	-1.48824e-10	3.11198e-05	-1.21536	-1.48824e-10	3.63043e-05	-0.982795	-1.48824e-10
111314289	rs11612727	5.08885e-13	1.49249	-1.07872	9.30535e-06	-1.31943	-1.10318	1.88417e-05	-0.541185	-1.09747
111314727	rs57074071	1.85416e-14	-1.82081	-1.07762	1.32155e-05	-0.968568	-1.10324	1.3117e-05	-0.904677	-1.09615
111314815	rs143078557	1.14767e-13	-2.77629e-10	-1.07554	3.59009e-05	-2.77629e-10	-1.07244	3.24623e-05	-2.77629e-10	-1.09465
111315281	rs61940987	2.48486e-13	-0.30306	-1.48824e-10	3.21351e-05	-1.18325	-1.48824e-10	3.76308e-05	-0.946908	-1.48824e-10
111315362	rs35695736	6.2797e-14	-0.576621	-1.10192	4.10724e-06	-2.13619	-1.10426	4.13008e-06	-2.05749	-1.09894
111315543	rs61226717	1.82429e-14	-1.83353	-1.08113	1.2881e-05	-0.993105	-1.10434	1.27643e-05	-0.929878	-1.0982
111315664	rs35841288	4.66019e-13	1.41075	-1.08497	8.93561e-06	-1.35801	-1.10514	1.77933e-05	-0.595244	-1.10067
111316174	rs113505886	7.15878e-14	-0.450732	-1.09679	4.11258e-06	-2.13876	-1.10039	4.30274e-06	-2.02286	-1.09262
111316243	rs61940989	4.89181e-13	1.46602	-1.09174	9.1602e-06	-1.33198	-1.10636	1.83959e-05	-0.558723	-1.10388
111316694	rs1468131	1.52177e-13	0.303214	-1.09662	6.26915e-06	-1.71119	-1.10637	9.98823e-06	-1.16768	-1.10565
111317904	rs35762292	7.15196e-14	-0.466599	-1.08188	4.165e-06	-2.13863	-1.08785	4.3592e-06	-2.02699	-1.07545
111318175	rs61940991	2.40095e-13	-0.337413	-1.48824e-10	3.13498e-05	-1.20799	-1.48824e-10	3.66046e-05	-0.974557	-1.48824e-10
111318334	rs67724903	6.14899e-14	-0.609121	-1.09045	4.15415e-06	-2.1339	-1.0952	4.17052e-06	-2.06149	-1.0852
111318351	rs66525670	5.96608e-14	-0.640781	-1.08899	4.16748e-06	-2.13192	-1.09396	4.14844e-06	-2.06848	-1.08352
111318766	rs75333857	2.51014e-13	-0.292937	-1.48824e-10	3.23707e-05	-1.17595	-1.48824e-10	3.79391e-05	-0.938749	-1.48824e-10
111319366	rs141574969	1.78797e-14	-1.83555	-1.09923	1.32799e-05	-0.961095	-1.10586	1.24586e-05	-0.946045	-1.10628
111319724	rs10492013	1.88585e-14	-1.78018	-1.10131	1.42454e-05	-0.891748	-1.10502	1.40472e-05	-0.82582	-1.10648
111319752	rs150879361	3.9926e-14	-2.13142	-1.48824e-10	1.42688e-05	-1.99512	-1.48824e-10	1.29818e-05	-2.01118	-1.48824e-10
111319847	rs12819646	5.52786e-14	-0.732983	-1.07308	4.24724e-06	-2.12682	-1.08011	4.16205e-06	-2.08307	-1.06566
111320472	rs11065743	3.37538e-12	2.92613	-0.620318	7.34406e-06	-2.05367	-0.605641	2.33297e-05	-0.777897	-0.647105
111320982	rs185155506	2.53577e-13	-0.282781	-1.48824e-10	3.26092e-05	-1.16861	-1.48824e-10	3.82512e-05	-0.930557	-1.48824e-10
111321512	rs7316287	1.58177e-12	2.65353	-1.10568	1.72915e-05	-0.702744	-1.10024	4.33397e-05	0.298846	-1.10451
111321640	rs7306787	7.33484e-14	-0.461666	-1.06156	4.24475e-06	-2.13774	-1.06978	4.64104e-06	-1.98678	-1.05301
111321724	rs76024719	1.96707e-14	-1.73762	-1.10169	1.54092e-05	-0.813432	-1.1048	1.52222e-05	-0.745491	-1.10648
111323395	rs12099913	3.51985e-14	-1.35298	-0.904466	5.22459e-06	-2.06911	-0.930717	4.71367e-06	-2.07406	-0.950208
111323408	rs10849913	1.61398e-14	-2.04117	-0.995995	4.94462e-06	-2.05702	-0.997879	4.33001e-06	-2.13187	-0.977291
111323418	rs11065744	4.65959e-14	-1.91069	-0.0662422	1.05958e-05	-2.12067	-0.172069	1.06576e-05	-2.07234	-0.136109
111323939	rs7311323	2.00533e-14	-1.72933	-1.09072	4.21521e-06	-2.10937	-1.10513	4.92716e-06	-1.87612	-1.10384
111323989	rs141963142	1.17833e-13	-2.77629e-10	-1.04918	3.69525e-05	-2.77629e-10	-1.04357	3.3208e-05	-2.77629e-10	-1.07194
111324199	rs371675969	2.56421e-13	-0.271629	-1.48824e-10	5.48351e-05	-0.648869	-1.48824e-10	5.01923e-05	-0.658868	-1.48824e-10
111324641	rs79479633	2.52346e-13	-0.287647	-1.48824e-10	5.40563e-05	-0.663174	-1.48824e-10	4.94818e-05	-0.673125	-1.48824e-10
111324923	rs7303257	2.42723e-14	-1.52363	-1.10548	4.4466e-06	-2.05713	-1.10393	5.4906e-06	-1.76729	-1.1044
111325265	rs10774609	2.61944e-14	-1.44648	-1.10642	4.58833e-06	-2.0285	-1.10119	5.81605e-06	-1.7125	-1.10161
111325437	rs10849914	2.50633e-14	-1.49062	-1.10642	4.43921e-06	-2.06376	-1.09896	5.40558e-06	-1.78858	-1.09872
111326666	rs11065747	2.07586e-14	-1.70676	-1.07872	9.33768e-06	-1.31853	-1.10062	8.40152e-06	-1.34799	-1.09833
111327383	rs77331779	1.20727e-13	-2.77629e-10	-1.02491	3.77234e-05	-2.77629e-10	-1.02292	3.5187e-05	-2.77629e-10	-1.01405
111327701	rs76161043	3.96405e-14	-2.1386	-1.48824e-10	1.89666e-05	-1.71052	-1.48824e-10	1.49282e-05	-1.87148	-1.48824e-10
111327868	rs111632051	6.2539e-14	-1.68266	-1.48824e-10	1.30042e-05	-2.08793	-1.48824e-10	1.32735e-05	-1.98896	-1.48824e-10
111328361	rs146769225	6.0032e-14	-1.72357	-1.48824e-10	1.2453e-05	-2.13124	-1.48824e-10	1.25799e-05	-2.04263	-1.48824e-10
111328567	rs12826148	3.96322e-14	-2.13881	-1.48824e-10	2.01617e-05	-1.64942	-1.48824e-10	1.29994e-05	-2.00982	-1.48824e-10
111328680	rs139202064	3.96324e-14	-2.1388	-1.48824e-10	1.94416e-05	-1.68578	-1.48824e-10	1.27181e-05	-2.03171	-1.48824e-10
111329227	rs11065749	1.55033e-14	-1.97174	-1.10566	4.15176e-06	-2.13524	-1.09442	4.1037e-06	-2.06777	-1.09507
111329883	rs118173552	1.28581e-13	-2.77629e-10	-0.961892	3.92009e-05	-2.77629e-10	-0.9845	3.65741e-05	-2.77629e-10	-0.975391
111330534	rs12810044	3.97292e-14	-2.13636	-1.48824e-10	2.16673e-05	-1.5774	-1.48824e-10	1.34423e-05	-1.97632	-1.48824e-10
111331016	rs11065750	2.02887e-14	-1.72049	-1.08789	9.54703e-06	-1.29315	-1.10382	9.01661e-06	-1.27293	-1.10273
111331156	rs11065751	2.0235e-14	-1.72246	-1.08857	9.53512e-06	-1.29428	-1.10393	9.08499e-06	-1.26495	-1.10316
111331165	rs11065752	5.37703e-14	-0.75832	-1.07541	2.64037e-05	-0.281854	-1.09784	2.54576e-05	-0.24126	-1.09645
111331685	rs11065753	2.01629e-14	-1.72769	-1.08691	9.47047e-06	-1.30174	-1.10328	9.02301e-06	-1.27253	-1.10242
111331935	rs76227633	2.32764e-13	-0.368424	-1.48824e-10	5.02998e-05	-0.735198	-1.48824e-10	4.60546e-05	-0.744903	-1.48824e-10
111332845	rs142840284	2.40364e-13	-0.336294	-1.48824e-10	5.17605e-05	-0.706574	-1.48824e-10	4.73873e-05	-0.716377	-1.48824e-10
111333224	rs7312231	2.29936e-14	-1.57705	-1.10618	4.42234e-06	-2.06409	-1.10245	5.41752e-06	-1.78228	-1.10282
111333622	rs10849915	2.37642e-14	-1.5438	-1.10647	4.44435e-06	-2.06237	-1.0992	5.46412e-06	-1.77683	-1.0997
111333893	rs17191922	3.96878e-14	-2.1374	-1.48824e-10	2.0348e-05	-1.64022	-1.48824e-10	1.30103e-05	-2.00899	-1.48824e-10
111333983	rs139265947	4.41079e-13	0.270776	-1.48824e-10	0.00109712	2.34724	-1.48824e-10	0.00107454	2.40492	-1.48824e-10
111334117	rs1858881	2.59805e-14	-1.45467	-1.10643	4.59604e-06	-2.02935	-1.09866	5.83153e-06	-1.71228	-1.09917
111334318	rs6489821	2.57792e-14	-1.46245	-1.10643	4.50872e-06	-2.04853	-1.09866	5.66248e-06	-1.7417	-1.09917
111334375	rs6489822	2.63066e-14	-1.44216	-1.10647	4.61675e-06	-2.02431	-1.0992	5.88641e-06	-1.70239	-1.0997
111335360	rs35856328	2.57226e-14	-1.46461	-1.10647	4.63304e-06	-2.02079	-1.0992	5.91562e-06	-1.69744	-1.0997
111335558	rs184421652	1.12004e-13	-2.77629e-10	-1.09991	3.51558e-05	-2.77629e-10	-1.09341	3.2473e-05	-2.77629e-10	-1.09432
111335752	rs11065755	8.12005e-14	-1.39363	-0.0278924	1.44258e-05	-2.00634	0.0221583	1.13075e-05	-2.08778	-0.0614798
111335756	rs146280669	2.0579e-14	-1.70643	-1.08775	1.05343e-05	-1.19494	-1.10362	9.96178e-06	-1.17318	-1.1028
111336077	rs117678558	3.96346e-14	-2.13874	-1.48824e-10	1.97237e-05	-1.67138	-1.48824e-10	1.56461e-05	-1.82451	-1.48824e-10
111336499	rs61940994	2.28121e-13	-0.388574	-1.48824e-10	4.94058e-05	-0.753133	-1.48824e-10	4.52388e-05	-0.762775	-1.48824e-10
111336560	rs11610779	2.63739e-14	-1.43965	-1.10642	4.67306e-06	-2.01022	-1.10117	6.02509e-06	-1.6772	-1.1016
111337176	rs113961161	3.97104e-14	-2.13683	-1.48824e-10	2.05492e-05	-1.63038	-1.48824e-10	1.30761e-05	-2.00395	-1.48824e-10
111337298	rs144597752	2.45103e-13	-0.316768	-1.48824e-10	5.26696e-05	-0.689162	-1.48824e-10	4.82167e-05	-0.699025	-1.48824e-10
111337891	rs7305904	2.41065e-14	-1.52979	-1.10618	4.50196e-06	-2.04624	-1.10245	5.6265e-06	-1.74443	-1.10282
111338321	rs61940345	4.78349e-13	0.351893	-1.48824e-10	0.000100446	-0.0435823	-1.48824e-10	9.32214e-05	-0.0397531	-1.48824e-10
111338794	rs11065756	2.22716e-14	-1.6267	-1.08844	1.18291e-05	-1.07875	-1.10388	1.12003e-05	-1.0557	-1.1031
111339307	rs61940346	2.3389e-13	-0.363597	-1.48824e-10	5.05165e-05	-0.7309	-1.48824e-10	4.62523e-05	-0.74062	-1.48824e-10
111339477	rs118043772	2.96486e-13	-0.126446	-1.48824e-10	0.000117991	0.117409	-1.48824e-10	9.55205e-05	-0.0153902	-1.48824e-10
111339804	rs150051619	1.30449e-13	-0.947462	-1.48824e-10	1.51251e-05	-1.93684	-1.48824e-10	1.36762e-05	-1.95908	-1.48824e-10
111340201	rs76929039	1.46585e-13	-0.830842	-1.48824e-10	1.58946e-05	-1.88722	-1.48824e-10	1.43338e-05	-1.91211	-1.48824e-10
111340243	rs10774610	2.63739e-14	-1.43965	-1.10642	4.6731e-06	-2.01022	-1.10116	6.02514e-06	-1.6772	-1.10159
111340788	rs11065757	2.34689e-14	-1.5563	-1.10647	4.46106e-06	-2.05862	-1.0992	5.46884e-06	-1.77597	-1.0997
111341026	rs11065758	2.37414e-14	-1.54474	-1.10648	4.47806e-06	-2.05429	-1.09972	5.51625e-06	-1.76683	-1.1002
111341702	rs116876453	4.27471e-14	-2.06315	-1.48824e-10	1.3862e-05	-2.02405	-1.48824e-10	1.39061e-05	-1.9424	-1.48824e-10
111341920	rs117528052	2.10788e-14	-1.67895	-1.09123	1.09489e-05	-1.15454	-1.10542	1.03571e-05	-1.13232	-1.10474
111341921	rs78900292	2.10788e-14	-1.67895	-1.09123	1.09489e-05	-1.15454	-1.10542	1.03571e-05	-1.13232	-1.10474
111341925	rs2339598	2.5859e-14	-1.45944	-1.10634	4.64815e-06	-2.02033	-1.0964	5.92179e-06	-1.69874	-1.09736
111342017	rs2283353	2.37507e-14	-1.54474	-1.10609	4.49342e-06	-2.05429	-1.0963	5.53455e-06	-1.76683	-1.09689
111342253	rs12814173	3.9643e-14	-2.13853	-1.48824e-10	2.44121e-05	-1.45812	-1.48824e-10	1.53684e-05	-1.84242	-1.48824e-10
111342558	rs34300256	3.96878e-14	-2.1374	-1.48824e-10	2.0348e-05	-1.64022	-1.48824e-10	1.30103e-05	-2.00899	-1.48824e-10
111342722	rs11065762	2.40364e-14	-1.53307	-1.1058	4.51926e-06	-2.04985	-1.095	5.59301e-06	-1.75758	-1.09563
111343000	rs11065763	2.40364e-14	-1.53307	-1.1058	4.51926e-06	-2.04985	-1.095	5.59301e-06	-1.75758	-1.09563
111343279	rs61940347	2.26844e-13	-0.394184	-1.48824e-10	4.91598e-05	-0.758124	-1.48824e-10	4.50143e-05	-0.76775	-1.48824e-10
111343443	rs11065764	2.0976e-14	-1.67875	-1.09632	1.09437e-05	-1.15426	-1.10618	1.03483e-05	-1.13203	-1.10588
111344330	rs1011300	3.97872e-14	-2.1349	-1.48824e-10	2.11481e-05	-1.60165	-1.48824e-10	1.33102e-05	-1.9862	-1.48824e-10
111344572	rs73195844	2.58901e-13	-0.262	-1.48824e-10	1.27721e-05	-2.10593	-1.48824e-10	0.000197297	0.709981	-1.48824e-10
111344597	rs149836836	1.30646e-12	-2.77629e-10	1.35663	0.000320149	-2.77629e-10	1.11559	0.000355838	-2.77629e-10	1.29974
111344621	rs75295329	1.59341e-13	-2.77629e-10	-0.747401	4.32974e-05	-2.77629e-10	-0.885108	4.23538e-05	-2.77629e-10	-0.828671
111345032	rs78540170	4.35375e-14	-2.04483	-1.48824e-10	1.37549e-05	-2.0318	-1.48824e-10	1.34586e-05	-1.97511	-1.48824e-10
111345219	rs116604830	2.21206e-13	-0.419353	-1.48824e-10	2.97685e-05	-1.25975	-1.48824e-10	1.40973e-05	-1.92875	-1.48824e-10
111345404	rs61940348	2.35128e-13	-0.358315	-1.48824e-10	5.07547e-05	-0.726195	-1.48824e-10	4.64696e-05	-0.735931	-1.48824e-10
111345411	rs67912779	3.96882e-14	-2.13739	-1.48824e-10	1.99496e-05	-1.65999	-1.48824e-10	1.29755e-05	-2.01167	-1.48824e-10
111345607	rs2238150	2.39581e-14	-2.0713	-0.57084	6.95785e-06	-2.06399	-0.649336	5.86589e-06	-2.13723	-0.668342
111345662	rs35734599	3.96405e-14	-2.1386	-1.48824e-10	1.85192e-05	-1.73439	-1.48824e-10	1.24949e-05	-2.04941	-1.48824e-10
111346073	rs146984899	3.34086e-13	-0.00704773	-1.48824e-10	2.68087e-05	-1.36448	-1.48824e-10	1.77591e-05	-1.69784	-1.48824e-10
111346399	rs3759381	4.68414e-14	-1.56468	-0.406997	7.97398e-06	-2.1321	-0.444918	1.11524e-05	-1.72476	-0.438319
111346400	rs3759380	4.71939e-14	-1.55719	-0.406997	8.01221e-06	-2.12732	-0.444918	1.09389e-05	-1.74409	-0.438319
111346613	rs61940349	2.47619e-13	-0.306555	-1.48824e-10	5.31516e-05	-0.680051	-1.48824e-10	4.86565e-05	-0.689945	-1.48824e-10
111347333	rs12810957	3.99273e-14	-2.13139	-1.48824e-10	2.18438e-05	-1.56928	-1.48824e-10	1.35054e-05	-1.97164	-1.48824e-10
111347413	rs191247852	9.20561e-13	-2.77629e-10	1.00654	0.000227198	-2.77629e-10	0.772622	0.000251004	-2.77629e-10	0.950738
111348550	rs12812271	3.96317e-14	-2.13882	-1.48824e-10	1.93811e-05	-1.6889	-1.48824e-10	1.26988e-05	-2.03322	-1.48824e-10
111349223	rs12231049	8.98673e-14	-0.236917	-1.0832	4.95197e-05	0.350856	-1.10168	4.54856e-05	0.343304	-1.10064
111349849	rs11065766	2.93396e-14	-1.3497	-1.08981	4.85402e-06	-1.96922	-1.10418	6.31162e-06	-1.62846	-1.10388
111350457	rs3782891	2.23594e-14	-1.60687	-1.10433	1.2138e-05	-1.05174	-1.10512	1.13629e-05	-1.03878	-1.1056
111350531	rs3782890	2.15798e-14	-1.64236	-1.10433	1.15345e-05	-1.10273	-1.10512	1.07946e-05	-1.09008	-1.1056
111350655	rs3782889	2.15739e-14	-1.64236	-1.1046	1.15372e-05	-1.10273	-1.10489	1.07966e-05	-1.09008	-1.10541
111350771	rs3825389	2.18235e-14	-1.63085	-1.1046	1.17302e-05	-1.08615	-1.10489	1.09783e-05	-1.07339	-1.10541
111350807	rs61940351	2.25751e-13	-0.399016	-1.48824e-10	4.89489e-05	-0.762422	-1.48824e-10	4.4822e-05	-0.772032	-1.48824e-10
111351186	rs2071629	2.19577e-14	-1.62447	-1.10486	1.18413e-05	-1.07697	-1.10464	1.10825e-05	-1.06416	-1.10521
111351204	rs146401175	2.18114e-13	-0.433431	-1.48824e-10	4.74742e-05	-0.793014	-1.48824e-10	4.34762e-05	-0.802516	-1.48824e-10
111351439	rs11065769	2.18572e-14	-1.63085	-1.10306	1.17187e-05	-1.08615	-1.10587	1.097e-05	-1.07339	-1.10617
111351599	rs916164	2.67272e-14	-1.43534	-1.09742	4.70229e-06	-1.99887	-1.10629	6.02388e-06	-1.67281	-1.10619
111351651	rs61940352	2.05527e-13	-0.492871	-1.48824e-10	4.50351e-05	-0.845758	-1.48824e-10	4.12503e-05	-0.855072	-1.48824e-10
111351932	rs148639029	2.18114e-13	-0.433431	-1.48824e-10	4.74742e-05	-0.793014	-1.48824e-10	4.34762e-05	-0.802516	-1.48824e-10
111351937	rs11065770	2.30019e-14	-1.57801	-1.10486	1.26605e-05	-1.01007	-1.10464	1.20036e-05	-0.984316	-1.10521
111352254	rs34254113	3.96663e-14	-2.13795	-1.48824e-10	1.82552e-05	-1.74875	-1.48824e-10	1.24227e-05	-2.05521	-1.48824e-10
111352478	rs2078847	2.9339e-14	-1.34333	-1.0962	4.93109e-06	-1.95157	-1.10607	6.62465e-06	-1.57799	-1.10594
111352848	rs933296	3.07223e-14	-1.98928	-0.404177	7.47128e-06	-2.13582	-0.506314	7.90337e-06	-1.98252	-0.524922
111353161	rs17192160	3.96371e-14	-2.13868	-1.48824e-10	1.87167e-05	-1.72379	-1.48824e-10	1.25975e-05	-2.04123	-1.48824e-10
111353556	rs2301610	6.28725e-14	-0.582279	-1.09506	3.27394e-05	-0.0586909	-1.10593	2.98656e-05	-0.0724847	-1.10554
111353762	rs61942999	9.15424e-14	-0.205947	-1.0957	5.4327e-05	0.447884	-1.10606	5.08592e-05	0.460048	-1.10572
111354000	rs149168550	1.24178e-13	-0.996734	-1.48824e-10	1.37863e-05	-2.02953	-1.48824e-10	1.21816e-05	-2.0748	-1.48824e-10
111354106	rs61943000	9.46771e-14	-0.174246	-1.09373	5.29887e-05	0.422487	-1.10561	4.8639e-05	0.414827	-1.10513
111354367	rs75138247	1.18358e-13	-2.77629e-10	-1.04473	3.82564e-05	-2.77629e-10	-1.00889	3.34013e-05	-2.77629e-10	-1.06613
111354623	rs61943010	6.91346e-14	-0.484831	-1.09756	3.92675e-05	0.123558	-1.10636	3.67271e-05	0.134934	-1.10615
111354700	rs12311834	9.28808e-14	-0.191277	-1.09585	5.52213e-05	0.46426	-1.10611	5.06957e-05	0.456901	-1.10579
111354703	rs117607209	2.29e-14	-1.58175	-1.10556	1.26145e-05	-1.01487	-1.10349	1.16383e-05	-1.01599	-1.10443
111355100	rs11065773	8.90771e-14	-0.229453	-1.09949	5.1751e-05	0.399729	-1.10648	4.63782e-05	0.368543	-1.10645
111355206	rs10849916	3.26054e-14	-1.22953	-1.10444	5.2473e-06	-1.89029	-1.1052	7.22861e-06	-1.49128	-1.10541
111355326	rs11065774	3.17697e-13	-0.0573498	-1.48824e-10	0.000158603	0.413203	-1.48824e-10	0.000132873	0.314662	-1.48824e-10
111355606	rs3782888	8.32744e-14	-0.296614	-1.09969	4.44865e-05	0.24847	-1.10648	3.88667e-05	0.191852	-1.10645
111355780	rs143939817	9.67354e-14	-1.24647	-1.48824e-10	0.000132272	0.231661	-1.48824e-10	8.19438e-05	-0.168697	-1.48824e-10
111356134	rs61943011	1.79927e-13	-0.625894	-1.48824e-10	3.63214e-05	-1.06079	-1.48824e-10	3.20305e-05	-1.10804	-1.48824e-10
111356598	rs7488411	6.39901e-14	-0.558158	-1.10156	3.36518e-05	-0.0308208	-1.10631	3.06789e-05	-0.0447068	-1.10645
111357074	rs10849917	6.61497e-14	-0.524007	-1.10252	3.5441e-05	0.0206947	-1.10602	3.25267e-05	0.0136615	-1.10633
111357471	rs17550549	2.03282e-14	-1.702	-1.10444	1.05251e-05	-1.19454	-1.10489	9.39096e-06	-1.22907	-1.10591
111357727	rs2040571	5.36138e-14	-0.730349	-1.10629	2.74048e-05	-0.244923	-1.09756	2.35532e-05	-0.317141	-1.09833
111358266	rs76139625	5.18451e-14	-1.87019	-1.48824e-10	1.37412e-05	-2.0328	-1.48824e-10	1.24398e-05	-2.05383	-1.48824e-10
111359001	rs117903410	4.15369e-14	-2.09187	-1.48824e-10	2.09447e-05	-1.61131	-1.48824e-10	1.54361e-05	-1.83802	-1.48824e-10
111359260	rs75276787	3.99804e-14	-2.13006	-1.48824e-10	1.63057e-05	-1.86168	-1.48824e-10	1.47429e-05	-1.88397	-1.48824e-10
111359541	rs12427105	4.92267e-14	-0.903614	-1.0184	4.85415e-06	-2.03483	-1.03854	4.0449e-06	-2.13	-1.04728
111359712	rs4766517	3.13486e-14	-1.49155	-0.881729	6.23138e-06	-2.07311	-0.750492	1.08379e-05	-1.41804	-0.773641
111359927	rs61943013	3.97012e-14	-2.13707	-1.48824e-10	1.25057e-05	-2.12701	-1.48824e-10	1.24969e-05	-2.04925	-1.48824e-10
111360183	rs12321621	3.22948e-14	-1.54688	-0.796659	6.91142e-06	-2.06638	-0.65364	1.23591e-05	-1.39424	-0.6661
111360290	rs12302980	3.22877e-14	-1.52338	-0.820378	6.78065e-06	-2.05772	-0.681409	1.19956e-05	-1.39281	-0.697382
111361050	rs61943014	4.35624e-14	-2.04425	-1.48824e-10	1.2667e-05	-2.1142	-1.48824e-10	1.14392e-05	-2.13769	-1.48824e-10
111361137	rs2028005	2.23114e-14	-1.80482	-0.908529	5.6705e-06	-2.12701	-0.790915	9.17086e-06	-1.55572	-0.802975
111361298	rs12828640	3.10287e-14	-1.58122	-0.802312	6.76408e-06	-2.0796	-0.661969	1.20385e-05	-1.41565	-0.670975
111361909	rs11065776	9.22231e-14	-1.29424	-1.48824e-10	7.92957e-05	-0.280016	-1.48824e-10	6.75792e-05	-0.36143	-1.48824e-10
111362349	rs4766518	2.92279e-14	-1.50948	-0.93384	5.67488e-06	-2.11221	-0.80494	9.28423e-06	-1.52712	-0.819292
111363243	rs6489834	2.94846e-14	-1.48265	-0.951928	5.59359e-06	-2.10647	-0.825107	9.3275e-06	-1.50067	-0.841098
111363516	rs7957741	2.11465e-14	-1.85211	-0.914865	5.63713e-06	-2.13183	-0.791996	9.10445e-06	-1.55487	-0.811098
111363528	rs7957842	2.0906e-14	-1.86531	-0.913104	5.63332e-06	-2.13325	-0.791252	8.91042e-06	-1.57953	-0.80798
111364298	rs61943016	4.26039e-14	-2.0665	-1.48824e-10	1.25332e-05	-2.12482	-1.48824e-10	1.1486e-05	-2.1336	-1.48824e-10
111364299	rs112787403	9.26412e-14	-1.28971	-1.48824e-10	0.000193868	0.613976	-1.48824e-10	0.000156733	0.479814	-1.48824e-10
111364530	rs75896548	1.09805e-13	-1.11974	-1.48824e-10	0.000222792	0.753038	-1.48824e-10	0.000185527	0.64847	-1.48824e-10
111364850	rs756823	3.05052e-14	-1.4368	-0.963755	5.58529e-06	-2.08759	-0.845474	9.77663e-06	-1.43389	-0.860847
111365043	rs6489835	4.81485e-14	-0.953914	-0.990244	9.48018e-06	-1.52167	-0.882322	3.05855e-05	-0.255177	-0.899026
111365302	rs76240915	1.18998e-13	-2.77629e-10	-1.03934	3.64242e-05	-2.77629e-10	-1.05797	3.36835e-05	-2.77629e-10	-1.05772
111365324	rs886125	2.74046e-14	-1.55806	-0.949674	5.57711e-06	-2.11144	-0.823091	8.9467e-06	-1.54112	-0.842329
111366750	rs876312	3.56705e-14	-1.1714	-1.07273	7.45935e-06	-1.62786	-1.01588	2.20567e-05	-0.446228	-1.03489
111366866	rs876311	3.84029e-14	-1.17895	-0.99137	7.90767e-06	-1.67551	-0.909854	2.22634e-05	-0.533708	-0.93808
111366904	rs876310	4.53469e-14	-0.900581	-1.10353	4.54149e-06	-2.03394	-1.106	3.81518e-06	-2.12974	-1.106
111367114	rs146036403	4.16666e-14	-2.08875	-1.48824e-10	1.24848e-05	-2.12869	-1.48824e-10	1.15304e-05	-2.12975	-1.48824e-10
111367244	rs12227162	1.28567e-13	-2.77629e-10	-0.961996	4.39624e-05	-2.77629e-10	-0.869864	3.88663e-05	-2.77629e-10	-0.914602
111367570	rs75039875	1.39531e-13	-0.88016	-1.48824e-10	0.000354986	1.21888	-1.48824e-10	0.000314114	1.17503	-1.48824e-10
111368171	rs2007018	4.31848e-14	-1.20525	-0.847705	8.7687e-06	-1.72359	-0.758424	2.41532e-05	-0.610095	-0.780218
111369401	rs7953254	3.21813e-14	-1.62063	-0.726434	9.3589e-06	-1.79919	-0.617682	2.65968e-05	-0.652972	-0.640967
111369646	rs61943018	4.02517e-14	-2.1233	-1.48824e-10	1.23673e-05	-2.13815	-1.48824e-10	1.1975e-05	-2.09191	-1.48824e-10
111370312	rs148700469	1.12749e-13	-1.09328	-1.48824e-10	0.000259724	0.906421	-1.48824e-10	0.000205949	0.752896	-1.48824e-10
111370484	rs6489838	3.56658e-14	-1.51457	-0.729684	1.08163e-05	-1.66102	-0.61113	3.5828e-05	-0.355759	-0.640242
111370980	rs4766519	3.90436e-14	-1.48501	-0.668759	1.21149e-05	-1.61734	-0.54143	4.12532e-05	-0.275262	-0.57974
111370987	rs61943019	4.03404e-14	-2.12109	-1.48824e-10	1.23627e-05	-2.13852	-1.48824e-10	1.19317e-05	-2.09554	-1.48824e-10
111371072	rs61943020	4.03178e-14	-2.12165	-1.48824e-10	1.23636e-05	-2.13844	-1.48824e-10	1.19422e-05	-2.09465	-1.48824e-10
111371187	rs7316015	3.85335e-14	-1.47077	-0.696152	1.19812e-05	-1.60461	-0.565249	4.11744e-05	-0.251268	-0.605645
111372088	rs185941430	7.04278e-14	-1.56386	-1.48824e-10	3.13088e-05	-1.2093	-1.48824e-10	2.74735e-05	-1.26151	-1.48824e-10
111373227	rs73195861	1.20232e-13	-1.02903	-1.48824e-10	3.23562e-05	-1.17639	-1.48824e-10	2.47862e-05	-1.36444	-1.48824e-10
111373404	rs4426183	2.57828e-14	-1.83568	-0.733063	6.89088e-06	-2.11254	-0.610459	1.09003e-05	-1.53844	-0.647496
111373465	rs117114789	1.20014e-13	-1.03084	-1.48824e-10	0.000288748	1.01235	-1.48824e-10	0.00022835	0.856148	-1.48824e-10
111373508	rs61943021	4.01903e-14	-2.12482	-1.48824e-10	1.23718e-05	-2.13778	-1.48824e-10	1.20081e-05	-2.08915	-1.48824e-10
111373510	rs61943022	3.97609e-14	-2.13556	-1.48824e-10	1.24357e-05	-2.13263	-1.48824e-10	1.16611e-05	-2.11847	-1.48824e-10
111373553	rs61943023	4.01903e-14	-2.12482	-1.48824e-10	1.23718e-05	-2.13778	-1.48824e-10	1.20081e-05	-2.08915	-1.48824e-10
111373685	rs61943024	4.02106e-14	-2.12432	-1.48824e-10	1.23702e-05	-2.13791	-1.48824e-10	1.19969e-05	-2.09009	-1.48824e-10
111373735	rs61943025	4.02524e-14	-2.12328	-1.48824e-10	1.23672e-05	-2.13815	-1.48824e-10	1.19746e-05	-2.09194	-1.48824e-10
111375044	rs116796218	1.13837e-13	-1.08368	-1.48824e-10	0.000264014	0.922802	-1.48824e-10	0.000209263	0.76886	-1.48824e-10
111375170	rs1056618	1.82547e-14	-1.91206	-1.00196	5.09811e-06	-2.1052	-0.919132	8.86195e-06	-1.44458	-0.948382
111375172	rs1056620	1.8255e-14	-1.91054	-1.00347	5.09285e-06	-2.10541	-0.91995	8.80848e-06	-1.44821	-0.950809
111375727	rs7299070	1.12108e-13	-1.09898	-1.48824e-10	0.000257209	0.896689	-1.48824e-10	0.000204005	0.743413	-1.48824e-10
111375833	rs4540879	1.82744e-14	-1.91812	-0.994827	5.11192e-06	-2.10827	-0.913352	8.7823e-06	-1.46144	-0.940554
111376046	rs2879518	1.87809e-14	-1.88118	-1.00442	5.11476e-06	-2.09864	-0.922432	9.18706e-06	-1.40552	-0.951411
111376066	rs114036799	8.753e-14	-1.34647	-1.48824e-10	1.29842e-05	-2.08946	-1.48824e-10	1.14291e-05	-2.13857	-1.48824e-10
111376637	rs7979656	2.71272e-14	-1.50306	-1.01485	8.96899e-06	-1.5229	-0.936531	3.20537e-05	-0.142988	-0.96433
111376921	rs10849918	1.94154e-14	-1.8647	-0.987682	5.26489e-06	-2.09197	-0.900167	9.64e-06	-1.37789	-0.930923
111377002	rs10849919	1.81839e-14	-1.9329	-0.985012	5.17033e-06	-2.11361	-0.896653	8.66708e-06	-1.48752	-0.927679
111377008	rs79809236	8.01739e-14	-1.43425	-1.48824e-10	0.000146907	0.3366	-1.48824e-10	0.000115297	0.172781	-1.48824e-10
111377051	rs10849920	1.80876e-14	-1.9329	-0.990323	5.13427e-06	-2.11361	-0.903652	8.6113e-06	-1.48752	-0.934136
111377530	rs12580337	2.77588e-14	-1.48239	-1.01251	9.18258e-06	-1.50255	-0.933343	3.33422e-05	-0.106493	-0.961414
111378424	rs73195863	8.48168e-14	-1.37795	-1.48824e-10	2.32093e-05	-1.50865	-1.48824e-10	1.88004e-05	-1.64085	-1.48824e-10
111379460	rs12425343	3.33411e-14	-1.23824	-1.07341	4.40723e-06	-2.1132	-1.05676	3.98871e-06	-2.13414	-1.05713
111379642	rs187335052	7.6247e-14	-1.48447	-1.48824e-10	3.46101e-05	-1.10905	-1.48824e-10	3.0286e-05	-1.16405	-1.48824e-10
111381949	rs11065780	2.60331e-14	-1.5282	-1.03088	8.51597e-06	-1.55181	-0.959446	2.95579e-05	-0.202523	-0.985857
111382024	rs80160139	1.43882e-13	-2.77629e-10	-0.849451	4.56455e-05	-2.77629e-10	-0.832296	4.14014e-05	-2.77629e-10	-0.851415
111382409	rs11065781	1.73845e-14	-1.95585	-1.00702	4.96363e-06	-2.12633	-0.924736	7.88469e-06	-1.55463	-0.955179
111382717	rs75672141	2.14304e-13	-2.77629e-10	-0.451051	6.74751e-05	-2.77629e-10	-0.441441	6.21962e-05	-2.77629e-10	-0.444436
111383036	rs10774611	2.2866e-14	-1.90656	-0.782235	6.02816e-06	-2.09144	-0.765314	1.1018e-05	-1.38653	-0.788674
111383049	rs77352293	7.93281e-14	-1.44486	-1.48824e-10	0.00014401	0.316685	-1.48824e-10	0.000113099	0.153537	-1.48824e-10
111383057	rs79009224	1.67951e-13	-0.694775	-1.48824e-10	2.19498e-05	-1.56444	-1.48824e-10	1.9273e-05	-1.61603	-1.48824e-10
111384516	rs77516645	1.04968e-13	-1.16479	-1.48824e-10	0.00022968	0.783487	-1.48824e-10	0.000182704	0.633134	-1.48824e-10
111385133	rs79261072	7.8911e-14	-1.45013	-1.48824e-10	0.000142588	0.306759	-1.48824e-10	0.00011202	0.143947	-1.48824e-10
111385245	rs141339437	1.09797e-13	-1.11982	-1.48824e-10	0.000248196	0.861019	-1.48824e-10	0.000197036	0.708658	-1.48824e-10
111385296	rs6489844	2.54101e-14	-1.55132	-1.03198	8.12075e-06	-1.5978	-0.96098	2.77304e-05	-0.264955	-0.987246
111385636	rs73195866	4.77966e-12	2.65368	-1.48824e-10	2.17397e-05	-1.57406	-1.48824e-10	0.00195096	3.00135	-1.48824e-10
111385998	rs2106409	1.79402e-14	-1.91263	-1.01877	4.95317e-06	-2.11044	-0.942734	8.54012e-06	-1.45928	-0.970679
111386018	rs2106408	2.56122e-14	-1.54552	-1.02986	8.52971e-06	-1.55163	-0.958015	2.96148e-05	-0.201895	-0.984561
111386127	rs2188380	1.18521e-13	-2.77629e-10	-1.04336	3.96408e-05	-2.77629e-10	-0.97334	3.54021e-05	-2.77629e-10	-1.00796
111386667	rs2157873	1.7727e-14	-1.95666	-0.986693	5.09819e-06	-2.1245	-0.899815	8.21539e-06	-1.53735	-0.93137
111386961	rs4766521	2.64208e-14	-1.52325	-1.02105	8.73456e-06	-1.54006	-0.945851	3.09133e-05	-0.170029	-0.973515
111388301	rs193211023	1.11347e-13	-2.77629e-10	-1.1058	3.52768e-05	-2.77629e-10	-1.08998	3.25514e-05	-2.77629e-10	-1.09191
111389437	rs149607519	1.19116e-13	-2.77629e-10	-1.03835	3.98789e-05	-2.77629e-10	-0.967353	3.56529e-05	-2.77629e-10	-1.0009
111389438	rs544416381	1.95938e-13	-2.77629e-10	-0.540648	6.17614e-05	-2.77629e-10	-0.529921	5.82003e-05	-2.77629e-10	-0.51084
111389602	rs186373064	1.37709e-13	-2.77629e-10	-0.893306	4.25108e-05	-2.77629e-10	-0.903442	3.9922e-05	-2.77629e-10	-0.887804
111390769	rs73406336	7.69606e-14	-1.47515	-1.48824e-10	0.000156905	0.402443	-1.48824e-10	0.000119333	0.207187	-1.48824e-10
111390784	rs78502339	7.90441e-14	-1.44844	-1.48824e-10	0.000143042	0.309936	-1.48824e-10	0.000112364	0.147016	-1.48824e-10
111391152	rs73406339	7.69606e-14	-1.47515	-1.48824e-10	0.000156905	0.402443	-1.48824e-10	0.000119333	0.207187	-1.48824e-10
111391231	rs73406341	7.69606e-14	-1.47515	-1.48824e-10	0.000156905	0.402443	-1.48824e-10	0.000119333	0.207187	-1.48824e-10
111391239	rs77984563	7.90441e-14	-1.44844	-1.48824e-10	0.000143042	0.309936	-1.48824e-10	0.000112364	0.147016	-1.48824e-10
111391699	rs74688532	7.65617e-14	-1.48035	-1.48824e-10	0.000155316	0.392265	-1.48824e-10	0.000118172	0.197408	-1.48824e-10
111391798	rs115624490	7.90441e-14	-1.44844	-1.48824e-10	0.000143042	0.309936	-1.48824e-10	0.000112364	0.147016	-1.48824e-10
111391799	rs3919447	2.65562e-14	-1.51589	-1.0233	8.34215e-06	-1.58294	-0.948937	2.85397e-05	-0.247113	-0.976322
111392497	rs73406343	7.65617e-14	-1.48035	-1.48824e-10	0.000155316	0.392265	-1.48824e-10	0.000118172	0.197408	-1.48824e-10
111392968	rs73406345	7.65617e-14	-1.48035	-1.48824e-10	0.000155316	0.392265	-1.48824e-10	0.000118172	0.197408	-1.48824e-10
111393519	rs4766522	1.87577e-14	-1.87633	-1.01052	5.00846e-06	-2.11263	-0.929446	8.68362e-06	-1.45362	-0.959667
111394327	rs2106407	1.86058e-14	-1.88446	-1.01052	4.99583e-06	-2.11515	-0.929446	8.57e-06	-1.4668	-0.959667
111394384	rs2106406	1.89131e-14	-1.86807	-1.01052	5.02175e-06	-2.10997	-0.929446	8.79986e-06	-1.44033	-0.959667
111394644	rs2106405	1.91564e-14	-1.84255	-1.02326	4.978e-06	-2.10126	-0.946917	9.02064e-06	-1.39968	-0.975537
111394645	rs2106404	1.79414e-14	-1.90808	-1.02326	4.87601e-06	-2.12196	-0.946917	8.11445e-06	-1.50555	-0.975537
111394929	rs12425190	1.8713e-14	-1.87633	-1.0129	4.99224e-06	-2.11263	-0.932688	8.65803e-06	-1.45362	-0.962619
111395118	rs73195876	6.28596e-14	-1.67754	-1.48824e-10	1.66133e-05	-1.843	-1.48824e-10	1.43131e-05	-1.91356	-1.48824e-10
111395150	rs7956143	1.8669e-14	-1.87633	-1.01525	4.97624e-06	-2.11263	-0.9359	8.63278e-06	-1.45362	-0.96554
111395351	rs79132229	7.74421e-14	-1.46892	-1.48824e-10	0.000137612	0.271236	-1.48824e-10	0.000108241	0.109631	-1.48824e-10
111396249	rs11065783	1.12917e-13	-2.77629e-10	-1.0918	3.47112e-05	-2.77629e-10	-1.10614	3.21266e-05	-2.77629e-10	-1.10505
111396419	rs2339706	1.90314e-14	-1.85821	-1.01414	4.96486e-06	-2.11643	-0.934384	8.62979e-06	-1.45535	-0.964161
111396613	rs4509829	1.88722e-14	-1.86662	-1.01414	4.95332e-06	-2.11876	-0.934384	8.51704e-06	-1.4685	-0.964161
111396762	rs116999403	4.04896e-14	-2.1174	-1.48824e-10	1.50016e-05	-1.94505	-1.48824e-10	1.28551e-05	-2.02099	-1.48824e-10
111396958	rs11838131	1.93164e-14	-1.84102	-1.01647	4.97411e-06	-2.11139	-0.937562	8.83758e-06	-1.42867	-0.96705
111397254	rs76570633	5.89851e-14	-1.74116	-1.48824e-10	1.71879e-05	-1.809	-1.48824e-10	1.3648e-05	-1.96113	-1.48824e-10
111397995	rs7299636	7.50573e-14	-1.5002	-1.48824e-10	0.000129641	0.211573	-1.48824e-10	0.000102181	0.0520157	-1.48824e-10
111398033	rs142192185	1.35799e-13	-2.77629e-10	-0.90727	4.27346e-05	-2.77629e-10	-0.898192	3.89265e-05	-2.77629e-10	-0.913056
111398098	rs12818548	2.80589e-14	-1.45008	-1.03406	8.4639e-06	-1.55447	-0.962923	3.0565e-05	-0.164356	-0.99052
111399179	rs4766523	1.86732e-14	-1.87489	-1.01647	4.92674e-06	-2.12096	-0.937562	8.38258e-06	-1.48153	-0.96705
111399219	rs74552509	7.43416e-14	-1.50978	-1.48824e-10	0.000127276	0.19316	-1.48824e-10	0.000100381	0.0342404	-1.48824e-10
111399446	rs4766524	1.89167e-14	-1.86662	-1.01179	4.96923e-06	-2.11876	-0.931176	8.54193e-06	-1.4685	-0.961242
111399660	rs4766525	2.73607e-14	-1.47956	-1.02979	8.35023e-06	-1.57491	-0.956002	2.99653e-05	-0.190936	-0.983755
111399771	rs7961663	1.89873e-14	-1.85821	-1.01647	4.94911e-06	-2.11643	-0.937562	8.60489e-06	-1.45535	-0.96705
111400006	rs7961935	1.84649e-14	-1.88611	-1.01647	4.9349e-06	-2.1193	-0.937562	8.5243e-06	-1.46476	-0.96705
111400116	rs7978821	1.831e-14	-1.89453	-1.01647	4.90999e-06	-2.12437	-0.937562	8.16813e-06	-1.50744	-0.96705
111400127	rs7956942	7.69612e-14	-1.47515	-1.48824e-10	0.000135994	0.259409	-1.48824e-10	0.000107012	0.0982075	-1.48824e-10
111400625	rs4766438	1.8158e-14	-1.90519	-1.01414	4.90465e-06	-2.12863	-0.934384	7.96164e-06	-1.53594	-0.964161
111400836	rs4766439	1.81474e-14	-1.90519	-1.01473	4.90841e-06	-2.12863	-0.933616	7.96013e-06	-1.53594	-0.96435
111401223	rs4766440	1.8387e-14	-1.8974	-1.00941	4.94466e-06	-2.12695	-0.927938	8.10907e-06	-1.52345	-0.958294
111401242	rs76513313	3.96329e-14	-2.13879	-1.48824e-10	1.45845e-05	-1.97324	-1.48824e-10	1.43624e-05	-1.91011	-1.48824e-10
111401316	rs4766526	2.62791e-14	-1.52203	-1.02764	8.03165e-06	-1.61681	-0.953004	2.76717e-05	-0.273275	-0.981045
111401662	rs4766441	1.7866e-14	-1.91908	-1.01647	4.87326e-06	-2.13187	-0.937562	7.86485e-06	-1.54528	-0.96705
111401693	rs4766442	1.75292e-14	-1.93582	-1.01876	4.84677e-06	-2.13418	-0.94071	7.53107e-06	-1.58579	-0.969909
111401798	rs4766443	1.82576e-14	-1.8974	-1.01647	4.8973e-06	-2.12695	-0.937562	8.03838e-06	-1.52345	-0.96705
111402264	rs115264266	7.81289e-14	-1.46009	-1.48824e-10	0.000139932	0.287958	-1.48824e-10	0.000110004	0.125784	-1.48824e-10
111402363	rs12815195	1.83643e-14	-1.8974	-1.01064	4.92612e-06	-2.12695	-0.931693	8.09033e-06	-1.52345	-0.960607
111403122	rs74833055	7.81289e-14	-1.46009	-1.48824e-10	0.000139932	0.287958	-1.48824e-10	0.000110004	0.125784	-1.48824e-10
111405140	rs116855781	1.24701e-13	-2.77629e-10	-0.992527	3.97347e-05	-2.77629e-10	-0.970976	3.62534e-05	-2.77629e-10	-0.984197
111405470	rs4766527	1.73527e-14	-1.93586	-1.02884	4.82316e-06	-2.12419	-0.955578	7.87876e-06	-1.52666	-0.983901
111405888	rs142840517	1.19493e-13	-2.77629e-10	-1.03519	3.88201e-05	-2.77629e-10	-0.994262	3.54013e-05	-2.77629e-10	-1.00798
111405946	rs151033786	1.37233e-13	-2.77629e-10	-0.896768	4.46157e-05	-2.77629e-10	-0.855114	4.12198e-05	-2.77629e-10	-0.855812
111406026	rs993966	2.46366e-14	-1.56032	-1.05389	7.73988e-06	-1.61536	-0.991452	2.59133e-05	-0.303981	-1.01599
111406373	rs993965	2.43652e-14	-1.56967	-1.05563	7.48488e-06	-1.64629	-0.994028	2.50741e-05	-0.33462	-1.01828
111406412	rs116883465	6.15063e-14	-1.69931	-1.48824e-10	1.24973e-05	-2.12769	-1.48824e-10	1.26797e-05	-2.03473	-1.48824e-10
111406759	rs117136536	1.16123e-13	-1.06379	-1.48824e-10	1.37273e-05	-2.03381	-1.48824e-10	1.15398e-05	-2.12893	-1.48824e-10
111406836	rs12814105	2.56958e-14	-1.51311	-1.05901	8.05597e-06	-1.56769	-0.999092	2.82249e-05	-0.211772	-1.02275
111407366	rs12311973	2.50255e-14	-1.53806	-1.0605	7.84872e-06	-1.59152	-1.00133	2.69573e-05	-0.255745	-1.02473
111407459	rs12307294	1.74891e-14	-1.91402	-1.04285	4.73013e-06	-2.12387	-0.975377	7.82567e-06	-1.51564	-1.00168
111407697	rs12425324	2.44347e-14	-1.56032	-1.06212	7.64495e-06	-1.61536	-1.00379	2.56322e-05	-0.303981	-1.0269
111408484	rs139368064	1.16111e-13	-2.77629e-10	-1.0639	3.6884e-05	-2.77629e-10	-1.04542	3.36838e-05	-2.77629e-10	-1.05771
111410537	rs991817	1.8031e-14	-1.86204	-1.06431	4.64721e-06	-2.10979	-1.00715	8.34275e-06	-1.42349	-1.02985
111412463	rs11065784	2.5486e-14	-1.49178	-1.08854	7.87296e-06	-1.54238	-1.04739	2.8407e-05	-0.164238	-1.06386
111412646	rs117335867	5.53106e-14	-1.80548	-1.48824e-10	1.50428e-05	-1.9423	-1.48824e-10	1.36521e-05	-1.96084	-1.48824e-10
111412711	rs141241193	6.45124e-14	-1.65159	-1.48824e-10	1.25767e-05	-2.12136	-1.48824e-10	1.28654e-05	-2.02019	-1.48824e-10
111412774	rs139732842	1.92189e-13	-2.77629e-10	-0.55997	6.04216e-05	-2.77629e-10	-0.551853	6.02275e-05	-2.77629e-10	-0.476602
111412908	rs11065785	1.77053e-14	-1.84227	-1.10232	4.45321e-06	-2.08255	-1.07702	8.75337e-06	-1.31752	-1.08777
111413937	rs4766529	1.51418e-13	0.302954	-1.10136	3.2275e-05	-0.113281	-1.06563	2.51349e-05	-0.268166	-1.08231
111414461	rs12229654	1.15561e-13	-2.77629e-10	-1.06865	3.82869e-05	-2.77629e-10	-1.00809	3.43586e-05	-2.77629e-10	-1.03788
111416870	rs16941154	6.77887e-14	-1.60205	-1.48824e-10	1.5761e-05	-1.89566	-1.48824e-10	1.32032e-05	-1.99427	-1.48824e-10
111417074	rs541648386	5.94133e-14	-1.73393	-1.48824e-10	2.51189e-05	-1.42958	-1.48824e-10	2.219e-05	-1.47509	-1.48824e-10
111417224	rs183586981	1.1791e-13	-2.77629e-10	-1.04853	3.67224e-05	-2.77629e-10	-1.04981	3.42698e-05	-2.77629e-10	-1.04047
111417254	rs78486725	6.78572e-13	-2.77629e-10	0.701543	0.000212645	-2.77629e-10	0.706424	0.000215007	-2.77629e-10	0.795939
111418262	rs11065786	3.71299e-14	-1.10465	-1.09937	4.59955e-06	-2.03361	-1.09364	3.85313e-06	-2.12954	-1.0963
111419418	rs74741202	1.21993e-13	-2.77629e-10	-1.01449	3.79353e-05	-2.77629e-10	-1.01732	3.44017e-05	-2.77629e-10	-1.03662
111419995	rs61943028	5.2296e-14	-1.86153	-1.48824e-10	2.49208e-05	-1.4375	-1.48824e-10	2.17902e-05	-1.49327	-1.48824e-10
111421673	rs74748959	6.15582e-14	-1.69846	-1.48824e-10	2.19533e-05	-1.56428	-1.48824e-10	3.24264e-05	-1.09576	-1.48824e-10
111422247	rs148910775	1.33596e-13	-2.77629e-10	-0.923627	3.98608e-05	-2.77629e-10	-0.967806	3.7077e-05	-2.77629e-10	-0.961734
111422524	rs74334366	1.22387e-13	-2.77629e-10	-1.01126	3.91395e-05	-2.77629e-10	-0.986067	3.5409e-05	-2.77629e-10	-1.00776
111426615	rs7968960	1.60985e-14	-1.93432	-1.1054	4.56232e-06	-2.0293	-1.10607	8.69616e-06	-1.30546	-1.10639
111427892	rs56080539	9.40001e-13	1.02743	-1.48824e-10	4.95576e-05	-0.750064	-1.48824e-10	4.40562e-05	-0.789266	-1.48824e-10
111428626	rs117623594	1.23755e-13	-2.77629e-10	-1.00014	3.80021e-05	-2.77629e-10	-1.01556	3.50841e-05	-2.77629e-10	-1.01698
111429783	rs75218626	2.78992e-14	-1.40866	-1.08118	1.40654e-05	-0.953709	-1.05577	9.51946e-06	-1.26063	-1.06076
111431305	rs2188378	2.66236e-14	-1.44484	-1.09181	1.50369e-05	-0.88054	-1.06216	1.04472e-05	-1.15325	-1.07515
111435756	rs60929041	1.53227e-13	-2.77629e-10	-0.786526	4.75479e-05	-2.77629e-10	-0.791462	4.44403e-05	-2.77629e-10	-0.780583
111437777	rs149004724	2.24386e-13	-2.77629e-10	-0.405079	7.09788e-05	-2.77629e-10	-0.390819	6.53906e-05	-2.77629e-10	-0.394352
111438001	rs7304705	4.64007e-14	-0.965217	-1.01591	2.3895e-05	-0.446748	-1.03278	1.48427e-05	-0.847642	-1.02958
111439110	rs117686235	1.52762e-13	-2.77629e-10	-0.789567	4.74047e-05	-2.77629e-10	-0.794479	4.43041e-05	-2.77629e-10	-0.783653
111439804	rs117931611	1.63185e-13	-2.77629e-10	-0.723564	5.18437e-05	-2.77629e-10	-0.704967	4.69348e-05	-2.77629e-10	-0.725971
111443667	rs111352794	1.10219e-13	-1.11598	-1.48824e-10	3.15185e-05	-1.20262	-1.48824e-10	2.41832e-05	-1.38907	-1.48824e-10
111448117	rs146251610	4.90894e-14	-1.92481	-1.48824e-10	1.61041e-05	-1.87413	-1.48824e-10	1.41323e-05	-1.92627	-1.48824e-10
111448344	rs117121385	4.49769e-14	-2.0123	-1.48824e-10	3.28498e-05	-1.16125	-1.48824e-10	3.52831e-05	-1.01133	-1.48824e-10
111448380	rs138050015	1.11271e-13	-2.77629e-10	-1.10648	3.48399e-05	-2.77629e-10	-1.10244	3.21334e-05	-2.77629e-10	-1.10483
111451763	rs78887867	6.10716e-14	-1.7064	-1.48824e-10	3.40675e-05	-1.12486	-1.48824e-10	3.00383e-05	-1.17226	-1.48824e-10
111453305	rs80353248	4.0185e-14	-2.12495	-1.48824e-10	1.28363e-05	-2.10092	-1.48824e-10	1.19575e-05	-2.09337	-1.48824e-10
111453551	rs147537401	1.54527e-13	-2.77629e-10	-0.77808	5.02355e-05	-2.77629e-10	-0.736478	4.59498e-05	-2.77629e-10	-0.74718
111459406	rs4547168	1.65325e-12	1.59205	-1.48824e-10	8.97324e-05	-0.156368	-1.48824e-10	5.19723e-05	-0.624021	-1.48824e-10
111460000	rs11065791	2.24088e-13	-0.40641	-1.48824e-10	0.000291808	1.0229	-1.48824e-10	0.000245255	0.927568	-1.48824e-10
111463548	rs117445177	1.58485e-12	1.5498	-1.48824e-10	7.09254e-05	-0.391571	-1.48824e-10	7.29377e-05	-0.285125	-1.48824e-10
111464681	rs190968115	1.51733e-13	-2.77629e-10	-0.796325	4.61674e-05	-2.77629e-10	-0.820925	4.54149e-05	-2.77629e-10	-0.758891
111465303	rs117167717	5.14345e-14	-1.87814	-1.48824e-10	1.27578e-05	-2.10706	-1.48824e-10	1.19477e-05	-2.09419	-1.48824e-10
111467998	rs138971966	1.22064e-13	-2.77629e-10	-1.0139	3.86183e-05	-2.77629e-10	-0.999473	3.43497e-05	-2.77629e-10	-1.03814
111470985	rs192200084	7.01519e-14	-1.56778	-1.48824e-10	1.49947e-05	-1.9455	-1.48824e-10	1.78397e-05	-1.6933	-1.48824e-10
111474320	rs76518476	4.65501e-14	-1.97792	-1.48824e-10	3.57222e-05	-1.07743	-1.48824e-10	3.03217e-05	-1.16287	-1.48824e-10
111476492	rs79032878	1.22832e-13	-2.77629e-10	-1.00763	3.92752e-05	-2.77629e-10	-0.982607	3.69694e-05	-2.77629e-10	-0.964639
111476724	rs59261535	1.6961e-13	-2.77629e-10	-0.684944	5.18892e-05	-2.77629e-10	-0.704089	4.86352e-05	-2.77629e-10	-0.690384
111476968	rs147220183	4.55654e-14	-1.9993	-1.48824e-10	3.50899e-05	-1.09529	-1.48824e-10	3.14548e-05	-1.12618	-1.48824e-10
111479796	rs61943031	1.87653e-14	-1.79377	-1.09266	6.52638e-06	-1.68296	-1.09439	6.51786e-06	-1.61318	-1.087
111482716	rs77337851	1.11883e-13	-2.77629e-10	-1.10099	3.55562e-05	-2.77629e-10	-1.08208	3.26903e-05	-2.77629e-10	-1.08765
111485437	rs77521352	1.30244e-13	-2.77629e-10	-0.949042	3.98041e-05	-2.77629e-10	-0.969229	3.68769e-05	-2.77629e-10	-0.967144
111487106	rs146081339	4.08236e-14	-2.10919	-1.48824e-10	1.30765e-05	-2.08238	-1.48824e-10	1.26677e-05	-2.03568	-1.48824e-10
111487956	rs56024853	1.77222e-12	1.66154	-1.48824e-10	0.000390941	1.31536	-1.48824e-10	0.000332192	1.23098	-1.48824e-10
111490653	rs76643428	4.30592e-14	-2.05587	-1.48824e-10	2.4167e-05	-1.46821	-1.48824e-10	2.08827e-05	-1.53581	-1.48824e-10
111492227	rs117287368	1.11578e-13	-2.77629e-10	-1.10373	3.52474e-05	-2.77629e-10	-1.09081	3.25006e-05	-2.77629e-10	-1.09347
111493278	rs76274710	1.12924e-13	-2.77629e-10	-1.09173	3.58704e-05	-2.77629e-10	-1.07329	3.30837e-05	-2.77629e-10	-1.07569
111493892	rs76451382	1.11273e-13	-2.77629e-10	-1.10646	3.4958e-05	-2.77629e-10	-1.09905	3.22049e-05	-2.77629e-10	-1.10261
111493951	rs149024127	3.80265e-12	2.42501	-1.48824e-10	2.0503e-05	-1.63263	-1.48824e-10	0.0011073	2.43495	-1.48824e-10
111494063	rs76435760	4.28559e-14	-2.0606	-1.48824e-10	1.59143e-05	-1.88598	-1.48824e-10	1.47279e-05	-1.88498	-1.48824e-10
111495506	rs78784799	5.43564e-14	-1.82289	-1.48824e-10	1.82881e-05	-1.74695	-1.48824e-10	1.4994e-05	-1.86708	-1.48824e-10
111495518	rs10849925	1.58512e-14	-1.95573	-1.09947	4.36259e-06	-2.08291	-1.09723	6.91188e-06	-1.55104	-1.09045
111497243	rs73197952	4.27279e-12	2.54157	-1.48824e-10	0.000353482	1.21463	-1.48824e-10	0.000367935	1.33317	-1.48824e-10
111498727	rs118187175	5.08146e-14	-1.89026	-1.48824e-10	1.23591e-05	-2.1388	-1.48824e-10	1.16891e-05	-2.11608	-1.48824e-10
111498892	rs6489906	7.71951e-14	-1.47211	-1.48824e-10	4.23757e-05	-0.906624	-1.48824e-10	3.99331e-05	-0.887526	-1.48824e-10
111499559	rs146769502	4.02321e-14	-2.12378	-1.48824e-10	1.26258e-05	-2.11746	-1.48824e-10	1.25075e-05	-2.0484	-1.48824e-10
111500499	rs12580277	1.25115e-13	-2.77629e-10	-0.989212	3.81719e-05	-2.77629e-10	-1.0111	3.5771e-05	-2.77629e-10	-0.997594
111500681	rs76892561	2.81538e-14	-1.37428	-1.10649	1.65028e-05	-0.745216	-1.10445	1.10338e-05	-1.06893	-1.10483
111503495	rs56007912	3.45387e-13	0.026217	-1.48824e-10	2.95647e-05	-1.26662	-1.48824e-10	2.11785e-05	-1.52175	-1.48824e-10
111504033	rs4378452	1.60587e-14	-1.95998	-1.08222	4.48393e-06	-2.07452	-1.07818	7.16328e-06	-1.53874	-1.06702
111504964	rs74427312	1.57493e-12	1.54352	-1.48824e-10	0.000290415	1.01811	-1.48824e-10	0.000253626	0.961131	-1.48824e-10
111505418	rs61943032	4.332e-14	-2.04983	-1.48824e-10	1.33183e-05	-2.06406	-1.48824e-10	1.15684e-05	-2.12646	-1.48824e-10
111509771	rs76382606	1.14237e-13	-2.77629e-10	-1.08017	3.50225e-05	-2.77629e-10	-1.09721	3.24261e-05	-2.77629e-10	-1.09577
111511225	rs77820382	4.09316e-14	-2.10655	-1.48824e-10	1.32754e-05	-2.06729	-1.48824e-10	1.17036e-05	-2.11483	-1.48824e-10
111513277	rs117823931	1.22386e-13	-2.77629e-10	-1.01127	3.77219e-05	-2.77629e-10	-1.02296	3.4924e-05	-2.77629e-10	-1.02156
111513467	rs78276102	6.04228e-14	-1.71708	-1.48824e-10	2.02099e-05	-1.64703	-1.48824e-10	1.73848e-05	-1.71913	-1.48824e-10
111515309	rs77494298	7.29382e-14	-1.52883	-1.48824e-10	1.26261e-05	-2.11743	-1.48824e-10	1.14293e-05	-2.13855	-1.48824e-10
111519644	rs139760108	4.38069e-14	-2.03866	-1.48824e-10	2.7062e-05	-1.35507	-1.48824e-10	2.85182e-05	-1.22419	-1.48824e-10
111521189	rs145224480	4.6865e-14	-1.97118	-1.48824e-10	1.53457e-05	-1.92236	-1.48824e-10	1.41389e-05	-1.9258	-1.48824e-10
111522000	rs16941230	3.14141e-14	-1.49586	-0.875333	1.08214e-05	-1.35446	-0.917217	8.61398e-06	-1.50762	-0.913728
111522026	rs7314285	2.1102e-14	-1.69128	-1.0778	1.81539e-05	-0.68777	-1.06654	1.46073e-05	-0.82633	-1.06688
111525915	rs75622376	3.26678e-14	-1.43429	-0.897772	1.94495e-05	-0.756245	-0.929133	1.39798e-05	-1.02229	-0.914832
111528154	rs55635063	5.08193e-14	-0.890871	-0.9993	5.66991e-06	-1.92181	-0.996216	4.50504e-06	-2.08916	-0.980373
111528360	rs137927528	1.37273e-13	-2.77629e-10	-0.896477	4.27589e-05	-2.77629e-10	-0.897624	4.00769e-05	-2.77629e-10	-0.883931
111531967	rs75444832	3.3458e-13	-0.00557048	-1.48824e-10	2.68935e-05	-1.36131	-1.48824e-10	2.05986e-05	-1.54951	-1.48824e-10
111532150	rs117219827	1.23536e-13	-2.77629e-10	-1.00192	3.98198e-05	-2.77629e-10	-0.968837	3.56373e-05	-2.77629e-10	-1.00134
111535318	rs118143962	1.12038e-13	-2.77629e-10	-1.09961	3.48519e-05	-2.77629e-10	-1.10209	3.22569e-05	-2.77629e-10	-1.101
111536797	rs148710232	1.38732e-13	-2.77629e-10	-0.885905	4.59214e-05	-2.77629e-10	-0.826268	4.10575e-05	-2.77629e-10	-0.859756
111536822	rs1001484	1.73022e-14	-1.87512	-1.0925	4.99789e-06	-1.93809	-1.1061	4.26833e-06	-2.02836	-1.09515
111537570	rs147598676	4.49978e-14	-2.01183	-1.48824e-10	2.90874e-05	-1.2829	-1.48824e-10	3.08268e-05	-1.14635	-1.48824e-10
111538721	rs76224793	3.63557e-14	-2.12864	-0.0964601	1.14655e-05	-2.02757	-0.186292	1.00313e-05	-2.0904	-0.178618
111539210	rs117329638	7.22161e-14	-1.53878	-1.48824e-10	1.32187e-05	-2.07157	-1.48824e-10	1.2934e-05	-2.01487	-1.48824e-10
111542074	rs117793703	2.28664e-13	-2.77629e-10	-0.386193	7.19627e-05	-2.77629e-10	-0.377051	6.96259e-05	-2.77629e-10	-0.331594
111542948	rs12297156	3.53029e-14	-1.23319	-1.02129	4.84645e-06	-2.04813	-1.02682	4.18276e-06	-2.12919	-1.01456
111543825	rs4766535	1.38809e-14	-2.1374	-1.05054	5.0728e-06	-1.96864	-1.06066	4.37864e-06	-2.04081	-1.05718
111543899	rs138569404	4.26662e-14	-2.06504	-1.48824e-10	1.31148e-05	-2.07946	-1.48824e-10	1.16894e-05	-2.11605	-1.48824e-10
111544268	rs76427017	1.38588e-14	-2.13805	-1.05147	5.02739e-06	-1.97679	-1.06151	4.34793e-06	-2.04697	-1.05806
111546165	rs10774613	1.41324e-14	-2.08601	-1.08397	4.24225e-06	-2.12803	-1.08007	4.31115e-06	-2.04427	-1.06926
111546461	rs118134260	6.22377e-14	-1.68749	-1.48824e-10	1.90826e-05	-1.70442	-1.48824e-10	1.98022e-05	-1.58894	-1.48824e-10
111548719	rs74613434	6.14147e-14	-1.7008	-1.48824e-10	1.24302e-05	-2.13307	-1.48824e-10	1.14262e-05	-2.13882	-1.48824e-10
111548912	rs78678349	1.14035e-13	-2.77629e-10	-1.08194	3.51518e-05	-2.77629e-10	-1.09352	3.26872e-05	-2.77629e-10	-1.08775
111548992	rs147055509	1.50675e-13	-0.803322	-1.48824e-10	2.21925e-05	-1.55345	-1.48824e-10	1.47187e-05	-1.88561	-1.48824e-10
111549562	rs117367518	4.10255e-14	-2.10425	-1.48824e-10	2.28939e-05	-1.52233	-1.48824e-10	2.25396e-05	-1.45946	-1.48824e-10
111551640	rs117000837	6.64375e-14	-1.62219	-1.48824e-10	1.30393e-05	-2.08523	-1.48824e-10	1.15436e-05	-2.1286	-1.48824e-10
```
