## Supplementary material for "Characterization of shared and ancestry-specific signals driving complex traits using multi-ancestry fine-mapping": susiex_nc3.cs80.summary

```
# chr12:109913252-111552465
CS_ID	CS_LENGTH	CS_PURITY	MAX_PIP_SNP	BP	REF_ALLELE	ALT_ALLELE	REF_FRQ	BETA	SE	-LOG10P	MAX_PIP	POST-HOC_PROB_POP1	POST-HOC_PROB_POP2
1	1	1	rs4766428	110723245	T,T	C,C	0.54672,0.083333	0.0334709,0.0219059	0.00397168,0.0154664	16.4517,0.805013	0.995955	1	0.432669
2	81	0	rs10774803	110058220	C,C	T,T	0.447316,0.572421	-0.011656,-0.0141503	0.00397643,0.00864047	2.47162,0.993576	0.0736799	0.754694	0.483358
3	5	0.000358505	rs117145318	110229434	A,NA	C,NA	0.961233,NA	0.0563993,NA	0.0102422,NA	7.43666,NA	0.350993	0.77588	0.474157
```
